## Supplemental_Data_Files for "Common genetic variation associated with Mendelian disease severity revealed through cryptic phenotype analysis": SupplementalDataFile_9.txt (part 17 of 21)

```
14:101207926 G A 1.417154 1.1363e-05
14:101211620 A G 0.056484 8.4309e-07
14:101215634 C A 1.911759 1.7973e-05
14:101234005 A G 0.357515 3.6703e-05
14:101235824 T C 0.978026 2.1454e-05
14:101241673 T A 0.048519 1.9778e-05
14:101244336 A G 0.064926 -2.3706e-05
14:101245343 C G 0.094395 2.5290e-05
14:101246901 A G 0.061044 8.0012e-06
14:101247114 T G 0.095586 -2.9052e-05
14:101248148 A G 1.508903 -2.5967e-05
14:101250212 T C 0.100471 -3.2293e-06
14:101250434 T G 0.046558 1.3245e-05
14:101251989 T C 0.854279 1.1682e-05
14:101254547 G C 0.094428 -1.1242e-05
14:101259594 T C 0.113545 -3.3694e-05
14:101261031 T C 0.062576 -2.7999e-05
14:101265879 A G 0.033958 -2.2801e-05
14:101269425 C G 0.205104 5.3705e-06
14:101271179 T C 0.406679 -7.2807e-06
14:101272093 G A 0.039898 -1.3598e-05
14:101275683 C T 0.330990 -5.9495e-06
14:101275894 T G 0.029170 -1.7116e-06
14:101277786 G A 1.235676 2.9707e-06
14:101278778 G T 1.805367 3.7600e-06
14:101280661 A G 0.319766 8.0349e-06
14:101282513 C G 0.169234 5.4350e-06
14:101283901 C T 0.042796 -2.4137e-05
14:101287770 G A 0.187784 2.6497e-05
14:101288031 T C 0.183470 2.1474e-05
14:101291021 G C 0.041099 -2.4225e-05
14:101291334 A C 0.097547 -3.1791e-06
14:101296662 C T 0.389856 -5.9030e-06
14:101297963 G T 0.799388 -1.3232e-05
14:101298291 G T 0.032137 2.7399e-05
14:101299927 C T 1.859936 7.4652e-06
14:101299960 C T 0.397984 -9.3358e-06
14:101300567 G C 0.752937 3.0411e-05
14:101300843 A G 0.179442 -2.2931e-05
14:101301438 T C 0.448310 -3.7061e-06
14:101303428 A G 0.039012 -3.2577e-05
14:101306045 G A 0.870608 8.4389e-06
14:101307121 G A 0.182263 -2.9215e-05
14:101308674 G A 0.072775 -9.1093e-07
14:101309313 C T 0.028463 -2.0995e-05
14:101309692 T C 0.430306 3.9494e-06
14:101315163 G A 0.697333 2.3463e-05
14:101315668 G A 1.160649 2.5653e-05
14:101321515 C T 1.833229 1.6647e-05
14:101324135 C G 0.044461 1.3780e-06
14:101324596 A G 0.041514 2.8880e-06
14:101324975 C T 0.042225 1.5352e-06
14:101325294 A G 0.460226 3.4318e-06
14:101325827 T C 0.180575 -6.7973e-06
14:101330534 A G 1.386477 -1.6062e-05
14:101330895 C T 0.052946 1.3451e-05
14:101333271 T C 0.111208 -2.5153e-05
14:101333646 C T 0.479405 -1.3175e-05
14:101333775 C T 0.171247 -1.6781e-06
14:101337329 G A 0.257332 1.5969e-05
14:101339074 G A 0.746209 -9.4139e-07
14:101339301 T C 0.456013 -2.2020e-05
14:101345629 A G 0.371861 3.4187e-05
14:101348572 T C 0.033737 2.8546e-05
14:101348584 G C 0.505213 -2.1705e-05
14:101349017 G A 1.529599 -9.2541e-05
14:101349454 T G 0.052900 4.8078e-06
14:101349764 T C 0.470005 -3.0507e-05
14:101350274 T C 0.060363 -3.6535e-06
14:101350298 C T 1.245219 -4.8414e-05
14:101354959 G A 0.058292 -2.2803e-05
14:101355400 G A 0.427595 -2.6885e-05
14:101356698 T C 0.042569 1.8429e-05
14:101358229 A G 0.086300 -1.3030e-05
14:101358540 G A 1.353957 2.8179e-06
14:101358831 A G 0.280787 -1.2653e-05
14:101363503 T C 0.054244 -1.3321e-05
14:101365108 C T 0.138753 3.8574e-06
14:101365565 T C 1.609449 3.2288e-05
14:101370601 A C 1.506342 8.0281e-06
14:101372684 G A 0.253259 1.2431e-05
14:101373993 A G 0.105872 2.1171e-07
14:101379473 T C 0.845320 -6.1820e-06
14:101379930 G A 1.524548 2.1105e-05
14:101385478 G A 0.216630 3.2064e-05
14:101390731 A G 0.209924 1.4441e-05
14:101398624 T C 0.298353 6.4025e-06
14:101399413 T C 0.046451 2.2339e-05
14:101405720 T G 0.053842 -3.2946e-05
14:101409886 T C 0.052196 -2.7259e-05
14:101411186 C A 0.518946 -2.6929e-05
14:101417662 G A 0.028294 -1.5251e-05
14:101425306 G A 0.116681 1.7538e-05
14:101428260 C T 0.306951 2.1706e-05
14:101437942 T G 0.552031 1.7706e-05
14:101438151 A G 0.071918 2.7845e-05
14:101440549 C T 0.038190 -3.4825e-05
14:101448425 G C 0.105733 -5.0442e-06
14:101451961 A G 0.261773 -3.4559e-07
14:101454594 G A 0.253320 6.8948e-07
14:101455006 A C 1.867096 3.6069e-05
14:101455075 A C 0.105045 6.7739e-06
14:101459660 T C 0.444159 -3.0682e-05
14:101461104 A G 0.029914 -2.3622e-05
14:101464984 T G 0.154939 4.8747e-06
14:101467277 A G 0.048246 3.1628e-05
14:101470596 A G 0.851922 1.8103e-05
14:101473702 G A 0.071814 1.5311e-06
14:101474013 T C 0.076657 3.2102e-06
14:101474870 T C 0.076089 1.1146e-06
14:101474982 G T 0.777372 -2.0773e-06
14:101476193 C T 1.962073 -8.3197e-07
14:101483388 C T 0.090997 -8.8939e-06
14:101486319 T C 0.110433 2.6458e-05
14:101489161 G A 0.804140 -5.3674e-06
14:101496282 G T 0.081652 -6.7709e-06
14:101499162 G A 0.060460 3.0491e-05
14:101499949 T G 0.586011 -2.6607e-06
14:101502158 T C 0.084291 3.1001e-05
14:101504450 G A 0.644404 5.8675e-06
14:101505462 A G 0.161434 -1.3435e-05
14:101511701 T G 0.064261 -3.3874e-05
14:101511771 A C 0.031621 -5.6686e-06
14:101512072 A G 0.377207 5.4371e-06
14:101513795 T C 0.077825 -3.6508e-05
14:101522287 C A 0.027872 3.6176e-05
14:101522782 T C 0.138853 2.5944e-06
14:101526300 A G 0.032322 -1.8123e-05
14:101529414 A G 0.535831 -1.8898e-05
14:101530643 T C 0.032121 -2.5156e-05
14:101531733 T C 0.088277 -6.0958e-06
14:101533093 T C 0.053326 2.5219e-05
14:101533384 T C 0.372533 -2.9192e-06
14:101533626 T C 0.387815 1.9611e-05
14:101533925 G A 0.123208 1.1014e-05
14:101533997 A G 0.151496 -7.8905e-06
14:101534061 A G 0.077241 -6.2221e-07
14:101534307 G A 1.071295 -2.5143e-05
14:101534543 A G 0.073135 2.7763e-06
14:101535711 T G 0.072330 -1.1823e-06
14:101535836 A G 0.069957 -6.6814e-06
14:101536129 G A 1.335641 2.4034e-05
14:101536982 C T 0.083103 -1.0389e-05
14:101537913 T C 0.892135 -2.4264e-06
14:101539197 T C 0.487728 1.2227e-05
14:101539772 T C 0.071204 2.2821e-05
14:101541005 C T 0.094109 1.5377e-05
14:101542480 C T 1.257501 2.7028e-05
14:101543594 G A 0.647941 4.1132e-05
14:101544665 T C 0.239250 -5.0411e-05
14:101545096 C T 0.786629 4.7984e-06
14:101545828 A C 0.185135 -2.2818e-05
14:101546202 C T 0.029235 -1.9416e-05
14:101548692 T G 0.370199 4.8958e-05
14:101549556 G A 0.042793 -3.9221e-06
14:101549761 T C 0.064482 2.4101e-06
14:101551518 G T 0.056533 4.7907e-06
14:101552227 A G 0.704812 -4.9376e-06
14:101554499 A G 0.063235 -1.5411e-05
14:101554839 G A 0.373286 -2.4126e-05
14:101556718 C T 0.116782 2.2124e-05
14:101557201 C T 0.190910 -5.3039e-06
14:101561784 T G 1.430711 3.4361e-05
14:101568463 G A 0.468584 -1.8102e-05
14:101569746 G A 1.643232 -2.4202e-06
14:101570863 C T 0.286788 -2.1059e-05
14:101571785 T C 0.096203 -1.2153e-05
14:101574172 T C 0.059081 2.0292e-06
14:101574541 T G 0.163457 -2.6077e-05
14:101575664 A G 0.057944 2.2312e-05
14:101577923 C T 0.084232 1.0084e-05
14:101581385 A G 0.490116 -1.5541e-05
14:101581613 T C 0.165498 5.4505e-05
14:101582019 T C 0.294335 3.1819e-05
14:101583737 A G 0.061531 -1.0152e-05
14:101585205 T C 0.154018 -4.3241e-05
14:101586631 G A 0.036532 -1.3450e-05
14:101586893 C T 1.709398 1.7871e-06
14:101588732 T C 0.201608 4.5605e-05
14:101589543 T C 0.161110 3.1857e-06
14:101591381 T G 0.045065 4.2094e-06
14:101594605 A G 0.473125 2.7171e-07
14:101599995 C T 0.042741 -1.9004e-05
14:101601365 A G 0.029414 2.0972e-05
14:101607906 T C 0.075745 1.7731e-05
14:101608422 C T 0.821126 8.6592e-06
14:101618459 C T 0.022425 1.6577e-05
14:101622191 C T 0.425314 -1.2304e-05
14:101627917 A G 0.508962 -1.9325e-05
14:101633884 T C 0.936447 -1.4371e-05
14:101633938 G A 0.235858 -8.6157e-06
14:101634206 T C 0.029862 2.1879e-05
14:101640978 C T 1.214942 -2.8380e-06
14:101643719 G A 0.082444 -2.7868e-05
14:101644077 C T 0.097628 3.6117e-05
14:101644410 T G 1.802722 1.0603e-05
14:101644600 G A 0.185424 1.1229e-05
14:101644828 G C 0.420649 -8.1043e-05
14:101646749 A G 1.745001 -2.4677e-05
14:101648535 A G 1.699563 -3.9752e-05
14:101650762 G A 0.030128 4.2152e-05
14:101650837 G C 0.042089 1.5560e-06
14:101651818 A G 0.143482 2.5100e-06
14:101651907 T C 0.381303 -1.4201e-06
14:101653358 G A 0.281929 1.6047e-05
14:101653753 T C 0.959229 -4.9578e-05
14:101654081 A G 1.638451 -4.2590e-05
14:101655820 A G 0.250945 6.4224e-07
14:101656413 A G 0.364273 6.6005e-07
14:101657671 G A 0.053397 -1.0074e-05
14:101657872 A G 0.093613 -1.1559e-05
14:101664817 A G 0.225423 1.8789e-05
14:101668606 A G 1.126646 -4.0750e-05
14:101679255 A G 1.604188 -2.6282e-05
14:101679518 T C 0.478259 1.1890e-05
14:101680449 C T 0.039596 -3.6325e-06
14:101680494 G A 1.978211 7.0458e-06
14:101681726 T C 0.050512 -1.2112e-06
14:101682382 T C 0.032825 1.4751e-05
14:101682390 T C 0.039323 -8.9402e-06
14:101684817 G A 0.136886 -1.2039e-05
14:101685427 A G 0.946989 6.0945e-06
14:101685789 G C 0.433431 -1.1387e-06
14:101686880 C A 0.321223 -1.4487e-05
14:101688372 T C 0.111027 2.3217e-05
14:101688875 C T 0.092068 3.1760e-05
14:101689392 C T 0.585586 -2.2857e-05
14:101690187 G A 0.043682 -1.6248e-05
14:101690758 A G 0.051242 4.4617e-05
14:101692837 T C 0.104665 -2.2110e-05
14:101693911 A G 1.011753 3.0213e-06
14:101694197 C A 0.137555 -3.8366e-06
14:101697688 G A 0.437252 3.0969e-05
14:101701975 A G 1.578357 -2.3067e-05
14:101702589 T C 0.152593 -1.6494e-05
14:101705040 A G 0.092483 1.5060e-05
14:101705277 T C 0.050768 -1.0108e-05
14:101705278 T C 0.083139 8.1109e-06
14:101706094 A C 0.208561 -4.9699e-05
14:101708480 A G 0.171023 -1.1544e-05
14:101708630 T C 0.272292 -2.6973e-05
14:101709344 T C 1.036675 1.1818e-05
14:101710360 C T 1.384036 -8.6545e-06
14:101710487 T C 0.356593 -7.1626e-06
14:101711231 T C 0.193354 9.1285e-06
14:101713268 G A 0.052612 2.1060e-05
14:101714059 T C 0.090163 5.2755e-06
14:101714236 C G 0.049440 2.2437e-05
14:101717627 C A 0.054465 -4.6099e-06
14:101718163 T C 0.218376 1.3659e-05
14:101719562 T C 0.211917 -4.3492e-05
14:101720669 T C 0.199407 -1.6890e-05
14:101720959 T C 0.139126 -1.1548e-05
14:101721126 C A 0.115110 -4.7490e-06
14:101730276 A G 0.046448 -2.3835e-05
14:101742357 A C 0.285451 -2.1468e-05
14:101743194 G A 0.936862 -4.7168e-05
14:101744230 C G 0.060301 -1.8051e-05
14:101749844 A G 1.433094 -3.2441e-05
14:101752719 C T 0.385815 -5.9413e-05
14:101753499 T C 0.371819 1.4877e-05
14:101757695 T C 1.774233 -2.8773e-05
14:101757820 C A 0.033461 -1.0409e-05
14:101758235 G A 0.107151 -1.0419e-04
14:101760044 C A 0.032900 1.8638e-05
14:101763395 T C 0.034721 -1.3005e-05
14:101767195 G A 1.797762 -3.4757e-05
14:101780233 G A 0.456548 2.6272e-06
14:101793699 A G 0.066968 -7.9717e-06
14:101795205 C T 0.035464 1.7489e-06
14:101798031 A G 0.023860 -1.5705e-05
14:101799170 T C 0.068753 -4.7503e-05
14:101801708 C T 0.143644 -2.5738e-05
14:101802226 T C 0.037876 -7.7525e-06
14:101802999 G A 0.049885 -1.6640e-05
14:101807999 A G 0.041336 7.1148e-05
14:101809853 T C 1.590335 3.9114e-06
14:101811071 G A 0.043290 6.0844e-05
14:101815371 C T 0.036253 1.9813e-05
14:101829508 C T 1.514564 1.4508e-05
14:101830374 T C 0.438264 -9.4819e-05
14:101831170 T C 0.041099 -1.0763e-05
14:101831365 T C 0.058113 -1.7310e-05
14:101833831 T G 1.746615 3.6287e-05
14:101836499 T C 0.026677 -4.6628e-06
14:101836926 C A 0.112455 1.7115e-05
14:101836958 C T 0.062683 5.3730e-05
14:101848711 G A 0.661912 2.8144e-06
14:101849667 C A 0.165540 -6.8499e-06
14:101859545 T C 0.165135 -3.6011e-06
14:101861244 T C 0.116853 -2.8032e-05
14:101866544 C A 1.136539 2.7750e-05
14:101869215 G C 0.471807 -4.4221e-05
14:101872299 A G 1.016583 8.0389e-06
14:101873354 C A 0.216328 1.4076e-05
14:101873870 T C 0.034091 1.0495e-05
14:101879387 G A 0.217902 -7.2382e-05
14:101880256 A G 0.083853 2.1759e-06
14:101881356 C A 0.147896 1.7633e-05
14:101881831 T C 0.083453 -3.2273e-05
14:101883026 G A 0.231836 1.5739e-05
14:101890398 A G 0.188212 1.4443e-05
14:101890502 T C 0.067835 9.1156e-06
14:101897646 C T 0.538177 2.7463e-05
14:101899817 A G 1.064280 4.1032e-05
14:101902487 A G 0.171347 3.2041e-05
14:101902799 T C 0.403599 -7.7467e-06
14:101905769 A G 0.493856 2.4130e-06
14:101906971 T C 0.239406 4.6369e-06
14:101916021 G T 0.303563 -1.0935e-05
14:101918998 T C 0.030410 3.6696e-06
14:101919731 T C 1.494222 -1.6413e-05
14:101920451 A G 0.095525 -3.7297e-05
14:101933364 T C 1.090185 -2.9439e-05
14:101934167 A G 0.063193 -8.3174e-05
14:101934258 G A 1.911133 4.6146e-06
14:101936577 T C 1.359754 -1.0825e-05
14:101936976 T C 0.666930 6.4447e-06
14:101937813 A G 0.988851 -2.2615e-05
14:101939330 G A 1.443597 1.9985e-05
14:101940021 T C 0.190725 -8.2339e-06
14:101941039 A G 0.619816 2.1139e-05
14:101941250 C T 0.324326 -3.7572e-05
14:101941672 T C 0.430156 5.1309e-06
14:101943950 T C 1.315588 -7.5176e-06
14:101945484 G T 0.213582 -1.0314e-05
14:101945608 C T 1.593087 1.4085e-06
14:101947592 A G 0.064456 6.1710e-05
14:101947953 T G 0.022221 6.8462e-06
14:101954661 T C 0.140726 -1.3620e-05
14:101958052 C T 0.879086 -8.2265e-06
14:101963700 G A 0.021332 1.2601e-05
14:101965222 T C 0.040066 2.5430e-05
14:101965626 A G 0.047558 1.4590e-05
14:101969794 A G 0.021263 1.3269e-05
14:101972229 A G 0.152518 -1.2968e-06
14:101976035 G A 0.147393 -5.4628e-05
14:101976243 C T 0.406491 1.2965e-05
14:101976937 C T 0.222969 -2.2041e-05
14:101979383 C T 0.930981 -2.0262e-04
14:101980145 C T 0.790995 -8.4226e-05
14:101982114 G A 0.027155 4.7138e-06
14:101982917 G T 0.664612 -7.4699e-05
14:101984340 T C 0.036340 -4.1961e-05
14:101987051 T C 0.059541 -2.7093e-05
14:101990705 A G 0.056231 4.8037e-05
14:101993733 A G 0.029667 1.0376e-05
14:101993836 G A 0.128768 -6.9027e-05
14:101993953 A G 0.284172 4.1965e-05
14:101994463 G A 0.061161 -1.5272e-05
14:101995598 T C 0.326335 -1.4360e-05
14:101998664 A G 0.706327 -9.9849e-05
14:101998986 A C 0.912178 -6.2733e-05
14:102005523 T G 1.872017 -2.7718e-05
14:102006334 G T 0.150859 -4.8983e-06
14:102014181 T C 0.099981 -7.0746e-06
14:102016281 A G 0.248585 -8.7480e-06
14:102019682 T C 0.084719 -3.8447e-05
14:102032692 A G 0.023191 -9.6508e-06
14:102033240 C T 0.805552 -9.2388e-06
14:102035290 A C 0.038346 -1.0188e-05
14:102039943 C T 0.206438 5.0862e-05
14:102060753 G A 0.046435 1.5152e-05
14:102066023 T C 0.037155 2.7215e-06
14:102069522 A G 0.858359 6.5817e-06
14:102078166 A G 0.049577 6.3443e-05
14:102079360 G A 0.127947 -5.6576e-06
14:102079435 G A 0.908081 -1.6095e-05
14:102081261 A G 1.701929 -1.6769e-05
14:102090922 C T 0.183327 -3.0233e-05
14:102093044 T A 0.043387 2.1983e-05
14:102094630 C T 1.343158 -2.8678e-05
14:102096585 A G 0.041459 -7.7045e-06
14:102101504 T C 0.097394 7.1140e-05
14:102102996 A G 1.030654 5.1776e-06
14:102105447 A G 0.024172 -9.7510e-06
14:102107907 C A 0.036253 -5.4854e-06
14:102161597 C T 0.140418 -1.8997e-05
14:102173919 G A 0.138421 -1.9894e-05
14:102186840 A C 0.093503 -4.3084e-05
14:102193331 T C 0.040622 3.1005e-05
14:102198689 T C 0.137243 -6.9577e-06
14:102230414 A G 1.293673 1.3696e-05
14:102231130 T C 0.137938 -9.8642e-06
14:102232707 C T 0.055611 -7.8816e-06
14:102241839 A G 0.050210 4.6129e-05
14:102242562 T C 0.048895 2.0870e-05
14:102242704 G A 0.263691 -1.9817e-05
14:102255842 A G 0.185700 -5.9363e-05
14:102263464 C A 0.182373 -2.9495e-05
14:102280729 A G 0.080863 2.7355e-05
14:102281842 T C 0.267722 -1.7338e-05
14:102282636 A G 0.052605 -1.4962e-05
14:102292328 G A 0.371043 -2.2926e-05
14:102304880 A G 0.192611 -6.6912e-05
14:102306081 C A 0.031248 4.9389e-05
14:102307380 C T 0.175671 -1.3154e-05
14:102311380 A G 1.026476 -6.3804e-06
14:102317252 A G 0.265567 7.2861e-05
14:102317483 G T 0.485244 1.9909e-05
14:102318331 C T 0.310788 3.8743e-05
14:102321823 C T 1.826459 1.1786e-05
14:102322304 T C 0.068588 -9.0354e-06
14:102325936 G A 0.072531 3.9985e-05
14:102326654 T C 0.079510 1.0280e-05
14:102329757 C G 0.442422 -5.7211e-06
14:102329835 C T 0.115993 1.7126e-06
14:102340599 T G 0.059087 -1.6721e-05
14:102341818 T A 0.036431 1.4326e-05
14:102349542 T G 0.351026 -6.1392e-06
14:102358687 T G 0.330506 1.8275e-05
14:102360745 C T 0.111919 3.7049e-05
14:102364563 A G 0.035337 -2.0237e-05
14:102365971 G T 0.024013 -7.9794e-07
14:102369625 C T 0.231862 -1.6138e-05
14:102375852 G C 0.099485 -7.5462e-06
14:102389287 C A 0.167085 2.4931e-05
14:102391577 C G 0.144063 1.1342e-05
14:102393084 A G 0.164132 -1.0246e-05
14:102408700 G T 1.545156 -2.7254e-05
14:102415595 G A 1.445003 -4.2907e-06
14:102415731 G A 1.244881 -2.1880e-05
14:102415925 C G 0.079078 -3.0292e-07
14:102420603 G A 0.041845 2.5508e-05
14:102423214 G A 1.865616 -1.5282e-05
14:102427859 A G 0.024707 1.3933e-05
14:102429265 A G 0.217623 4.6943e-06
14:102435188 A G 0.243963 -3.0364e-05
14:102444211 C T 0.070249 1.6122e-05
14:102446400 C T 0.109930 -1.2909e-05
14:102453625 T C 0.058142 -1.2979e-05
14:102454933 A C 0.371319 1.1302e-05
14:102458028 T C 0.143459 -9.9292e-06
14:102458764 A G 0.212137 2.3944e-05
14:102459076 C T 0.034334 -1.5478e-05
14:102476052 T C 0.045737 2.4969e-05
14:102482939 C T 0.041361 3.1242e-06
14:102487097 T C 0.050525 -4.5384e-06
14:102496651 C A 0.093269 -1.8980e-05
14:102502282 A G 0.027762 1.8089e-05
14:102508056 A C 0.133069 3.2250e-07
14:102510098 T C 0.060983 -7.5220e-06
14:102510863 A G 0.135455 2.4692e-05
14:102512157 C T 0.420130 2.6104e-05
14:102513086 A G 1.027301 -3.0817e-05
14:102522190 T C 0.072732 4.3407e-06
14:102524850 T C 0.128041 1.0333e-05
14:102525495 C A 0.149908 2.4595e-06
14:102528427 C T 0.027294 -4.2192e-06
14:102532899 T C 0.122017 1.1509e-04
14:102535483 A G 0.044893 2.5145e-05
14:102544860 T C 1.876873 -3.1287e-05
14:102546027 T C 0.085492 -4.1262e-05
14:102548224 C T 1.691854 -2.9832e-06
14:102551929 G A 0.112231 -1.6323e-05
14:102552856 A G 0.040784 7.0299e-06
14:102561550 A G 0.063268 -1.0118e-05
14:102568367 A T 1.797574 -1.4218e-05
14:102593448 C A 1.864230 -3.8389e-05
14:102607450 G A 0.117690 -9.7996e-06
14:102613725 G A 0.062654 2.7875e-05
14:102617555 C T 0.024039 2.0964e-06
14:102647203 T C 0.411379 3.1777e-05
14:102648476 C T 0.052384 -1.8059e-05
14:102654366 G A 0.037243 3.3861e-05
14:102667188 A C 0.028073 7.7528e-06
14:102673993 C T 0.787272 -3.2882e-05
14:102676729 A G 0.057753 -4.5056e-06
14:102682094 C G 0.233725 2.4343e-05
14:102698131 A G 0.152301 -4.8059e-06
14:102704136 T C 0.133280 4.4138e-05
14:102713862 G A 0.032718 -5.6792e-06
14:102720896 C T 0.397016 3.0432e-05
14:102729886 A G 0.072869 4.0875e-06
14:102737180 T C 0.042491 3.5876e-06
14:102740275 C A 0.171831 5.3863e-05
14:102743648 C A 0.421727 3.1573e-06
14:102746236 G A 0.322122 2.9745e-05
14:102748079 A G 0.023636 1.0734e-05
14:102774278 A G 0.048710 -2.6273e-06
14:102775513 A G 0.088248 7.8259e-06
14:102778044 A G 0.112150 -3.5978e-05
14:102792489 A G 0.046892 9.1390e-06
14:102792631 A G 0.344759 2.3511e-05
14:102793849 T C 0.164365 -1.4940e-05
14:102794168 G A 0.141275 4.0964e-05
14:102798055 A G 0.116048 -3.1169e-05
14:102804356 T C 0.035827 2.7003e-06
14:102807671 T C 0.120414 -1.0292e-05
14:102808273 A C 0.121673 -1.4922e-05
14:102808330 T C 0.638486 1.6082e-05
14:102808655 C G 0.616567 1.4496e-05
14:102815042 T C 0.590176 -2.6514e-05
14:102825773 C G 0.070318 -1.1399e-05
14:102831731 G A 0.029819 -8.3379e-06
14:102839651 T C 0.037833 3.0449e-05
14:102843057 T C 0.063092 2.9320e-06
14:102853260 A G 0.709021 -3.1997e-05
14:102857796 A G 0.756641 -3.8884e-05
14:102879544 T G 0.118521 -6.4374e-06
14:102891030 T C 0.028904 -3.5717e-05
14:102894593 A G 1.899691 3.2537e-05
14:102895904 A G 0.057695 -9.4005e-06
14:102897970 C T 0.114503 -1.5072e-05
14:102900956 T C 0.043092 -1.8215e-05
14:102901204 G C 0.099926 -3.6437e-05
14:102912150 A C 0.043452 1.8206e-06
14:102932447 C T 1.296828 8.4119e-06
14:102933079 T C 0.100140 -3.2624e-05
14:102946341 G A 0.353337 7.0947e-05
14:102949593 C T 0.066893 -5.4584e-06
14:102963128 C T 0.118249 -2.0336e-05
14:102964133 G A 0.070126 -1.2115e-05
14:102964408 A G 0.049038 -6.1228e-06
14:102965435 G A 0.466727 4.2906e-05
14:102966310 C G 0.120706 -2.9020e-05
14:102986388 G C 0.532030 3.8446e-05
14:102990467 A C 0.111403 -5.7399e-06
14:102993233 A G 0.075654 1.3514e-05
14:102995068 G A 0.521072 3.6435e-05
14:102997241 A G 1.038216 7.2480e-06
14:103005729 A G 0.077910 1.0608e-05
14:103008824 T C 0.297116 1.3832e-05
14:103008838 A G 1.726981 2.9916e-05
14:103013764 C G 0.063109 -4.2822e-05
14:103023686 A C 0.895361 -2.9715e-05
14:103024387 A C 1.567241 -6.9043e-05
14:103026395 T C 0.050466 2.0827e-05
14:103040087 A T 1.498166 -9.1898e-05
14:103060568 T C 0.081766 -5.3645e-05
14:103071103 T G 0.091571 3.1666e-05
14:103071825 T G 1.391596 -4.9415e-05
14:103082321 T C 0.102321 2.1088e-05
14:103083322 C T 1.662496 -4.6826e-05
14:103111823 C T 0.246284 -1.2637e-06
14:103113414 C G 1.937093 -3.0324e-05
14:103113552 A G 1.834830 -1.9375e-05
14:103115008 G T 0.050985 8.3825e-06
14:103118271 A G 0.573060 -1.1330e-05
14:103124282 A G 0.245524 -4.4234e-06
14:103128646 T C 0.338595 4.3362e-05
14:103150057 T C 0.037275 -7.2055e-06
14:103188738 T C 0.203069 -1.0734e-04
14:103191668 G A 0.027031 2.8113e-05
14:103193028 A G 0.525736 -1.2343e-05
14:103196055 T C 0.059934 -4.6876e-06
14:103198740 A G 0.335907 5.0438e-05
14:103199388 A G 0.082522 -5.3272e-05
14:103202717 T C 0.198349 1.0070e-04
14:103213227 A G 0.087572 1.2832e-05
14:103214040 A G 0.268969 4.6702e-06
14:103218818 A G 0.918449 2.2096e-05
14:103218941 A G 0.045013 -2.2454e-06
14:103220830 C A 0.036918 4.6284e-05
14:103222398 C T 0.718947 9.0835e-05
14:103227011 C T 0.450018 4.7899e-05
14:103228000 T C 0.029138 1.8763e-05
14:103230758 C G 1.370245 3.4030e-05
14:103234766 C T 0.394494 4.4321e-05
14:103235727 G A 0.038642 8.2666e-06
14:103237199 G T 0.428452 3.9838e-06
14:103237259 G A 1.384043 3.7370e-05
14:103237778 A G 0.647416 -1.1673e-05
14:103237852 A G 0.023337 -6.1407e-06
14:103248954 T C 0.690955 -4.1710e-05
14:103252262 A G 0.623780 5.4362e-06
14:103272493 T C 0.029160 -3.3898e-05
14:103274547 G A 1.299810 -4.2242e-05
14:103284879 G A 1.064858 2.7150e-06
14:103286208 A C 0.057023 -2.4127e-05
14:103294278 T C 0.056750 2.7573e-05
14:103307778 G A 0.053248 -5.6638e-05
14:103313904 G T 0.096794 -3.2905e-06
14:103329836 G A 0.076020 4.8473e-06
14:103331275 A G 0.129210 2.6096e-05
14:103338568 A G 0.033111 -2.2990e-06
14:103339846 G A 0.060619 -5.3094e-05
14:103342049 C T 0.449200 2.7161e-05
14:103350590 A C 0.040764 -1.5674e-05
14:103351529 T C 0.673866 -3.0588e-05
14:103362237 T C 0.058207 -1.1101e-05
14:103365185 G A 0.024928 -7.2016e-06
14:103374160 A C 0.067114 2.0340e-05
14:103374442 T C 0.067705 5.0209e-05
14:103377321 A G 0.326926 5.7242e-05
14:103383364 T C 0.074962 1.9140e-05
14:103388754 T C 0.040800 -1.5395e-05
14:103388795 T C 0.080730 3.3778e-05
14:103391698 A C 1.136117 4.0102e-05
14:103400350 T C 0.080146 -8.4212e-05
14:103404716 T C 0.043056 6.9031e-06
14:103406075 A G 0.075764 -1.1712e-04
14:103413534 C T 0.040167 -3.0243e-05
14:103413941 C T 1.961728 -2.0589e-05
14:103416096 A G 0.244953 4.9809e-05
14:103417335 G A 0.020303 -4.9653e-05
14:103429772 A G 0.050463 6.0934e-06
14:103431870 C T 1.190919 3.1895e-05
14:103433286 T C 0.061047 4.1221e-05
14:103440282 T G 1.957628 -2.2256e-06
14:103440473 C G 1.301047 1.0171e-05
14:103449773 T C 0.838926 -1.3394e-05
14:103453393 C T 0.336073 1.5050e-05
14:103461103 C T 0.050946 -1.1826e-04
14:103465679 T C 0.046834 -5.5252e-05
14:103469233 T C 0.116944 2.2556e-05
14:103470647 C T 0.043501 3.5916e-07
14:103475658 G A 0.650061 5.1063e-06
14:103482781 A G 0.235621 -1.0121e-04
14:103484221 C T 0.043575 -2.3868e-06
14:103484784 A G 0.071928 1.7619e-05
14:103484825 C T 0.197450 -1.2549e-04
14:103485147 G A 0.185158 2.2835e-05
14:103493868 T C 1.411616 -8.6355e-05
14:103499431 A G 0.083509 -9.9376e-05
14:103504087 A G 0.041280 2.4784e-05
14:103512807 C T 0.056383 2.0720e-05
14:103518149 T C 0.033081 3.6487e-06
14:103520926 C A 0.040638 -1.5169e-05
14:103530768 T C 0.779034 -6.0020e-05
14:103536749 A G 0.049246 1.3678e-06
14:103537239 C T 0.029914 -1.9639e-05
14:103543797 C T 1.646822 1.5715e-05
14:103547484 C T 1.530063 6.5502e-06
14:103548232 G A 0.150616 -3.1492e-05
14:103550625 A G 0.062547 -9.5388e-06
14:103553201 C G 0.034370 1.0120e-05
14:103561401 G A 0.033607 3.9349e-05
14:103561661 C T 1.622845 -9.0997e-07
14:103562071 G A 0.048291 -1.8171e-05
14:103563195 A G 0.801135 2.9188e-05
14:103564995 T C 0.073268 2.9992e-05
14:103566785 T C 0.489535 3.8432e-05
14:103566835 G C 0.482752 4.0023e-05
14:103566904 A G 0.325459 -1.6651e-07
14:103572815 G A 0.490775 3.5627e-05
14:103575396 G A 0.033568 1.2362e-05
14:103576415 G A 1.839793 1.4621e-05
14:103577250 C T 0.086686 5.7556e-06
14:103578828 G A 0.046243 -1.3850e-04
14:103584674 G A 0.332110 2.9498e-05
14:103585696 G C 0.045740 1.3172e-05
14:103589193 G T 0.135568 -1.6106e-05
14:103589842 G A 1.541887 -2.9534e-05
14:103597204 G C 0.054257 -1.9389e-06
14:103601138 T C 0.047032 1.4031e-05
14:103601637 T C 0.020186 1.5986e-05
14:103603570 T G 0.202747 3.6107e-06
14:103607073 C T 1.592308 -1.4273e-05
14:103615840 G A 1.633770 -7.1823e-06
14:103617950 T C 0.226039 3.7636e-05
14:103619846 T G 1.219778 2.6524e-05
14:103626593 A G 0.317899 2.1592e-05
14:103628434 T G 1.343924 3.9515e-05
14:103634765 T C 0.111001 -9.9073e-06
14:103637463 T C 0.092889 5.4398e-06
14:103637533 T C 1.185600 2.0018e-05
14:103641201 G T 0.052612 1.6428e-05
14:103646804 T C 0.066017 3.9479e-05
14:103650919 G A 0.063988 -3.5492e-05
14:103654939 T G 0.156851 -4.1678e-06
14:103658126 T C 0.056912 6.5851e-06
14:103660183 A G 0.090627 2.9695e-05
14:103661052 G A 0.061577 -4.4746e-06
14:103662978 C T 0.063917 2.0724e-05
14:103680036 T G 0.166699 -1.5689e-07
14:103687519 C A 1.030764 3.2519e-06
14:103689314 A G 1.089656 7.7836e-06
14:103690695 A G 0.995816 3.2701e-06
14:103696504 G A 0.050099 4.2486e-05
14:103707417 T C 0.841597 -1.4997e-05
14:103717242 C T 1.909601 5.6315e-06
14:103717951 A G 0.991532 8.1168e-04
14:103721012 C T 1.924982 -1.3556e-05
14:103723756 C T 0.786535 -2.7575e-04
14:103726948 T C 0.043124 -3.0741e-07
14:103731822 C T 0.045977 3.4995e-05
14:103733653 G A 0.027288 -1.8798e-05
14:103748578 T C 0.196269 -3.0012e-05
14:103763451 T G 0.049447 1.2047e-05
14:103764818 C A 0.191046 -3.0491e-05
14:103767787 C A 0.133650 -1.1559e-05
14:103770636 C T 0.772468 -1.1368e-04
14:103781816 C T 0.895903 -7.1280e-05
14:103791045 C T 0.556834 -5.5649e-05
14:103791314 T C 0.908500 -7.7959e-05
14:103791344 T G 0.051054 9.7839e-06
14:103792152 A G 0.559194 2.5033e-05
14:103803645 G T 0.065504 1.9096e-05
14:103809841 C A 0.227753 -3.7674e-05
14:103825350 A G 0.063492 1.8272e-05
14:103829126 A C 0.500075 -1.5767e-05
14:103832749 T C 0.059142 2.8666e-05
14:103834316 A G 0.452348 1.3796e-05
14:103844854 A G 0.116837 1.9100e-05
14:103844898 C T 1.472946 -2.0600e-05
14:103848782 G C 0.045860 1.9727e-06
14:103851272 G A 1.180526 1.9519e-05
14:103870716 G T 0.074125 -2.4243e-05
14:103878366 G A 0.160788 7.4756e-06
14:103879187 C T 0.739114 8.3534e-06
14:103914842 G A 0.086456 -1.4477e-05
14:103916916 T C 0.345817 1.3994e-05
14:103916958 G A 0.685979 -3.6479e-05
14:103923579 G A 0.024201 -2.2757e-05
14:103923906 C G 0.167020 -1.2580e-05
14:103958459 T G 0.055049 8.5729e-06
14:103959289 T G 0.250964 -1.3894e-05
14:103967504 A G 0.432221 -2.4936e-05
14:103970508 T G 0.566079 2.5403e-05
14:103974235 T C 1.432490 -2.7755e-05
14:103981683 T G 0.034588 2.4955e-06
14:103997248 A C 1.433441 -1.6044e-05
14:104015250 A G 0.454075 -2.8082e-05
14:104018105 C T 1.030082 -1.5024e-05
14:104025893 C T 0.557208 6.8320e-06
14:104027557 T C 1.292056 -5.4990e-05
14:104027995 T C 0.556834 6.9097e-06
14:104028069 T A 0.704782 -8.1576e-05
14:104028270 C T 0.555056 5.6892e-06
14:104035519 G A 0.099475 2.5484e-05
14:104035861 A T 0.067864 -7.6030e-06
14:104040473 G A 0.046594 1.3506e-05
14:104041768 T G 0.028881 1.3656e-05
14:104061450 T C 0.165404 -2.0441e-05
14:104070517 A G 0.503454 3.0084e-05
14:104072090 G A 0.716925 -8.5148e-05
14:104094163 A G 0.148412 2.8934e-05
14:104115791 C T 0.061060 -1.4845e-05
14:104122483 G A 0.074758 -8.6158e-05
14:104137643 G A 0.410285 3.4430e-05
14:104155317 T C 1.400408 -4.7541e-05
14:104162723 A G 1.953971 1.7363e-05
14:104165753 A G 0.747514 -1.0478e-04
14:104165927 C T 0.652142 2.4890e-05
14:104166994 T C 0.056016 -1.9599e-05
14:104174441 A G 0.025603 -2.7817e-05
14:104179267 C T 0.391573 3.9287e-05
14:104182998 T C 0.506096 -5.3250e-05
14:104184690 T C 0.050693 9.4946e-06
14:104186506 G A 0.044163 1.2563e-05
14:104188127 A G 0.571765 2.1345e-05
14:104189293 A G 0.092207 2.3771e-06
14:104194196 G C 1.871352 -3.4237e-06
14:104194228 G A 0.044380 2.5293e-05
14:104194278 T C 1.184087 -4.4749e-05
14:104197122 G A 0.055965 -2.7164e-05
14:104200836 T C 0.039096 2.9032e-05
14:104203938 A G 0.835719 2.7878e-05
14:104209184 A G 0.068974 -1.2578e-05
14:104213285 A G 0.118255 -1.3716e-06
14:104231635 T A 0.050378 6.9489e-06
14:104248431 T C 0.097167 3.1340e-05
14:104272758 A G 0.046292 2.2962e-05
14:104273812 G A 0.823645 2.9482e-05
14:104294305 G A 0.072343 -1.1439e-05
14:104306438 C T 0.134413 1.4381e-06
14:104310682 T G 0.052982 5.1381e-06
14:104312542 T C 0.263188 1.3603e-05
14:104322394 C A 1.318682 -3.0979e-05
14:104324496 G T 0.030852 -3.7882e-06
14:104334932 T C 0.609573 -1.3680e-05
14:104344883 T C 0.031728 1.4486e-05
14:104345822 G A 1.143991 -3.3768e-05
14:104348078 A G 0.071749 -3.8279e-05
14:104357638 C T 0.820814 4.5695e-05
14:104360977 G T 1.528687 4.3707e-06
14:104363671 A G 0.049220 -2.9014e-05
14:104364799 A G 0.509056 -1.0095e-05
14:104366160 T C 0.113532 -2.1771e-05
14:104375450 A G 0.086660 2.7012e-05
14:104376817 T C 0.062580 -5.2968e-05
14:104394850 T C 0.759471 3.9095e-05
14:104401366 A G 0.663869 -9.6063e-06
14:104402336 A G 0.760818 3.9196e-05
14:104407243 C A 0.287515 8.2978e-06
14:104407788 G A 0.152927 4.9710e-05
14:104409989 A C 0.061151 1.1131e-05
14:104410305 G A 0.386354 -1.7594e-05
14:104436931 T C 0.714007 4.9812e-05
14:104437884 T G 0.041809 1.4499e-05
14:104452045 A G 0.033263 1.7479e-05
14:104452640 A G 0.693607 4.1422e-05
14:104455825 T C 0.182363 -1.8038e-05
14:104461821 G A 0.020455 9.9224e-06
14:104463403 C T 0.046753 -2.0889e-05
14:104467648 G A 0.045708 1.7434e-05
14:104469692 A G 0.054845 1.0342e-05
14:104471165 G A 0.082311 -4.2148e-05
14:104481083 C T 0.672879 5.7276e-05
14:104488633 G C 0.020436 5.6408e-06
14:104495116 T C 0.281838 -1.4125e-06
14:104500301 A G 0.062031 -1.8351e-06
14:104509076 T C 0.575439 -2.6684e-05
14:104514123 A G 0.196895 5.3633e-06
14:104518625 G A 0.117242 -5.8301e-06
14:104522035 G A 0.038288 6.5259e-06
14:104541169 T G 1.281692 -3.5813e-05
14:104541763 G A 0.086871 4.0684e-05
14:104555121 A G 0.029842 -2.2308e-05
14:104555977 A G 0.069396 -1.5081e-05
14:104557032 T C 0.151684 2.2654e-05
14:104559922 G C 0.315231 1.8044e-05
14:104563018 G A 1.436109 1.1461e-05
14:104566770 G A 0.106194 2.5191e-05
14:104572667 A G 1.272344 -2.2025e-06
14:104575326 A C 0.272351 -2.0724e-05
14:104575869 A G 0.437148 2.9365e-05
14:104591453 G A 0.109874 4.0639e-06
14:104593207 T A 1.869885 -5.7386e-05
14:104596020 T G 0.025425 -1.3040e-05
14:104598298 T G 0.039661 -1.6541e-05
14:104600920 G C 0.126584 2.0689e-05
14:104609708 C T 1.909295 -1.7952e-05
14:104610463 G A 1.103519 9.7439e-06
14:104616589 C T 0.484209 -4.2294e-06
14:104618742 G C 0.038106 -4.3230e-06
14:104620667 T C 0.113302 -3.1187e-05
14:104620706 T C 0.185032 2.6454e-06
14:104623247 C A 0.119602 -1.2773e-05
14:104624834 T C 0.080360 1.3665e-05
14:104626730 C G 0.285065 9.7411e-06
14:104626997 A G 0.935217 1.6175e-05
14:104628062 T C 0.462819 5.7367e-06
14:104629654 T C 0.044202 6.7685e-06
14:104630328 G A 1.218584 -8.0779e-06
14:104630750 T C 0.040307 -1.7862e-05
14:104632699 A G 0.185875 -3.9638e-05
14:104633227 C A 0.133874 -2.5432e-05
14:104634853 T C 0.133468 -1.9249e-05
14:104634858 T C 0.058610 5.5020e-06
14:104636584 A G 0.396903 -3.2269e-06
14:104637327 G T 1.340799 3.3864e-05
14:104640011 C T 0.631972 2.8218e-05
14:104640822 T G 0.573323 1.8326e-05
14:104647311 G C 1.454928 3.3717e-05
14:104650494 A G 1.022916 6.6706e-05
14:104654488 A G 0.035857 -1.4002e-05
14:104655458 T C 0.133413 3.0675e-06
14:104658345 T C 0.049343 8.5281e-06
14:104659091 T C 0.889139 4.9877e-05
14:104659977 T C 0.025515 -1.1036e-05
14:104663754 A G 0.210203 -8.2525e-07
14:104666652 T C 0.033760 -3.9069e-06
14:104668187 A G 0.073781 1.9878e-06
14:104668590 T C 0.038544 -1.6500e-05
14:104673265 T G 0.232404 -8.7907e-06
14:104676008 G A 0.072259 -4.0721e-05
14:104679199 G T 1.060366 7.3920e-05
14:104679387 A G 0.233849 -2.4006e-06
14:104685838 T C 0.062758 1.4883e-05
14:104686639 T C 0.078221 2.9099e-07
14:104686803 T G 0.462037 2.5802e-06
14:104690155 G T 0.058441 -1.2071e-05
14:104690555 T G 0.072437 -1.8117e-06
14:104691114 T C 0.107521 -2.5397e-05
14:104693120 A G 0.630959 -2.3310e-05
14:104694548 T G 0.126620 -2.9136e-05
14:104694777 T C 0.578633 1.2634e-05
14:104703334 A G 1.142089 -1.4871e-07
14:104703992 C T 1.714517 -3.7630e-06
14:104704872 A G 1.169747 -9.6175e-06
14:104709564 C T 0.036782 -4.9539e-06
14:104714961 A G 0.053955 7.0100e-07
14:104715330 T C 0.065786 1.8975e-06
14:104715864 G A 0.111757 -1.0487e-05
14:104719589 A G 0.020871 -9.5382e-06
14:104720607 T G 0.036580 -1.4376e-05
14:104723718 C T 0.024908 -2.5446e-05
14:104733325 T C 1.148146 -2.3249e-05
14:104734031 G C 0.280533 -1.9638e-05
14:104734856 C G 0.069195 -1.1757e-05
14:104735259 T C 0.124477 -1.7668e-05
14:104738386 G A 0.028024 1.2757e-05
14:104744191 A G 0.242077 1.2369e-05
14:104744267 C T 0.472751 2.5985e-05
14:104746900 T C 0.485939 3.9123e-05
14:104752109 A G 0.037853 1.0756e-05
14:104752810 G A 0.443081 1.3647e-05
14:104753324 A G 0.734005 5.8238e-05
14:104756318 T C 0.302517 -9.1726e-06
14:104759919 T G 0.214179 -2.0991e-05
14:104760458 T C 0.055880 5.2297e-05
14:104761778 C T 1.275665 -8.5988e-06
14:104762273 T C 0.217753 -1.9383e-05
14:104763628 T C 0.216695 -1.1980e-05
14:104764157 T C 0.022779 -3.1458e-05
14:104766616 A G 0.231937 -2.2125e-05
14:104768034 T C 0.023623 -2.1249e-05
14:104772927 A C 0.255268 -2.3498e-06
14:104773398 G A 0.696557 2.3154e-05
14:104776471 T C 0.065627 -1.9684e-05
14:104783227 A C 0.144131 -2.6341e-05
14:104793247 A C 0.023685 -1.5875e-05
14:104794316 A G 1.379187 -1.7924e-05
14:104794811 T C 0.254369 -4.5509e-05
14:104799865 T C 0.057906 -1.6758e-05
14:104805672 C T 1.107586 1.0798e-05
14:104808801 T C 0.417192 -1.6082e-05
14:104811016 A G 0.125873 1.5895e-05
14:104817192 G A 0.457879 -1.2238e-06
14:104817201 G C 0.180909 -2.8173e-05
14:104820457 T G 0.026440 -5.2003e-05
14:104834420 G A 0.130015 5.0602e-06
14:104836058 T C 0.574096 -2.6111e-05
14:104839816 A G 0.430822 -3.1829e-05
14:104842793 T G 1.230824 -3.0687e-05
14:104843010 A G 0.316721 1.5242e-05
14:104843658 A G 0.113451 1.4846e-05
14:104844919 G A 0.143657 -3.9969e-06
14:104845885 T C 0.387100 -2.0638e-06
14:104849583 T C 0.596972 -2.2207e-05
14:104851006 G T 0.810587 -3.5002e-05
14:104861468 A G 0.041521 -1.1843e-05
14:104863581 T C 0.083022 -2.4075e-05
14:104863663 A G 0.111630 1.0746e-05
14:104864787 A G 1.284312 -4.2026e-05
14:104870913 T C 1.882939 -5.8366e-06
14:104871220 C T 0.058646 -1.0006e-05
14:104875537 G T 0.408409 2.5514e-05
14:104888897 T C 0.058753 1.3550e-05
14:104891771 T C 0.048538 -3.0652e-05
14:104893968 T C 0.060314 -7.0144e-06
14:104894901 T C 0.379359 3.2201e-05
14:104900881 C G 0.069474 -2.4131e-05
14:104904168 T C 0.047022 7.4576e-06
14:104907641 T C 0.048236 -1.7501e-05
14:104910402 G A 0.248682 -6.3334e-06
14:104913154 T C 0.062800 -3.6508e-06
14:104913964 A G 0.109329 -3.7118e-05
14:104914539 C T 0.676359 1.1867e-05
14:104916313 G T 0.115276 -3.7119e-06
14:104917216 A G 0.055455 -3.7847e-05
14:104929403 T C 0.048525 3.4505e-06
14:104936245 T G 0.112883 8.4912e-06
14:104943792 A G 0.025447 2.4205e-05
14:104943862 T C 0.104188 7.8744e-06
14:104960490 T C 1.232885 -4.4820e-06
14:104967754 T C 0.034182 1.1243e-05
14:104969887 C A 1.510030 4.6995e-05
14:104972672 A G 0.031932 8.0848e-06
14:104978460 A G 0.306208 6.8250e-06
14:104978856 A G 0.059502 -1.7290e-05
14:104983966 A G 0.248250 2.0136e-05
14:104985530 G A 0.847261 1.7432e-05
14:104988130 G T 1.032140 1.1536e-05
14:104991682 C T 0.023101 1.9148e-05
14:104995838 G A 0.562878 1.3311e-06
14:104995893 T G 1.602231 6.4175e-06
14:104997159 T C 0.334262 3.8827e-06
14:104997397 T C 0.110679 2.4380e-05
14:104997800 C T 0.021530 -1.6474e-05
14:104999674 T C 1.037239 2.8509e-06
14:105001680 G A 1.551609 2.8184e-06
14:105002331 C A 0.351581 3.4720e-05
14:105002781 C T 0.278560 -7.4886e-06
14:105005057 G A 0.390262 -2.5720e-05
14:105006134 G A 0.096787 3.3647e-05
14:105010882 C A 0.082343 8.3869e-06
14:105011827 G A 0.621689 2.7807e-05
14:105016074 G A 0.185564 9.2066e-06
14:105017165 A G 0.023435 1.3776e-05
14:105019987 G A 0.136919 8.3383e-06
14:105020043 A G 0.055848 1.5464e-05
14:105024514 A G 0.354947 -8.2128e-06
14:105025612 T C 0.023565 1.2601e-05
14:105026578 T C 0.145501 -5.1864e-06
14:105028639 T C 0.067461 9.0004e-07
14:105035755 A G 0.358969 -1.1974e-05
14:105035930 A G 0.070126 -1.1782e-05
14:105044745 A G 0.038012 -4.5587e-05
14:105049167 A G 0.243950 -2.1273e-05
14:105052640 G A 0.188771 -4.0726e-06
14:105055359 C T 0.827637 -1.1236e-05
14:105060368 C A 1.283779 1.8124e-05
14:105066885 C T 1.718418 1.3432e-07
14:105068247 C T 1.526947 3.9226e-06
14:105074753 A G 0.168900 5.9172e-05
14:105076176 C T 0.191182 -7.5952e-06
14:105076400 A G 0.045299 1.5280e-05
14:105085753 A G 0.024857 -8.0118e-06
14:105086574 C T 0.028541 -3.1529e-06
14:105090000 A G 1.742989 -9.5580e-06
14:105091664 C T 0.058626 3.9760e-06
14:105091910 C T 0.238114 -4.1899e-08
14:105092303 T C 1.069873 -2.6566e-05
14:105099221 T G 0.304364 1.5517e-05
14:105099639 A G 0.047620 6.1152e-06
14:105101749 T C 0.091195 -1.1838e-05
14:105102837 A G 0.105226 2.8936e-05
14:105103972 T C 0.061460 9.1972e-06
14:105105804 T C 0.123799 6.6163e-05
14:105106153 G A 0.961530 1.4710e-05
14:105110944 A G 0.219528 5.3238e-06
14:105111672 T C 0.677842 6.3246e-06
14:105119073 C T 0.547211 -8.0512e-07
14:105124993 T C 0.035360 -3.1710e-05
14:105130941 A G 0.689277 -5.1666e-06
14:105134689 T C 0.243745 7.5681e-05
14:105136852 G A 0.492973 -3.1858e-05
14:105137291 A G 0.736572 1.2944e-05
14:105137311 G C 0.148630 1.1934e-05
14:105138662 C G 0.884186 2.3335e-05
14:105140071 T G 0.148149 1.0464e-05
14:105143191 C T 0.195555 7.0149e-05
14:105145568 A G 0.102101 1.1092e-05
14:105146579 C A 0.482424 2.4774e-05
14:105147901 G A 0.050083 -2.4593e-06
14:105149313 C A 0.450040 2.5243e-05
14:105150467 A G 0.068315 -3.4559e-05
14:105151024 C T 0.283406 6.0678e-06
14:105155355 C T 1.068282 -1.1063e-04
14:105157318 A G 0.190433 -2.9590e-06
14:105160979 A G 0.389642 -5.8784e-04
14:105164934 T C 0.303851 2.5225e-05
14:105165872 C G 0.180328 1.4686e-05
14:105167807 T C 1.956201 -5.4102e-05
14:105170085 C G 0.036860 6.7002e-06
14:105179194 C T 1.683814 -2.1984e-05
14:105180565 C T 1.525139 -2.1511e-05
14:105182891 A G 0.099066 2.1164e-05
14:105183403 A G 0.025282 1.6827e-05
14:105186333 A G 1.038827 5.1824e-05
14:105203500 T C 0.381109 6.2422e-06
14:105203678 A G 0.626263 2.1219e-05
14:105209258 A G 0.076046 5.5701e-05
14:105210088 A G 0.031510 -8.2646e-06
14:105210207 A G 0.886140 -3.8371e-06
14:105213101 A G 0.038207 -1.2838e-05
14:105213376 T C 0.079828 -8.1920e-06
14:105219069 C A 0.117583 1.2232e-05
14:105221043 C T 0.341166 -1.0544e-05
14:105223853 C T 0.235920 -2.8865e-05
14:105225620 T G 0.252973 -3.8454e-05
14:105225979 G C 0.378713 3.5081e-06
14:105233095 A C 0.621787 1.6055e-05
14:105239192 C T 0.847096 3.0358e-05
14:105245251 G A 0.949112 2.1158e-05
14:105246989 T C 0.137821 1.2613e-05
14:105247366 G A 1.881992 3.7516e-06
14:105250045 G A 0.188673 1.7071e-05
14:105256187 T C 0.593006 -2.7623e-05
14:105260301 T C 0.026775 -1.5153e-05
14:105260492 C G 0.042533 5.1166e-05
14:105265052 A G 0.025821 5.1998e-06
14:105266092 A G 0.294955 2.9575e-06
14:105268104 A G 0.572953 -3.8974e-05
14:105268228 A G 1.803183 -2.5142e-05
14:105268701 A G 0.026804 -1.8105e-05
14:105269779 C T 1.834424 -5.0001e-05
14:105272699 T G 0.036571 2.6676e-05
14:105277144 T C 1.794864 -3.1532e-05
14:105277209 A G 1.229214 5.1411e-06
14:105278420 G A 0.052845 8.8590e-06
14:105278492 T C 0.021685 1.7482e-05
14:105283159 T C 0.419685 2.2579e-05
14:105284503 G A 0.042154 -6.0317e-06
14:105285212 G C 0.069847 2.8306e-05
14:105309645 G A 0.129333 -3.5525e-06
14:105312067 C T 1.642196 -2.1097e-05
14:105312935 T C 0.272068 1.1703e-06
14:105318852 A G 1.930802 -1.6193e-05
14:105324484 T C 1.287295 -1.9208e-05
14:105329478 T C 0.033195 -1.8699e-05
14:105333255 T C 0.061336 6.7407e-05
14:105337803 T C 1.203208 -6.2265e-06
14:105345798 A G 0.066715 -1.4505e-05
14:105347387 A G 0.027232 2.9407e-05
14:105347422 T G 0.033322 -2.6305e-06
14:105348552 T C 1.143164 -2.2171e-05
14:105355549 T C 1.566611 -1.3872e-05
14:105359077 T C 0.034870 -7.0151e-06
14:105362199 T C 0.074407 -2.2304e-05
14:105366762 A G 0.152405 -1.3024e-06
14:105370802 G A 0.081198 -3.0220e-05
14:105381763 C T 1.603756 -4.7953e-06
14:105385055 T C 0.310736 -9.2818e-06
14:105385248 A G 0.043303 7.4517e-07
14:105391005 T C 0.907935 -3.8780e-06
14:105401506 A G 0.055335 3.1285e-05
14:105406372 T C 0.992515 1.3526e-05
14:105407525 A G 0.058204 -1.4892e-05
14:105410827 T C 1.073722 7.3194e-06
14:105411700 G A 1.076235 9.9527e-06
14:105413790 A G 0.990980 1.0448e-05
14:105414790 G A 1.081279 5.1790e-06
14:105419234 C T 0.083642 -1.8248e-05
14:105420927 G A 0.946431 -8.4856e-06
14:105423809 A G 0.093947 1.6825e-05
14:105428491 C T 0.050661 3.9013e-06
14:105430886 T C 0.043971 -9.5421e-06
14:105432370 C T 1.341136 -5.2308e-05
14:105436831 T C 0.083885 -1.9555e-05
14:105441049 A G 0.059713 -9.8748e-06
14:105442910 A G 0.075797 3.3705e-06
14:105449106 T C 0.041874 -8.7865e-06
14:105450112 T C 0.354655 2.3808e-04
14:105457282 A G 0.243833 6.9231e-05
14:105457923 A T 0.036892 -2.9212e-05
14:105459773 T C 0.053121 3.6315e-05
14:105461050 T C 0.034383 -1.7759e-05
14:105461067 T C 1.634322 1.3977e-05
14:105472100 A G 0.042378 1.1938e-05
14:105478881 G T 1.377343 -2.3895e-05
14:105479198 A G 0.094561 -2.8267e-05
14:105480067 A G 0.099020 1.1608e-04
14:105480250 G T 1.438264 -3.2693e-05
14:105486513 T C 0.197681 9.0065e-05
14:105494403 G A 0.073593 -4.0528e-05
14:105502439 T C 0.030563 2.7348e-05
14:105505120 T C 0.036197 -1.4774e-05
14:105509267 C G 1.495670 1.4454e-05
14:105510511 C A 0.146737 2.2041e-05
14:105518336 T G 0.131047 2.7060e-05
14:105523817 A G 1.456198 -8.0675e-06
14:105533420 A G 0.116668 -1.5204e-05
14:105535253 A G 0.044108 -1.4864e-05
14:105543220 T C 1.380434 -3.3616e-05
14:105555396 A G 0.370245 -2.3130e-05
14:105558175 T C 0.050843 2.7964e-05
14:105559489 C G 0.327656 6.3636e-06
14:105569365 T C 1.387617 -8.6940e-06
14:105582014 T C 0.021737 -4.4072e-05
14:105584431 G A 0.239107 2.9444e-05
14:105590467 C T 0.238808 -4.3748e-05
14:105602619 T C 1.106924 -6.1872e-05
14:105608403 G A 1.857810 -4.6762e-05
14:105615021 A G 0.083278 2.9348e-05
14:105615648 T C 0.266563 8.7348e-06
14:105616558 T C 0.260945 9.5978e-06
14:105617042 T C 1.021666 -6.8598e-06
14:105622960 T G 0.240594 2.6262e-05
14:105628690 T C 0.101854 -4.2713e-06
14:105633544 C T 1.264616 1.0993e-05
14:105636587 A G 1.230174 4.0737e-07
14:105644382 A G 1.179007 1.0766e-05
14:105644421 A G 1.217876 1.1877e-05
14:105649737 A G 0.936638 1.0227e-05
14:105661036 T C 0.036814 3.1946e-07
14:105665478 T C 0.135176 1.1993e-05
14:105670991 G A 0.192458 -1.2552e-05
14:105671033 A C 0.030254 -3.0918e-05
14:105681602 T C 0.105012 2.5909e-05
14:105687771 C T 0.573229 2.4902e-05
14:105689846 A G 0.085368 1.8615e-04
14:105695324 A C 0.031436 -4.9991e-06
14:105695446 T C 0.322453 -2.4747e-07
14:105707609 A G 0.020621 7.5848e-06
14:105722726 C T 0.567124 1.5878e-05
14:105726354 T C 0.043569 -2.8626e-05
14:105729792 A G 0.602932 1.6429e-05
14:105735373 A G 0.035542 9.9313e-07
14:105754033 T C 0.546243 1.6206e-05
14:105759923 A C 0.043543 -1.9853e-05
14:105760245 G A 0.636653 2.7894e-05
14:105761321 T C 0.115461 -6.1513e-05
14:105766324 A G 0.036558 6.8088e-06
14:105776507 C A 0.034013 -1.1893e-05
14:105797726 A G 0.031027 1.2964e-05
14:105810948 G C 0.043423 4.8984e-06
14:105815054 A G 0.073122 -1.0642e-04
14:105827173 T C 0.054608 -4.5113e-05
14:105833623 T C 0.044533 -6.5781e-06
14:105850226 A G 0.065767 3.9205e-05
14:105855445 A G 0.050047 -1.2458e-05
14:105856378 A C 0.028453 -2.8374e-06
14:105866638 T C 0.221086 -3.0679e-05
14:105884482 A G 0.052134 6.5208e-06
14:105897408 A G 0.034179 -1.5334e-05
14:105904331 A G 0.091474 1.0069e-05
14:105907853 C T 0.027317 -1.7921e-06
14:105912690 C G 0.134780 -4.7274e-06
14:105927433 C T 0.538612 7.3716e-06
14:105927471 G A 0.036094 -6.7190e-06
14:105930406 A G 0.480973 -2.5579e-05
14:105932456 A G 1.641226 2.0871e-05
14:105942347 G C 0.098073 1.0635e-06
14:105951319 C T 0.190683 -2.6556e-05
14:105952341 G A 0.031485 -6.6388e-06
14:105954705 T C 0.504680 3.8355e-05
14:105954949 G A 0.317140 -2.7447e-05
14:105960629 C T 0.063342 3.5082e-05
14:105961529 A G 1.929780 -2.9919e-05
14:105970176 G A 0.508319 1.4994e-05
14:105974186 A G 0.051489 -1.6908e-05
14:105974781 C T 0.485614 3.8251e-06
14:106000848 G T 0.069574 -8.3857e-06
14:106008316 T C 0.218743 -3.3009e-06
14:106009477 A G 0.032507 -8.4880e-06
14:106022537 G A 0.042780 -1.1544e-05
14:106023250 A G 0.129054 1.4522e-05
14:106037350 C T 1.777054 2.5438e-05
14:106053975 A G 0.033617 5.4547e-06
14:106054456 G A 1.941436 2.2625e-05
14:106174221 A G 0.073648 1.8518e-05
14:106194814 C T 0.116989 -7.4581e-05
14:106195098 A G 0.062596 2.2392e-06
14:106199465 A G 0.113328 -5.5643e-05
14:106200003 A C 0.570619 2.2226e-05
14:106260032 A G 0.035935 3.7122e-05
14:106284614 C T 1.021948 -1.2440e-05
14:106419485 C T 1.126250 -4.1967e-05
14:106439620 A G 0.310512 7.6390e-06
14:106472916 T C 0.227919 -1.6331e-05
14:106483423 T C 1.303452 -4.5017e-05
14:106490604 T C 0.091435 3.8234e-06
14:106495227 G A 0.271069 -3.5744e-06
14:106514914 T G 0.349809 -1.3800e-05
14:106517058 G A 0.520072 2.6632e-06
14:106529780 C T 0.121300 2.0162e-06
14:106591538 C A 0.138120 1.0314e-05
14:106614665 T C 0.247163 -3.9996e-06
14:106826231 C T 0.208278 -2.1421e-05
14:106831722 T A 0.216464 -2.6797e-05
14:106833067 A G 0.035688 -2.3322e-05
14:106849671 C T 0.054673 1.0793e-05
14:106851107 G A 0.211956 1.0309e-05
14:106853205 A G 0.063131 1.9056e-05
14:106865686 A G 0.021358 1.0837e-05
14:106874360 C G 0.211680 1.2799e-05
14:106930738 A G 0.109491 -3.8903e-06
14:106946009 C T 0.065540 1.8222e-05
14:106946077 C T 0.042196 -8.0265e-06
14:106953813 C G 0.355389 -8.8170e-06
14:106969351 A G 0.111384 -1.9649e-06
14:106969513 T C 0.590708 3.0446e-05
14:106976241 C A 0.040550 -1.1273e-05
14:106977800 T C 0.085073 -2.9495e-05
14:106986611 T C 0.087754 4.2219e-05
14:107002733 A G 0.782867 3.2652e-05
14:107015410 A C 0.126970 5.3717e-06
14:107019037 C T 0.607982 5.2633e-05
14:107021696 A C 0.423178 -2.3851e-05
14:107021895 A G 0.126279 -1.2763e-06
14:107029737 G A 0.099345 3.8077e-05
14:107032200 A G 0.039956 -1.9448e-05
14:107036967 T G 0.425761 -2.5036e-05
14:107039594 T C 0.060311 6.0707e-05
14:107043157 A C 0.043270 9.3995e-06
14:107048307 C G 0.441754 -2.2303e-05
14:107052293 A G 0.732479 -1.3766e-05
14:107053451 A G 1.102652 1.8093e-05
14:107060513 A G 0.276642 -2.9672e-05
14:107062470 C G 0.032919 5.6953e-06
14:107067021 A G 0.372884 -7.6428e-06
14:107088360 T C 0.022085 1.5710e-05
14:107090626 G A 0.286808 -3.1344e-05
14:107091296 G T 0.511185 8.0612e-05
14:107094123 A C 1.299129 -2.6401e-05
14:107100211 G A 0.148857 -1.7368e-05
14:107101318 G T 0.798833 4.1249e-05
14:107113575 G A 0.042329 7.5472e-06
14:107118128 C G 0.748809 5.3013e-05
14:107123458 T G 0.254190 -5.2720e-06
14:107125547 A G 0.099812 4.5586e-05
14:107127959 T C 0.026359 1.1167e-05
14:107134759 T C 0.529865 9.2975e-05
14:107135717 C T 1.737507 1.2352e-04
14:107137063 A G 0.182062 -9.1599e-06
14:107144219 A C 0.031887 8.8198e-07
14:107147381 C T 0.051268 -1.0797e-05
14:107147404 T C 0.087689 -3.8097e-05
14:107149626 A G 0.216042 -1.2076e-05
14:107151956 G A 0.810022 6.4153e-05
14:107159329 C T 0.461683 5.7473e-05
14:107163229 A G 0.043955 -2.0464e-05
14:107166594 A C 0.244151 -9.8674e-06
14:107175797 T C 0.044169 5.5989e-06
14:107181249 A G 0.026999 1.7965e-05
14:107185072 C T 0.281209 4.6128e-07
14:107190574 G A 0.808071 7.0271e-05
14:107193676 T C 0.036366 1.5638e-05
14:107201100 A G 0.084479 -2.4320e-06
14:107201397 A G 0.057497 1.1402e-05
14:107204214 T C 0.279482 1.1979e-06
14:107206586 A C 0.023623 8.6249e-06
14:107221499 A G 0.336300 -2.8411e-06
14:107222493 T C 0.235436 -1.2692e-05
14:107223423 A G 0.558973 1.4624e-04
14:107229408 C T 0.067977 2.0859e-05
14:107231967 G A 0.704159 -4.1987e-06
14:107233685 A C 0.241145 1.3412e-06
14:107236183 T C 0.090546 -5.3172e-05
14:107238608 G A 0.527817 3.8430e-06
14:107245285 A G 0.528281 5.4257e-06
14:107247106 T C 0.037817 2.0919e-05
14:107250736 G C 0.036279 2.4514e-05
14:107253139 T C 0.465951 -6.7716e-06
14:107254035 T C 0.039765 2.1524e-05
14:107255234 G A 0.034961 -1.0986e-05
14:107268495 C T 0.035840 2.3055e-05
14:107278266 A G 0.021854 3.4245e-06
14:107281551 A G 0.078659 -1.4456e-05
14:107281980 G A 0.567886 3.1095e-06
14:107282024 T C 0.037768 1.5888e-05
14:107282437 T C 0.660405 8.2646e-07
14:107287663 C A 0.776596 1.1523e-05
15:20044383 T C 0.232090 -1.1283e-05
15:20085107 T C 0.271767 4.0053e-05
15:20151322 A C 0.138451 2.9817e-05
15:20163574 A C 0.052644 -4.7327e-05
15:20176300 T C 0.558347 1.4654e-05
15:20177092 A G 0.300223 2.0603e-05
15:20180982 C T 0.420240 -2.1114e-06
15:20189412 G A 0.821217 1.8259e-05
15:20192011 A C 1.496456 -7.1639e-06
15:20194222 T C 0.101760 -3.3893e-05
15:20212798 A G 0.671912 -4.6463e-06
15:22375470 C T 0.525746 -1.0482e-05
15:22568100 C T 0.023928 2.2914e-06
15:22755259 A C 0.104483 -3.4705e-05
15:22761722 T C 0.601390 7.8193e-05
15:22763396 T C 0.201008 -3.9364e-05
15:22765683 G A 0.233206 -8.6937e-05
15:22770994 T C 1.288268 -1.9681e-05
15:22776551 C T 0.614785 -1.7471e-05
15:22776743 A G 0.582898 1.3877e-05
15:22777815 G T 0.076618 -1.2518e-05
15:22777875 G A 0.787012 6.7409e-06
15:22781807 T C 0.093675 4.6032e-05
15:22784095 T G 0.541069 -4.2387e-05
15:22788922 T C 0.073541 -2.9710e-05
15:22789093 A G 0.032890 4.7774e-05
15:22790310 C G 0.616665 -4.2103e-07
15:22794494 C T 0.024701 -2.5973e-05
15:22796596 T C 0.588020 -2.5415e-05
15:22800459 G A 0.221177 1.0496e-05
15:22804848 T C 0.319402 -3.4739e-06
15:22808811 A C 0.750497 -1.6070e-05
15:22816545 A G 0.219320 -1.8696e-05
15:22819338 C T 0.050151 2.9582e-05
15:22839023 G A 0.027891 4.2640e-05
15:22842384 A G 0.081383 1.3465e-05
15:22846897 A G 0.025976 -1.6643e-05
15:22846932 A G 0.042163 7.2076e-06
15:22853997 T C 1.270202 -3.3109e-05
15:22855492 C T 0.025993 -1.1160e-05
15:22858519 A G 0.057633 -1.8429e-05
15:22858763 C T 0.096401 -6.0520e-06
15:22860803 T C 0.054179 8.6224e-06
15:22865430 A G 0.176849 -6.2384e-06
15:22867570 T C 0.075676 2.8710e-05
15:22869804 G A 0.628239 -3.0267e-05
15:22869860 T G 0.336754 -1.5047e-05
15:22876052 A G 0.204185 -1.0061e-05
15:22883815 A G 0.089815 -2.2381e-06
15:22884847 A G 0.190218 4.7725e-05
15:22891939 A G 0.392699 -2.6363e-05
15:22892402 T C 0.149152 2.5801e-05
15:22894120 T G 0.174781 6.7114e-07
15:22904503 T C 0.640700 2.9519e-05
15:22906984 T G 0.069824 -2.8093e-05
15:22907319 A G 1.013785 -3.7829e-05
15:22914428 A C 0.386805 -1.2759e-05
15:22916231 A G 0.337073 9.4271e-06
15:22918960 C G 1.309918 -9.2974e-05
15:22919415 C T 0.542410 -1.3000e-04
15:22920901 C T 1.759734 3.5740e-06
15:22927142 A G 0.109313 5.6438e-06
15:22930067 A G 0.382946 6.6222e-06
15:22931445 A G 0.186418 3.3300e-06
15:22932511 T C 0.494463 3.1908e-05
15:22932646 C T 0.580604 -9.6666e-05
15:22942334 T C 0.685080 -5.8892e-05
15:22944196 C A 0.282809 5.1019e-05
15:22945314 T C 1.105846 -9.7713e-06
15:22946729 G A 0.043935 -1.9877e-05
15:22947334 C T 0.784539 1.4170e-04
15:22947430 A G 0.062459 -1.5996e-05
15:22947667 A G 0.310859 2.3370e-05
15:22947765 T C 0.547918 -3.1913e-05
15:22948429 G A 1.468847 -1.6069e-05
15:22948499 G A 0.623676 -7.5685e-05
15:22952916 G T 0.769835 -2.9109e-05
15:22955211 T C 0.080347 3.1553e-05
15:22958758 C T 0.339416 3.8975e-05
15:22960700 G A 0.314978 3.5065e-05
15:22962359 T C 0.191841 -3.0117e-05
15:22964647 T C 0.340085 2.2982e-05
15:22968294 T C 0.295854 -3.6050e-05
15:22969232 A G 0.320204 -1.1426e-05
15:22971597 T C 0.025577 2.2359e-06
15:22972294 A G 0.052660 -9.9754e-06
15:22972796 C T 0.215750 1.9911e-05
15:22972958 G T 0.187297 -3.1531e-05
15:22975738 A C 0.693633 -2.4341e-05
15:22976986 G C 0.356405 2.7329e-05
15:22980396 T C 0.042446 -2.6235e-06
15:22980776 T C 0.035016 -5.0762e-07
15:22980815 G A 0.020900 -1.2158e-05
15:22983497 A G 0.070798 -8.0857e-06
15:22983869 T G 0.035194 4.6359e-05
15:22984844 A C 0.053845 -2.3012e-05
15:22986435 C T 1.642115 7.6508e-06
15:22989918 G A 0.053381 4.9551e-06
15:22990854 G A 0.532595 1.7089e-06
15:22992562 T C 0.041560 -4.4179e-05
15:22993121 T C 0.034601 1.5505e-05
15:22994595 G T 1.536210 2.0847e-07
15:23001691 G A 1.455003 -3.3946e-06
15:23008392 A C 1.112069 -1.5507e-05
15:23011306 A G 0.039083 -2.8939e-06
15:23011848 T C 0.033387 -6.5448e-06
15:23017342 T C 0.047684 -1.7683e-05
15:23020139 A T 0.032462 3.6943e-05
15:23021968 A G 0.332236 1.7240e-05
15:23022061 A G 0.129041 -6.7687e-06
15:23024744 T C 0.070331 1.1493e-05
15:23033803 C T 1.657974 4.1397e-06
15:23037153 T G 0.342350 -4.3596e-05
15:23038344 A G 0.208950 2.2192e-05
15:23040116 C T 0.027729 5.1578e-06
15:23040248 A G 0.188423 3.0255e-06
15:23040856 C T 1.509673 1.4790e-05
15:23042155 G A 0.458823 -7.6833e-06
15:23045127 A G 0.074807 -1.9199e-05
15:23046404 C T 0.259741 1.7969e-05
15:23046855 T G 1.846041 -2.2915e-06
15:23046902 C T 0.660681 -4.4756e-06
15:23047266 A G 0.185642 -1.8478e-05
15:23053839 G A 0.780251 2.9653e-06
15:23053873 T C 0.060992 1.3354e-05
15:23057858 C G 0.035545 2.3218e-05
15:23059394 T C 1.818136 8.3963e-06
15:23060281 G A 0.124984 2.9643e-05
15:23060998 A G 0.024730 -3.6212e-06
15:23064925 A G 0.219025 2.0343e-05
15:23065921 C T 0.732856 -6.0254e-05
15:23066182 A G 0.283857 2.7619e-05
15:23066738 G A 0.033633 2.6396e-06
15:23070370 A G 0.035993 2.9525e-05
15:23072865 A G 0.064387 -1.6067e-05
15:23079651 T G 0.553494 5.1342e-05
15:23081204 T C 0.091198 -1.5267e-05
15:23082796 C T 0.711294 2.5689e-05
15:23083677 T G 0.031793 -6.9835e-05
15:23093770 A C 0.375519 9.5138e-06
15:23120376 G A 0.525629 2.8187e-05
15:23125469 T C 0.044796 1.6017e-05
15:23138471 G C 0.595353 1.3982e-05
15:23140114 T C 1.778709 -1.9482e-05
15:23148210 T C 0.668575 -5.2336e-06
15:23162843 A G 0.760169 -1.0661e-05
15:23164749 G A 0.813625 6.8379e-06
15:23187753 T C 0.148974 -1.3488e-05
15:23221145 C T 0.518738 9.7513e-06
15:23232224 T A 0.823141 5.4996e-05
15:23253030 C T 0.253288 1.0721e-05
15:23660570 C T 0.021952 5.7913e-06
15:23682708 G T 1.725234 -1.5724e-05
15:23705711 G C 0.026304 -2.7770e-05
15:23714864 A G 0.030037 -4.2460e-05
15:23715279 A G 0.097342 1.0777e-05
15:23718476 A G 0.142583 1.0337e-05
15:23723061 C T 0.994394 -2.9669e-05
15:23723859 A G 0.954211 -1.0265e-05
15:23728566 C G 0.870767 -1.8299e-05
15:23738512 C T 0.109469 9.0157e-08
15:23741076 G A 0.056601 1.4034e-05
15:23744172 G T 1.911366 1.4068e-05
15:23744502 G A 0.031329 -3.4367e-05
15:23750962 T C 1.241889 -4.8742e-05
15:23752890 C A 0.073476 -4.9730e-05
15:23753884 T C 0.227289 -2.3666e-05
15:23755828 T C 0.938501 -2.7204e-05
15:23756176 A G 0.053920 -7.2656e-07
15:23757383 A G 0.498864 2.0057e-05
15:23766426 A G 0.768011 -6.1836e-06
15:23768614 T C 0.035159 3.3529e-05
15:23769205 A G 0.046841 -9.3429e-06
15:23771443 G T 0.888298 -1.5096e-05
15:23774400 T C 0.034542 2.5335e-06
15:23778691 A G 0.896273 -8.2659e-07
15:23784448 A G 1.317228 -3.9997e-05
15:23784767 G C 1.115376 -4.4063e-06
15:23785447 A G 0.188904 1.5247e-05
15:23792773 G A 0.988419 1.0944e-05
15:23798089 A G 1.234641 1.1761e-05
15:23799221 T C 0.853899 5.7009e-06
15:23807871 G A 0.378246 7.1349e-06
15:23816927 T C 0.642943 1.3941e-05
15:23820050 C T 0.454133 -3.0882e-05
15:23825201 A C 0.028297 5.5239e-06
15:23828420 A G 0.023052 7.9983e-06
15:23829308 C A 0.459911 -3.2814e-05
15:23833737 T C 1.947697 3.2083e-05
15:23833777 C T 0.885835 2.8666e-05
15:23834500 G T 0.090117 -1.0623e-05
15:23840029 C G 0.021546 3.9809e-06
15:23841091 G A 0.022776 2.3405e-05
15:23842379 A G 1.716503 1.9265e-05
15:23847797 T G 0.456558 -2.1239e-05
15:23849742 T C 0.186421 -4.3850e-06
15:23853079 C T 0.428365 -9.5532e-06
15:23853274 T C 0.256141 -1.2327e-05
15:23854715 G C 0.080016 3.6086e-06
15:23861035 T C 0.122958 -7.7713e-06
15:23861089 C T 0.042439 1.2718e-05
15:23862835 T G 0.173363 -2.8258e-07
15:23874362 C T 0.112630 3.5297e-05
15:23877179 A G 0.060411 3.8946e-06
15:23877193 T C 0.045338 -2.7009e-05
15:23877411 A G 0.903245 6.2713e-05
15:23880551 A G 0.531556 -3.6767e-05
15:23886941 G T 0.521737 -2.6894e-05
15:23889033 T G 1.079675 -1.0607e-04
15:23889739 T G 0.028855 1.1350e-05
15:23894745 T C 1.156637 -1.1339e-04
15:23895635 A G 0.876701 -5.1073e-05
15:23898394 T G 0.131716 -4.0235e-05
15:23910859 T C 0.060058 7.3726e-07
15:23912414 C G 0.456402 -1.9777e-05
15:23914661 C T 0.332444 1.4128e-06
15:23919993 C G 0.396754 -1.9226e-05
15:23923167 G C 0.228133 2.7076e-05
15:23928326 G T 0.054962 -1.5605e-05
15:23929094 T G 0.525068 2.8128e-05
15:23932967 T G 0.080172 -3.1441e-05
15:23936670 T G 0.787632 5.1794e-05
15:23945931 A G 0.058084 -6.5392e-06
15:23947116 T G 1.029952 -3.2566e-06
15:23951300 G C 0.103753 5.4174e-06
15:23953590 C A 0.772270 6.8652e-06
15:23953870 G A 0.023110 -1.1874e-05
15:23954249 G A 1.075258 1.6728e-05
15:23954677 C G 0.073154 -1.1711e-06
15:23955391 C T 1.686927 7.5801e-05
15:23955807 T C 0.103010 -2.2527e-05
15:23955968 T C 0.398555 -6.0197e-06
15:23956150 T C 0.035724 2.3688e-05
15:23956478 C T 1.153787 1.5357e-05
15:23958005 C T 0.055802 -6.3749e-06
15:23969670 G C 0.505239 3.0799e-05
15:23973973 C T 0.892248 9.9622e-07
15:23974493 A T 0.156121 -1.5217e-06
15:23975482 C T 0.093295 -4.0089e-05
15:23978955 G A 0.089776 -3.6714e-05
15:23979190 G A 0.055474 4.9567e-06
15:23982104 T C 0.032478 -2.8367e-05
15:23989513 T C 0.048538 2.7253e-06
15:23991669 G A 1.958395 4.4933e-06
15:23999405 A G 0.071911 -5.8770e-06
15:23999501 G T 0.075456 3.5627e-06
15:24001767 A G 0.124721 2.1611e-05
15:24001809 C G 0.147195 1.5239e-05
15:24002327 T C 0.803206 -4.8436e-06
15:24003165 A G 1.745057 7.4902e-06
15:24006262 T C 0.479301 1.0913e-05
15:24006279 A G 0.042455 2.7686e-05
15:24007729 G A 1.070139 1.6913e-05
15:24008242 T G 0.056477 -2.7152e-05
15:24009581 G A 0.941468 3.9916e-05
15:24011893 A G 0.097177 1.8762e-05
15:24014325 T C 1.412392 -5.3911e-07
15:24015789 C T 0.089848 -1.9060e-05
15:24020330 C T 0.370537 -3.5855e-05
15:24021120 A C 0.054887 1.7661e-05
15:24025416 G A 0.083580 -2.1420e-05
15:24027493 G A 0.419656 -1.5717e-05
15:24028530 G A 0.054309 -1.2504e-05
15:24032467 T C 0.479587 -4.0593e-05
15:24033450 T C 0.965481 9.0532e-05
15:24037504 C T 0.380953 -1.6559e-05
15:24042194 G A 0.720603 2.8855e-06
15:24042255 T G 0.246095 1.1505e-05
15:24042401 T A 0.024772 -2.5828e-06
15:24042967 A C 0.141586 -3.1956e-05
15:24043143 A G 1.003346 1.0123e-05
15:24043601 C A 0.058964 -2.6666e-06
15:24044046 C T 0.025843 -5.1312e-06
15:24046973 C T 0.065734 -1.0114e-05
15:24047188 A G 1.918332 -8.4083e-06
15:24047607 G A 0.831168 5.2551e-06
15:24049764 C G 0.130985 -1.5752e-05
15:24054442 C T 0.046026 9.8875e-06
15:24071199 A G 0.032075 -1.1119e-07
15:24073043 A C 0.028794 1.7122e-05
15:24073758 C A 0.034224 -1.8286e-05
15:24074234 G C 0.039028 7.0245e-09
15:24074399 T A 0.068445 3.8219e-05
15:24077122 T C 0.134449 -4.7708e-06
15:24079785 C A 1.018780 -2.0742e-05
15:24088656 T G 0.027541 3.8357e-06
15:24089841 C T 0.601581 1.5519e-05
15:24095701 G A 0.028966 -1.8727e-05
15:24096986 A C 0.106664 -3.2100e-06
15:24098594 C T 0.762191 1.4528e-05
15:24106065 C G 0.107969 2.6096e-06
15:24106940 C A 0.775181 -2.5094e-05
15:24114098 A G 0.147023 -6.5077e-07
15:24115197 T C 0.477795 3.5228e-05
15:24117029 G A 1.077118 -4.3160e-05
15:24120926 A G 0.127327 -3.7933e-05
15:24123137 C G 1.701251 2.0874e-06
15:24123835 G A 1.229593 -2.7361e-05
15:24126609 A G 0.027982 2.4514e-05
15:24132102 C A 1.635607 2.7559e-06
15:24133383 T C 1.335245 -6.6060e-06
15:24135355 C T 1.760117 2.5875e-06
15:24135877 C T 0.032114 5.5508e-06
15:24137867 C G 0.123270 -1.4324e-06
15:24139079 T C 0.301170 9.3284e-06
15:24140133 T C 0.033396 -8.5116e-06
15:24140456 C A 0.161412 1.0660e-05
15:24142539 C T 1.289855 -1.2462e-05
15:24144958 G A 1.162519 -6.8707e-06
15:24146210 C G 0.382696 -6.5586e-07
15:24148115 G A 0.626980 -3.1999e-05
15:24148457 C T 1.026171 3.7813e-05
15:24150043 C A 0.071726 1.0877e-05
15:24152801 A G 0.056406 -5.5584e-05
15:24153136 C T 0.213351 -4.4246e-05
15:24159118 C T 0.032767 1.9093e-05
15:24159535 A G 0.139843 -4.2577e-05
15:24160001 C T 0.053796 8.1616e-06
15:24172964 T C 0.101091 -2.7135e-05
15:24175585 A G 0.101714 3.7094e-05
15:24175851 A G 0.740759 4.9055e-06
15:24177926 G A 0.528209 3.0965e-05
15:24180261 A C 0.798665 1.3878e-05
15:24181577 G A 0.787833 1.8108e-05
15:24183544 G C 0.057295 1.9130e-05
15:24189459 T C 0.038203 -1.5883e-05
15:24190304 C G 0.028739 -2.0497e-05
15:24191524 C G 0.119381 1.9471e-05
15:24191719 G A 0.064994 -1.2071e-05
15:24192633 A C 0.124227 -8.8631e-06
15:24194457 G A 0.297123 -6.4920e-05
15:24198152 C T 0.052560 -1.6456e-05
15:24200047 T C 0.290764 -2.4978e-05
15:24200208 C G 0.094132 -6.4385e-07
15:24202429 C T 0.325797 1.6551e-05
15:24205361 C A 0.045344 1.2399e-05
15:24207567 T G 1.112504 -4.6163e-05
15:24210972 A C 0.416939 -2.0072e-05
15:24219964 A G 0.238964 -8.6143e-06
15:24220818 G A 1.419085 -3.1477e-05
15:24224613 G A 0.027775 1.3068e-05
15:24225663 C T 0.335170 -5.7436e-07
15:24225808 G A 1.083421 -3.1577e-05
15:24226306 A G 0.372601 -8.2735e-07
15:24232979 T G 0.029258 1.3775e-06
15:24242053 G A 0.022912 8.1827e-06
15:24244204 T C 1.019472 8.7673e-05
15:24249790 C T 0.721816 -6.7886e-05
15:24257708 G A 0.039229 -5.3281e-06
15:24258347 T C 0.060674 -1.9150e-05
15:24259792 G A 0.658552 2.7079e-05
15:24262092 G A 1.478535 -4.1770e-05
15:24266277 A G 0.129470 -4.3710e-05
15:24275875 C T 0.052654 5.4229e-05
15:24280847 A C 0.731966 2.4137e-05
15:24281161 T C 0.061466 1.2140e-05
15:24288254 T C 0.062872 -1.7620e-05
15:24305154 T C 0.192945 8.0772e-05
15:24307479 C T 0.474332 3.5757e-05
15:24307763 A G 0.192176 -1.9835e-05
15:24315870 C T 0.033559 -8.5344e-06
15:24317142 G A 0.133472 -2.3090e-05
15:24321414 A C 0.378304 -6.9344e-06
15:24322983 C A 0.023474 -2.0819e-05
15:24326448 C T 0.304458 -8.0741e-06
15:24326673 G A 0.201621 -5.4153e-07
15:24326977 A G 0.553962 2.1320e-06
15:24329042 C A 0.179137 -4.0120e-06
15:24334090 G T 0.106603 1.2582e-05
15:24335853 T C 0.436940 2.9071e-06
15:24337753 T C 0.965808 1.0550e-06
15:24341631 A G 0.065455 -2.0068e-05
15:24357952 A G 0.107528 5.3881e-06
15:24372612 C G 0.550242 -1.1018e-05
15:24381205 T G 0.865568 -1.4502e-05
15:24423045 G A 0.507131 -2.0243e-05
15:24440199 T C 0.276272 1.4244e-05
15:24449558 A G 0.151038 2.6717e-05
15:24457587 T C 0.596086 -1.5844e-05
15:24458374 A G 1.597407 3.2369e-06
15:24460558 G A 1.347008 -2.6716e-05
15:24468912 T C 0.290424 7.9865e-07
15:24469065 G A 0.172447 2.3286e-05
15:24470695 T A 0.284477 1.2621e-05
15:24472040 C T 0.064959 -2.1792e-05
15:24472278 A C 0.603688 -2.4336e-05
15:24482778 C G 0.048655 -1.8016e-05
15:24482845 T G 0.364058 2.3449e-05
15:24485341 G A 0.092597 2.1841e-05
15:24495067 A G 0.025126 -3.3582e-05
15:24501396 A G 0.393005 3.2511e-06
15:24528472 C T 0.347063 1.2304e-05
15:24553233 T C 0.101714 -5.1365e-06
15:24557756 T C 0.299830 2.2799e-06
15:24558049 T C 0.089208 7.4488e-05
15:24571878 C A 0.297873 6.8154e-06
15:24578496 A G 0.055952 -1.3333e-05
15:24589370 T C 0.306107 9.3568e-06
15:24589425 C T 0.395436 -3.7240e-06
15:24615346 T G 0.306588 1.2806e-05
15:24627140 T C 0.253304 -2.9003e-05
15:24639696 T C 0.815767 -3.1255e-05
15:24641674 G A 0.030040 1.4457e-05
15:24643123 T C 1.645828 -3.0191e-05
15:24645282 T G 0.062573 9.2684e-06
15:24652330 G A 0.046977 -2.6144e-05
15:24658955 C T 0.043452 -2.1340e-05
15:24659048 A G 0.069461 -2.5561e-05
15:24661509 G T 0.296694 4.4945e-07
15:24668080 G C 0.056111 -5.9194e-06
15:24688317 C T 0.069207 -2.1632e-05
15:24731181 C G 0.037463 1.5074e-05
15:24743454 C A 0.085885 -9.6049e-06
15:24765385 G C 0.292111 -1.3321e-07
15:24780779 C T 0.052089 1.1820e-05
15:24789829 A G 0.393404 -4.7163e-07
15:24789932 T C 0.097771 -1.3079e-05
15:24800344 G T 0.843610 -7.4041e-06
15:24808639 A G 0.146108 -2.8550e-05
15:24811602 G A 0.854428 2.6801e-07
15:24813617 C T 0.926135 -1.5689e-05
15:24825545 A G 0.046191 -2.7961e-05
15:24828774 G A 0.070798 -3.8107e-05
15:24833308 G C 0.323696 -4.2342e-06
15:24836980 G A 0.558513 -5.1238e-06
15:24840995 C A 0.034633 5.1726e-06
15:24846587 G A 0.417192 -1.5524e-05
15:24848545 T C 0.070175 -1.9020e-05
15:24849939 T C 0.072340 -3.5686e-06
15:24852088 T C 0.556779 -1.1979e-06
15:24856557 G A 0.055179 -1.3431e-05
15:24856773 A G 0.110410 -5.0351e-05
15:24858054 A G 0.077046 -2.3551e-05
15:24869061 G A 0.180887 -2.7821e-05
15:24877779 G A 1.838017 -5.3337e-06
15:24877792 A G 0.020215 -2.0095e-05
15:24885429 C A 0.504398 -3.3931e-05
15:24886486 G A 0.131690 6.7111e-06
15:24891041 G C 0.269777 6.3574e-06
15:24892938 T C 1.195863 -2.1348e-05
15:24900161 A C 0.324654 -1.6377e-05
15:24902498 T C 0.082064 1.0358e-05
15:24903909 G T 0.032286 1.2110e-05
15:24904017 T G 0.485825 1.1503e-05
15:24904369 C T 0.471037 -1.9048e-07
15:24917471 C G 0.107771 -1.7378e-05
15:24919882 A G 0.567539 6.5822e-06
15:24921649 C T 0.140148 5.3965e-06
15:24921771 C G 0.601390 5.5519e-06
15:24922230 G C 0.670805 -5.0431e-05
15:24923283 A G 0.076881 -2.4737e-05
15:24924120 T C 0.027190 2.3069e-05
15:24924840 A G 0.039625 6.8783e-06
15:24936502 G A 0.052310 -4.1201e-06
15:24942157 T C 0.047691 2.1551e-06
15:24944608 G A 0.218042 -9.2555e-08
15:24950678 T C 0.063508 -1.1511e-05
15:24962649 C T 0.084213 2.6758e-05
15:24964295 T G 0.076501 -3.1504e-05
15:24973115 T C 0.678056 1.1355e-05
15:24973286 C T 0.022555 1.6400e-05
15:24978178 C G 0.677219 -1.3772e-05
15:24979364 A G 0.048756 7.1260e-06
15:24979706 C A 0.045179 -1.4811e-06
15:24989106 T G 0.038184 1.9619e-06
15:24992782 A G 0.130836 -3.7265e-05
15:24993613 G A 0.455993 -4.4212e-05
15:24995291 T C 0.075936 -1.8992e-05
15:25004009 G A 0.034620 -1.0677e-06
15:25009261 G T 1.177939 -4.5956e-06
15:25009595 A G 0.332061 -3.2687e-05
15:25010070 A C 0.543377 1.7074e-05
15:25013398 C A 0.181140 1.9025e-05
15:25031737 C T 0.056403 -6.4862e-06
15:25036455 G A 0.446739 -1.0224e-05
15:25038492 A C 0.679335 -1.2168e-05
15:25040085 C T 0.072862 -1.9370e-05
15:25041038 C A 0.824566 1.4307e-05
15:25043167 T C 0.136214 8.6211e-05
15:25046822 A C 0.115616 9.1112e-06
15:25047661 T C 0.579737 1.7720e-05
15:25068222 G A 0.038093 -4.7437e-06
15:25070770 C T 0.376123 -2.5332e-05
15:25073849 A G 0.174911 5.4368e-05
15:25075195 A G 0.197882 -1.0315e-05
15:25075869 A G 0.343538 -3.3809e-05
15:25078787 A G 0.355463 1.8543e-05
15:25084319 A C 0.205445 -4.0764e-06
15:25095887 C T 1.857567 -1.1991e-05
15:25102218 G A 0.317809 -1.7958e-05
15:25103660 G A 0.735679 -1.8758e-05
15:25105646 A C 1.056984 -3.0051e-05
15:25106750 G A 0.263866 -2.6959e-05
15:25107627 A G 0.070791 -1.9432e-06
15:25108838 T C 0.549314 2.0205e-05
15:25114867 A C 0.335028 1.0574e-05
15:25119954 T C 1.086147 -1.5877e-06
15:25120270 A G 0.161405 2.0010e-05
15:25123087 A G 0.087358 6.9730e-06
15:25124837 T C 0.109800 -2.6478e-05
15:25124842 C T 0.209959 -2.2646e-05
15:25124918 T C 0.453030 1.4224e-05
15:25125321 C T 0.567231 -1.7224e-05
15:25126836 C T 0.064225 2.6028e-05
15:25127067 T C 0.235556 4.2307e-05
15:25129729 G A 0.113510 -2.2158e-05
15:25131142 A C 0.154479 -1.4467e-05
15:25131292 T C 0.065481 -6.7542e-06
15:25133711 C T 0.535263 -1.1419e-06
15:25137999 T C 0.080867 7.1411e-05
15:25138027 A G 0.620956 -8.1977e-07
15:25141075 G T 1.573044 -1.7432e-05
15:25141370 G A 0.242220 -2.0934e-04
15:25142324 A G 0.040122 1.9590e-05
15:25145346 T C 0.761545 -1.5685e-06
15:25148549 A G 0.026486 1.3365e-05
15:25148829 T C 0.816153 2.4012e-06
15:25149465 C A 0.202173 4.5215e-06
15:25151839 C T 1.252876 -4.8774e-05
15:25154880 C G 0.328491 4.5140e-05
15:25157182 A G 0.231560 -1.8769e-05
15:25159098 T C 0.056425 3.5815e-05
15:25159133 A C 1.693510 1.2035e-05
15:25160800 T C 0.206444 8.8830e-06
15:25165776 G A 0.223267 1.3349e-05
15:25166847 G A 0.434522 -4.1794e-05
15:25166980 A G 1.400058 1.8867e-06
15:25169287 G A 0.070204 -3.8332e-05
15:25170170 G A 0.619933 -1.1608e-05
15:25170718 C T 0.143608 9.8158e-06
15:25171662 G A 0.314163 -3.9805e-05
15:25172192 C T 1.101120 1.3838e-05
15:25176517 A G 0.913151 -3.3551e-05
15:25181284 G A 0.089744 -2.2102e-05
15:25184117 G A 1.738980 -8.1944e-05
15:25196437 C T 0.705529 1.7817e-05
15:25201037 T C 0.813615 -7.0882e-06
15:25206493 T C 0.037181 5.1714e-05
15:25210220 A G 0.139850 -1.8630e-05
15:25218003 G A 0.052923 -2.2220e-05
15:25218372 C G 0.094746 -1.1970e-05
15:25219512 C T 0.861332 -3.5566e-08
15:25220253 A G 0.166991 2.5252e-06
15:25231616 C T 0.141576 -2.1075e-05
15:25231641 A T 0.023386 -1.2579e-05
15:25233100 T C 0.094827 3.0909e-05
15:25233550 A G 0.162204 -3.4079e-05
15:25235289 G C 0.678897 2.3164e-05
15:25248741 C T 0.069516 -3.0057e-05
15:25258967 C G 0.065773 3.6518e-06
15:25260507 T C 0.726757 -3.4781e-06
15:25270430 A G 0.157027 8.6897e-06
15:25279455 T C 0.063394 -2.7518e-05
15:25293122 G A 0.022779 -2.8796e-05
15:25315135 A G 0.045081 -1.9649e-05
15:25323626 T G 0.032358 1.5830e-05
15:25326887 C T 0.091646 -1.9219e-05
15:25327303 A G 0.175116 -4.3610e-05
15:25327396 C A 1.142904 -3.6568e-05
15:25328528 T C 0.040836 -1.5108e-05
15:25335908 T G 0.124065 -2.2625e-05
15:25342936 T G 0.072619 -1.9879e-05
15:25355468 T C 1.879843 -2.9426e-05
15:25364795 T C 0.817448 -3.4025e-06
15:25370252 G C 0.051758 1.2609e-05
15:25375013 A C 1.690079 -2.3409e-05
15:25376870 T C 0.050836 1.0075e-05
15:25380527 T G 1.336031 2.2822e-06
15:25390060 A G 0.038333 -2.6418e-05
15:25398344 G A 0.827913 -5.0544e-05
15:25400885 G T 0.147396 -2.5139e-06
15:25402190 G A 0.034068 -6.1834e-06
15:25406655 A G 0.292368 5.4303e-06
15:25407569 C G 1.799509 1.9379e-06
15:25415759 A G 1.435096 1.6018e-05
15:25416057 G T 0.471859 -3.5455e-05
15:25416714 T G 0.160500 -2.1355e-05
15:25431982 A G 0.038664 3.6319e-05
15:25434275 T G 0.347290 -2.4799e-05
15:25435070 G A 0.208927 9.0882e-06
15:25441530 T C 0.032961 8.1928e-06
15:25441956 A G 0.082246 2.9608e-05
15:25455021 T G 0.022296 2.5378e-05
15:25457565 A G 0.030994 -3.5433e-06
15:25469752 A G 0.035818 -6.2473e-06
15:25470457 A G 0.061865 -3.0723e-06
15:25471157 G A 1.094921 9.7871e-06
15:25472919 A G 0.122647 -4.6051e-06
15:25490757 G C 0.094106 1.5905e-05
15:25491074 G A 0.041913 -6.7165e-06
15:25494501 G A 0.076540 -6.9233e-05
15:25494968 A G 0.072041 5.0705e-05
15:25496633 A G 0.581522 6.1201e-05
15:25498993 A G 0.054416 2.7106e-05
15:25514778 C T 0.113052 -2.2751e-06
15:25515871 T C 0.085615 -9.3864e-06
15:25520032 G A 0.035055 1.9847e-05
15:25521544 A G 0.038265 3.4542e-05
15:25521716 C A 0.036989 -2.3430e-05
15:25551253 C T 1.578565 -1.9226e-05
15:25569883 T C 0.383339 1.2339e-05
15:25571675 A G 0.022604 1.0002e-05
15:25575671 T C 1.322869 -3.1060e-05
15:25576227 A C 1.937125 3.3998e-05
15:25576972 A G 0.033072 -2.8569e-05
15:25587267 A G 0.252632 -1.3227e-05
15:25590510 A G 1.912551 -7.3267e-06
15:25616729 T C 0.040748 4.7975e-08
15:25617756 G A 0.259163 -6.2296e-06
15:25628996 T C 0.445074 1.8201e-06
15:25642071 C T 0.023130 2.3975e-05
15:25652326 G T 0.135133 -9.2869e-07
15:25654926 G A 0.081892 3.3677e-05
15:25666683 T C 0.089517 -1.7650e-06
15:25666931 T C 0.062748 4.3049e-06
15:25677831 A G 0.143381 -1.3788e-05
15:25683006 G A 0.099907 2.0505e-05
15:25689301 G A 0.061249 -3.1411e-06
15:25695039 C T 1.559911 -9.7947e-06
15:25696029 A G 0.027405 5.1851e-06
15:25696477 T C 0.020815 -9.8514e-06
15:25699607 T C 0.033958 3.5645e-05
15:25703563 A G 1.803783 -3.0228e-05
15:25707651 G C 1.905215 -2.1535e-05
15:25721212 A G 0.992074 -2.1303e-05
15:25724187 A G 0.047642 -3.5135e-05
15:25728835 C T 0.927871 -9.1719e-06
15:25732610 C T 0.986458 -8.2724e-06
15:25732749 A T 0.270290 -4.3470e-06
15:25733042 G A 1.912139 -5.5708e-05
15:25734571 G T 0.061294 8.4570e-06
15:25742804 A G 0.041972 1.0318e-05
15:25747807 T G 0.365548 2.0681e-05
15:25748543 C A 0.209109 -3.8247e-05
15:25751265 T C 0.021289 -6.0554e-06
15:25752114 C T 0.286042 -4.4988e-05
15:25753481 A G 0.075884 2.8187e-05
15:25760338 T C 0.327205 -1.6162e-05
15:25761309 A C 0.138246 2.0028e-06
15:25764385 T C 1.347501 6.2385e-05
15:25765044 C T 1.607382 3.2034e-05
15:25767120 G C 0.153167 -1.4959e-06
15:25768774 G A 0.159020 -1.5186e-04
15:25776975 A G 0.934045 1.2468e-05
15:25777257 C G 0.257310 -3.7125e-05
15:25787858 G T 0.092188 5.4992e-06
15:25791265 A G 0.119031 4.4204e-06
15:25793319 C G 0.076559 2.7773e-05
15:25793460 A G 0.047535 -1.8266e-06
15:25793489 G A 0.723530 -2.4615e-05
15:25793639 A G 1.025327 8.8744e-06
15:25793837 G A 0.059493 -2.4671e-07
15:25795823 G A 0.300729 -1.8499e-05
15:25795985 G A 0.134134 1.8345e-05
15:25798084 C T 0.608274 -9.2205e-06
15:25800114 A G 0.039612 8.5473e-06
15:25802420 G A 0.069500 -1.1254e-05
15:25802742 A C 0.661337 2.6126e-05
15:25803741 T C 0.057883 -2.6969e-05
15:25804090 A G 0.825177 1.8623e-05
15:25809599 T C 0.021429 -4.9027e-06
15:25810696 G C 0.074836 -3.0740e-06
15:25810874 A G 0.095609 -8.0153e-05
15:25813016 C T 1.433532 2.8530e-05
15:25818929 G C 0.075969 2.5099e-05
15:25820981 T C 1.260033 1.6747e-05
15:25824346 C A 0.399681 -2.8378e-06
15:25824790 A C 0.061456 -1.0871e-05
15:25828433 A G 0.056432 1.4044e-05
15:25834556 A C 0.491983 2.5750e-06
15:25839363 T C 1.957236 1.4135e-05
15:25842166 G A 0.376616 2.3223e-05
15:25844124 C T 0.231229 -1.2855e-05
15:25850211 C T 0.366963 -9.0245e-07
15:25851817 T C 0.039297 -1.8272e-05
15:25851973 G A 0.041485 4.3193e-06
15:25855001 G A 1.371047 -9.0989e-06
15:25858869 T C 0.058639 -2.4629e-05
15:25867489 T C 0.565572 2.2924e-05
15:25876991 A C 0.855402 2.1834e-05
15:25888530 T C 0.022935 4.2361e-06
15:25889418 T G 0.093704 -6.2346e-06
15:25893436 G A 0.193338 -3.3208e-05
15:25894157 C T 0.360040 1.2317e-06
15:25894658 T C 0.718074 -2.8174e-05
15:25900855 C T 0.165622 -1.4835e-05
15:25907690 T C 0.649308 1.9234e-05
15:25908309 T C 1.517083 -7.0021e-06
15:25910155 C T 0.061804 -1.0568e-05
15:25910477 T C 0.225741 -2.2114e-05
15:25910641 C G 0.062453 -6.8781e-06
15:25911292 G A 0.774964 -3.9715e-05
15:25912339 C T 0.912759 5.4191e-06
15:25914195 A C 0.035633 1.0944e-05
15:25915802 T G 0.249458 2.8243e-05
15:25916276 A G 1.348975 -2.1383e-05
15:25917451 G A 0.057867 -1.8388e-05
15:25917481 T C 0.810827 -3.6087e-05
15:25918750 T C 0.020679 -3.4467e-05
15:25922717 A C 0.062573 2.2186e-06
15:25923218 C T 0.666138 -2.5617e-05
15:25923547 A G 1.903232 -7.9875e-06
15:25923793 C G 1.207564 -6.2267e-06
15:25925094 G C 0.958707 -2.3697e-05
15:25925933 A C 0.732180 -1.2825e-05
15:25926179 T C 0.303378 2.1319e-05
15:25928683 C T 0.057568 1.4872e-05
15:25936551 T C 1.699540 -3.5669e-05
15:25943342 A C 0.077406 -3.4646e-05
15:25945675 T C 0.185275 1.3190e-06
15:25945842 A G 0.785584 -1.5779e-05
15:25946965 C A 0.582295 3.6742e-06
15:25951303 A G 0.337751 1.9275e-05
15:25953198 T C 0.072538 2.5999e-05
15:25953442 T C 0.172431 9.9397e-06
15:25957002 A G 0.125237 1.0316e-05
15:25957370 G A 0.901262 1.0646e-05
15:25959941 G A 0.078951 -1.3746e-05
15:25962058 A G 0.159299 2.1264e-06
15:25962731 T G 0.236280 1.6541e-05
15:25962873 A G 0.362211 3.2394e-05
15:25963867 G T 1.717454 -2.2307e-05
15:25964045 C T 0.941007 -9.6084e-06
15:25965974 G A 1.969778 -3.0792e-05
15:25966038 A C 1.969671 -3.9491e-05
15:25966520 T C 0.281543 -8.8397e-06
15:25968061 A G 1.492882 -1.8774e-05
15:25969900 T C 0.045497 -2.7448e-06
15:25973801 A C 0.737877 -8.8574e-06
15:25974174 A G 0.033179 3.0937e-05
15:25976473 C T 0.117444 2.0837e-07
15:25979523 T C 0.785256 2.0315e-06
15:25988285 T C 0.068224 2.8920e-05
15:25994640 G A 0.122553 6.4599e-06
15:25996463 C T 0.802440 -5.3393e-06
15:25999954 T C 0.266064 -3.5095e-06
15:26000551 G A 1.701657 -4.8933e-06
15:26008431 A G 0.867564 -8.3077e-06
15:26008523 A G 0.071226 -9.6443e-06
15:26009371 A G 0.715305 1.1040e-05
15:26012235 T C 0.066205 1.0647e-05
15:26012277 T C 0.152846 1.4154e-05
15:26013159 A G 0.060918 1.8931e-05
15:26014163 A G 0.052430 -4.9915e-06
15:26014221 G A 0.168968 1.0811e-05
15:26016013 A G 0.070902 2.4368e-05
15:26016176 G A 0.067208 2.6918e-06
15:26017927 A G 0.310976 -4.9006e-06
15:26019039 A G 0.343921 -3.9240e-05
15:26019936 C A 1.578104 -6.0476e-06
15:26025138 T C 0.024487 -1.1171e-05
15:26029121 T C 1.873880 -1.6485e-05
15:26029193 C T 0.959742 8.1367e-06
15:26031691 T G 0.064352 3.2504e-05
15:26032950 T C 0.781825 -2.1177e-05
15:26033215 T C 0.211050 7.6774e-06
15:26034009 A G 0.250039 1.8575e-05
15:26035081 A G 0.037372 3.5242e-05
15:26036057 T C 0.030472 1.0108e-05
15:26037168 G A 0.353094 4.9104e-06
15:26037199 C T 0.313940 -1.1261e-05
15:26037922 T C 0.894563 1.9091e-05
15:26039972 A G 0.124075 1.3077e-05
15:26042618 C T 0.232797 3.2250e-05
15:26043341 G T 1.625990 -2.8301e-06
15:26045309 A C 0.333330 1.9070e-05
15:26046622 G A 0.075735 1.4789e-05
15:26047015 T C 1.924632 2.8123e-05
15:26055569 C T 1.221797 -2.6738e-05
15:26055897 A C 0.053569 -1.9800e-05
15:26058012 A G 1.039687 -3.2925e-06
15:26068451 T C 0.505589 3.2823e-06
15:26076458 C T 0.410454 2.2054e-05
15:26079642 G C 0.049324 -1.3105e-05
15:26093401 C A 0.886510 9.2843e-07
15:26094208 T C 0.035220 1.6559e-05
15:26099803 A C 0.607771 -1.2126e-05
15:26101253 G A 0.082820 1.2794e-05
15:26101704 T C 0.050086 2.6735e-05
15:26102948 G A 0.309613 -5.0661e-06
15:26105761 G A 1.173885 6.1549e-06
15:26105875 T C 0.031134 2.5764e-06
15:26106487 T G 1.623127 -1.2279e-05
15:26106644 A G 0.046133 -7.6482e-06
15:26109223 T C 0.155923 3.4137e-05
15:26113806 A G 0.273292 2.9579e-05
15:26115608 C G 0.020556 1.3717e-05
15:26117301 C T 1.847832 -1.8429e-06
15:26121173 G A 1.881385 -4.0693e-06
15:26122948 G A 1.052225 2.9328e-05
15:26126929 G A 0.041472 1.5905e-05
15:26128573 A C 0.428903 5.8041e-05
15:26128906 G A 1.183087 -3.1506e-06
15:26129847 G A 1.258585 -7.1300e-05
15:26130409 A G 1.903154 1.1778e-06
15:26131431 G C 0.229311 -1.2608e-05
15:26133384 A G 1.143907 -2.5494e-05
15:26134907 T G 0.054848 -9.4660e-06
15:26134955 G T 0.295231 -2.7628e-05
15:26137748 A G 0.802394 -3.2832e-06
15:26141769 G A 0.247040 -1.4231e-05
15:26151105 T C 0.321470 4.7926e-06
15:26151268 A C 0.957548 2.3180e-05
15:26153321 C T 0.094587 3.6403e-06
15:26153832 G A 1.765853 3.3066e-05
15:26162110 G A 1.297013 6.2850e-06
15:26172045 C T 1.789148 4.6111e-05
15:26176977 A G 0.057078 2.8855e-05
15:26176997 A G 0.056010 1.1817e-06
15:26178683 A C 0.466383 2.5924e-05
15:26181699 A G 0.917926 6.2337e-06
15:26185554 C G 0.904605 1.2192e-05
15:26186280 C T 0.062093 -5.0159e-06
15:26186978 A C 0.248922 -2.5293e-05
15:26187198 C G 0.518297 -8.5926e-06
15:26187361 C T 0.400665 5.9406e-06
15:26187841 G A 0.930676 4.3676e-06
15:26189827 A C 0.084262 4.4537e-06
15:26199674 G A 0.461248 -5.3835e-06
15:26200322 T C 0.121472 3.1078e-06
15:26202065 T C 0.104321 -3.2769e-05
15:26203990 T G 0.029806 2.4130e-05
15:26208601 T C 0.828666 -3.3642e-06
15:26208855 T C 0.345392 -1.1327e-05
15:26210510 C T 0.029631 1.9719e-05
15:26210930 T C 0.451520 2.2172e-05
15:26211608 C T 1.364519 -1.1578e-05
15:26213103 T C 0.056198 -3.4141e-08
15:26213603 A G 1.050615 3.4089e-05
15:26218091 C T 0.737166 -2.7528e-05
15:26218728 T C 1.071152 3.5237e-05
15:26218827 G T 0.019952 3.7814e-06
15:26218859 A C 0.051904 -1.6746e-05
15:26221169 T C 1.896705 -2.0385e-05
15:26228194 T G 0.111247 3.7190e-05
15:26229495 C A 1.957334 -1.4519e-05
15:26232558 A G 0.563122 5.3833e-06
15:26234131 G A 0.934963 2.5739e-06
15:26234462 C T 0.553209 1.9513e-05
15:26237863 T C 0.026083 5.3504e-06
15:26239118 G A 0.787606 -2.8582e-06
15:26246692 G A 0.854016 1.7196e-05
15:26248137 C T 0.623737 -7.7097e-06
15:26251197 A G 0.647085 -2.1519e-05
15:26251847 C T 0.233579 3.9795e-05
15:26260477 C T 1.061814 -5.4017e-05
15:26261115 T C 0.124260 1.1640e-05
15:26262605 T C 0.099462 5.6524e-06
15:26265595 G A 0.115756 -5.5392e-06
15:26269508 A G 0.486254 1.7780e-05
15:26272406 T G 0.240847 5.8857e-07
15:26272525 C T 0.483664 1.4175e-05
15:26272807 C T 0.308003 8.5200e-06
15:26277545 G A 1.100328 -6.5603e-06
15:26280459 T C 0.305312 1.3243e-05
15:26280460 G A 1.105184 -3.7127e-06
15:26282791 T G 1.119011 -2.4041e-05
15:26287642 T C 0.926365 -2.9852e-05
15:26289768 C G 0.201472 -1.5301e-05
15:26296762 C T 1.132738 -2.6677e-05
15:26297917 A G 0.164447 8.2375e-06
15:26303875 C T 1.700465 -5.0574e-05
15:26318942 T C 0.020608 -8.7148e-06
15:26321321 A G 0.059967 -2.4638e-05
15:26326757 G A 0.023779 1.5315e-05
15:26326773 G C 0.034873 -1.6230e-05
15:26327977 A G 1.126659 -4.2038e-05
15:26329712 T C 1.882758 -8.9662e-06
15:26329990 T C 0.046928 -1.8874e-05
15:26333027 G A 0.300109 4.6688e-05
15:26336711 A G 0.038353 -1.3877e-05
15:26339670 C T 0.167933 -1.2184e-05
15:26341543 T C 0.358505 2.4191e-06
15:26342679 G T 0.041173 2.5087e-06
15:26343384 C T 0.673028 8.8653e-06
15:26344380 T C 0.073807 1.2469e-05
15:26350758 A G 0.143638 2.1652e-05
15:26352905 G T 1.367252 -3.2796e-05
15:26353165 A G 0.579932 -2.8150e-05
15:26357727 A G 0.100708 3.9532e-05
15:26358364 T C 0.026992 2.3014e-05
15:26359339 A G 0.034909 -2.2991e-05
15:26359862 C T 0.614341 -2.9623e-05
15:26362975 A G 0.672269 -3.1070e-05
15:26364499 A G 0.373559 1.8886e-07
15:26364936 G T 0.124260 -1.9325e-05
15:26368105 G C 0.033182 3.2548e-05
15:26369996 A G 0.650204 -2.7146e-05
15:26370142 T C 0.024327 -1.2764e-06
15:26371486 C T 0.034568 -3.2334e-05
15:26371588 C T 0.118366 4.1151e-05
15:26373963 C T 0.125581 -9.3822e-08
15:26377356 T C 0.285405 -2.6811e-05
15:26377641 G A 0.038791 -1.3499e-05
15:26377775 A G 0.140298 -3.3186e-05
15:26380716 C T 0.432175 -4.8627e-05
15:26382861 C T 0.116717 -6.3200e-06
15:26383361 C T 0.224076 -1.7182e-05
15:26389095 G A 0.081827 3.0034e-05
15:26393202 G A 0.117512 -1.3006e-05
15:26393720 C T 0.423178 -7.0313e-06
15:26402030 T C 1.199206 1.9405e-05
15:26402136 T G 0.976620 1.7347e-05
15:26407103 G A 0.063696 1.2816e-05
15:26409474 T C 0.220603 4.7486e-06
15:26411414 A G 0.153132 -1.0002e-05
15:26421585 C A 0.555173 -8.5043e-06
15:26421896 T C 0.736559 2.4230e-05
15:26422662 G T 1.027703 2.1573e-05
15:26425062 T G 1.103957 9.8648e-05
15:26430065 C T 0.041994 1.7992e-05
15:26432607 A G 0.075352 3.8850e-05
15:26439740 G T 0.113448 -3.5819e-05
15:26445261 G A 0.056932 1.1026e-05
15:26448696 T C 0.302108 3.5437e-06
15:26451121 T C 0.174165 1.4928e-05
15:26454583 A G 0.043604 -5.0032e-05
15:26455100 T C 0.043815 -9.0409e-06
15:26461126 G T 0.129181 -1.7788e-05
15:26465327 T C 0.050398 3.7421e-05
15:26475204 C T 0.127934 4.6131e-05
15:26478903 G A 0.081032 6.6231e-06
15:26480712 T C 0.861332 -3.2248e-05
15:26483486 T C 0.020643 -2.7305e-05
15:26486931 G C 0.686499 1.5002e-06
15:26487657 A G 0.163976 3.0640e-05
15:26494732 T G 0.493437 -1.1779e-05
15:26501243 C A 0.494898 -1.3501e-05
15:26506226 C A 0.632488 -1.4782e-05
15:26508270 C T 0.218584 -3.2854e-05
15:26509117 G A 0.130586 1.8727e-05
15:26510691 A G 0.060395 -4.9676e-05
15:26519387 C T 0.295919 -1.0998e-06
15:26536827 G A 0.906527 -6.3309e-06
15:26539981 A G 0.045799 -1.3091e-05
15:26540448 A G 0.526129 1.0987e-05
15:26540811 C T 0.040469 3.1445e-05
15:26542128 C G 0.029050 -8.5032e-06
15:26544210 T C 0.021770 -3.2689e-05
15:26546396 A G 0.483534 -8.3077e-05
15:26547158 T C 0.093707 9.8770e-06
15:26553244 G A 0.144085 -8.1844e-06
15:26563156 G T 0.274899 7.4719e-06
15:26564091 T C 0.439261 5.2985e-06
15:26566354 G A 0.614409 1.5900e-05
15:26567449 C T 0.037470 2.2999e-05
15:26569669 A G 0.933224 9.7256e-06
15:26572467 A G 1.363386 3.6531e-05
15:26576189 C A 0.025808 -1.8548e-05
15:26580611 A G 0.062440 1.9080e-05
15:26589507 T C 0.063313 3.0544e-06
15:26590763 A G 0.169520 5.4719e-05
15:26590830 C T 1.003048 2.0260e-05
15:26599267 G T 1.448145 3.4624e-05
15:26601491 C T 0.056818 1.8134e-05
15:26604642 C T 0.535834 1.2607e-05
15:26606560 T C 0.037421 2.2587e-06
15:26606777 C T 0.115753 6.1233e-06
15:26607778 G A 1.930887 1.1097e-05
15:26608321 A G 0.246507 7.4180e-06
15:26611779 T C 0.476994 2.7494e-05
15:26613248 A G 0.068665 -2.4019e-05
15:26614318 C T 0.512055 1.5762e-05
15:26616839 C T 0.155069 6.3125e-06
15:26617412 C A 1.713786 -1.2209e-05
15:26622033 T C 0.151966 4.7063e-05
15:26622999 C G 0.223034 3.1319e-05
15:26624424 G A 0.080467 -4.1346e-05
15:26627762 G A 0.372848 -2.8054e-05
15:26629209 T C 0.207833 5.2304e-05
15:26635611 A T 0.097381 -9.8376e-06
15:26636370 A G 0.378256 1.8054e-05
15:26637415 A G 0.034162 4.9201e-06
15:26640945 A G 0.071519 7.2291e-06
15:26642239 C T 1.138074 2.4932e-05
15:26642595 A G 0.036629 -1.5220e-05
15:26647935 G T 0.034552 2.2497e-05
15:26648880 T C 0.061937 -4.1975e-05
15:26652935 A G 0.073726 1.3139e-05
15:26653721 C T 0.161587 1.6097e-06
15:26654136 A G 1.255070 4.8709e-05
15:26655924 T C 0.169400 2.3070e-05
15:26656292 A G 1.406306 8.8279e-06
15:26658097 A G 0.042773 -2.0440e-05
15:26660855 C A 0.060337 -1.9104e-05
15:26661328 G A 0.353837 -1.5607e-05
15:26664256 T C 1.222391 -4.4913e-06
15:26664622 G A 0.377382 -2.6692e-05
15:26668745 A G 0.490379 -1.9004e-06
15:26677809 G A 0.817068 -2.7994e-05
15:26683299 A C 0.027463 -7.4267e-06
15:26685659 A C 0.084878 -1.1641e-06
15:26687025 T C 1.016599 2.0561e-06
15:26688527 T G 0.038716 -1.0916e-05
15:26696932 C T 0.141359 -1.4558e-06
15:26698544 C A 0.038723 -8.3683e-06
15:26700520 G A 0.087089 3.1664e-05
15:26711635 A G 0.047464 -2.6932e-05
15:26714855 T C 0.026392 -1.3537e-05
15:26716285 C T 0.033740 -1.0066e-05
15:26718483 A C 0.048785 -8.1146e-06
15:26719239 A G 0.138376 -1.6650e-05
15:26720543 G A 0.244453 -3.0418e-05
15:26721273 G A 0.055818 -3.6966e-05
15:26722016 A G 0.076530 -1.1543e-05
15:26729545 C A 0.188027 2.1031e-05
15:26736508 C T 1.028070 4.5322e-05
15:26740356 T C 0.180805 1.2391e-05
15:26740382 C T 1.375451 3.0213e-05
15:26752862 C G 0.318948 -7.2682e-06
15:26755081 G C 0.778093 -7.3888e-06
15:26758575 G A 0.066335 2.3333e-05
15:26759865 C T 0.188933 8.8327e-06
15:26760499 G A 0.195782 -1.6922e-05
15:26760567 T C 1.849092 -1.7315e-05
15:26760705 C T 0.915190 1.0787e-05
15:26761716 C T 0.780482 2.5944e-05
15:26763377 G C 0.860835 -2.3109e-05
15:26785818 C G 0.070444 8.1892e-06
15:26787311 T C 0.892540 -1.4365e-06
15:26787942 T G 0.058113 -9.6430e-06
15:26809544 G A 0.064709 -4.8756e-06
15:26810528 G A 0.033117 1.6234e-05
15:26816290 C T 0.476315 -1.3235e-05
15:26816758 C T 0.023376 -3.1190e-05
15:26824213 C T 0.186369 -1.0532e-05
15:26831580 C T 1.979077 -8.6755e-06
15:26833912 C A 0.626649 -1.3645e-05
15:26847345 C T 0.030816 -1.5021e-06
15:26865632 A C 0.300346 2.1184e-05
15:26867573 G A 0.871001 2.1282e-06
15:26872259 T C 0.253927 8.9399e-06
15:26879334 C G 0.954636 -4.3482e-06
15:26882133 C T 0.280092 -5.5824e-08
15:26885354 G C 0.271254 -2.8383e-06
15:26886442 T C 0.231544 -2.9597e-05
15:26887879 C T 1.314975 2.5939e-05
15:26889038 C T 0.034990 1.1169e-05
15:26890543 C A 0.107830 1.0841e-05
15:26892676 C T 0.349043 2.8780e-06
15:26894305 C A 0.209560 1.0762e-05
15:26895081 A C 1.016625 1.2864e-05
15:26900552 G A 0.381359 -2.0109e-05
15:26905021 C T 0.175349 4.6498e-06
15:26906345 G A 1.241541 -1.3028e-05
15:26906648 G A 0.158860 -8.9703e-06
15:26911141 T C 0.094681 3.0493e-06
15:26911144 G A 0.558921 5.8399e-07
15:26911590 G A 1.970213 2.1109e-05
15:26911675 C T 1.926875 1.5260e-05
15:26912011 A C 0.047396 5.4995e-06
15:26914613 T C 0.397159 6.9445e-06
15:26914777 T C 0.026723 -5.2562e-06
15:26915998 T C 0.232125 3.0330e-06
15:26917158 T C 0.618589 2.1389e-05
15:26923648 G A 1.249172 5.7940e-05
15:26928628 C A 0.408013 -1.5161e-05
15:26932131 A C 0.374085 -8.1788e-05
15:26937683 C T 0.073722 -2.0028e-05
15:26938354 G A 1.242759 1.9702e-05
15:26942824 T C 0.164404 -2.4017e-05
15:26945573 G C 0.191072 1.1439e-05
15:26951802 G T 1.618839 9.7904e-06
15:26956997 C T 0.798892 -1.9629e-05
15:26960412 A C 1.159691 -2.3722e-05
15:26961861 C T 0.418507 -3.6952e-06
15:26962500 G A 0.041076 1.8746e-05
15:26965916 A G 0.022682 -1.6727e-05
15:26966865 A C 0.183500 2.9245e-05
15:26967446 C T 0.194474 5.1279e-06
15:26973086 C T 0.233008 2.0724e-05
15:26974032 A G 1.053864 -1.2585e-06
15:26975645 A G 0.094814 -5.0107e-05
15:26976937 A G 0.024022 -2.9771e-05
15:26991211 T C 0.035172 2.5843e-05
15:26995101 C T 0.079594 -2.2565e-05
15:27000055 T C 0.482930 -1.9499e-05
15:27009847 T C 0.087034 2.4970e-06
15:27012141 T C 0.731103 -4.4127e-05
15:27019602 T C 0.285074 1.8945e-05
15:27019961 T C 1.872988 4.7264e-06
15:27024464 A G 0.037106 -5.0017e-07
15:27027065 T C 0.050878 5.4258e-06
15:27028960 A G 0.027518 -4.9352e-05
15:27033329 G A 0.111780 1.2884e-05
15:27035073 C A 0.022474 -6.0666e-06
15:27035281 G A 1.823641 -3.0922e-06
15:27039044 G A 1.048600 4.5647e-05
15:27039488 T C 0.028790 3.1322e-05
15:27043749 A G 0.042332 -4.9312e-06
15:27044693 A G 0.430672 -6.7021e-06
15:27047707 G A 1.382917 1.7813e-05
15:27047735 C T 0.074735 1.1639e-05
15:27048108 A G 0.051209 -5.0252e-06
15:27049632 G A 1.148951 9.3111e-06
15:27050542 A G 1.515934 1.5892e-05
15:27050692 C T 0.436194 2.8881e-05
15:27051040 T C 0.466743 -3.8734e-05
15:27053068 A G 1.281196 -2.0549e-05
15:27053487 A G 0.323846 1.3044e-05
15:27053788 G A 0.175284 -9.7084e-06
15:27061054 A G 0.082149 -4.6685e-05
15:27066824 C G 0.133381 -1.9955e-05
15:27072640 T C 0.068630 -7.7403e-08
15:27074564 T C 1.470606 4.5335e-06
15:27079391 A G 0.396770 1.8423e-05
15:27084049 T C 0.231960 1.2260e-05
15:27086879 C A 0.104168 -2.9227e-05
15:27095112 A G 0.031614 1.9004e-06
15:27095860 A G 0.233028 -2.8930e-05
15:27097504 C T 0.033669 -1.1544e-05
15:27104354 G A 0.099296 1.1952e-05
15:27104467 G A 0.771695 1.6251e-05
15:27111431 G A 0.399188 3.5025e-05
15:27115051 C T 0.596875 2.8735e-05
15:27115609 A G 0.232382 2.7784e-05
15:27115728 G T 0.387010 1.0240e-06
15:27116975 T G 0.101916 -1.8799e-05
15:27119109 C T 1.279352 1.0339e-06
15:27120276 T C 0.654939 3.8708e-06
15:27120842 T C 0.021916 -5.0517e-06
15:27122002 T C 0.580759 5.0110e-05
15:27123024 C T 0.083486 -6.1512e-06
15:27124081 A G 0.828656 7.9068e-06
15:27125908 T C 0.029063 7.8360e-06
15:27130916 A C 0.211777 2.1413e-05
15:27134483 T C 0.034026 -1.3504e-05
15:27140056 C T 0.098037 -3.0354e-05
15:27152996 A G 1.071681 6.3294e-06
15:27154451 T C 0.888977 1.5574e-05
15:27155073 G A 1.805685 2.0090e-05
15:27156100 G A 0.253613 -5.9118e-06
15:27156226 G A 1.585378 3.1284e-05
15:27156832 C T 1.109615 -3.6809e-05
15:27157340 G A 0.969161 -5.9140e-06
15:27168104 T G 1.532799 -2.2252e-05
15:27171944 A G 0.826394 -4.1929e-06
15:27179518 G A 0.095684 1.6325e-05
15:27180800 G A 0.365461 -5.2474e-06
15:27182357 C T 1.162820 1.3888e-05
15:27184482 T C 0.881832 -5.8213e-06
15:27189168 A G 1.836605 -3.2815e-06
15:27192108 T C 0.882803 3.4356e-06
15:27193125 G A 0.063677 -1.1006e-05
15:27194628 T C 1.797266 5.0857e-06
15:27201534 A G 0.587861 -3.0182e-06
15:27206896 T G 0.022799 -4.0555e-06
15:27220713 A G 0.944873 -7.9551e-06
15:27221571 T C 0.075732 -1.9372e-05
15:27221641 G C 0.724241 1.6127e-04
15:27222401 T C 0.024194 3.1447e-06
15:27226494 T C 0.055630 9.0226e-06
15:27227051 T C 0.080951 5.5013e-06
15:27229766 C G 0.025902 -3.9839e-05
15:27230114 A C 0.123507 1.5099e-05
15:27232528 G T 1.110189 9.1726e-06
15:27243279 A G 0.228198 -8.8281e-06
15:27246943 A C 0.089108 5.9903e-06
15:27254528 A G 0.992236 5.4646e-06
15:27265020 A G 0.056133 8.2417e-06
15:27265971 T G 0.106450 4.3156e-06
15:27270207 A G 0.304218 -3.3970e-05
15:27272745 A G 0.073015 4.4727e-05
15:27276804 G A 0.394751 3.6076e-05
15:27277305 G T 0.427297 -1.6727e-05
15:27277401 A C 1.265223 1.4775e-05
15:27281260 C A 0.068247 7.8912e-07
15:27281291 G A 0.218019 2.2374e-05
15:27281293 C T 1.316325 1.6126e-05
15:27281351 T G 0.026613 -5.3862e-06
15:27283234 A G 0.234352 7.5798e-06
15:27284081 G A 0.156728 -3.5733e-06
15:27286125 T C 0.144748 6.8938e-06
15:27289884 T C 0.210083 8.1860e-05
15:27290638 G A 1.287223 -1.0909e-05
15:27293122 A G 0.576053 -3.5035e-05
15:27295375 G A 0.036752 -1.8570e-05
15:27297250 A G 0.402411 1.5882e-05
15:27297337 A G 0.118878 1.4545e-05
15:27299817 C T 0.227256 -1.6226e-06
15:27301810 G A 0.137039 2.3417e-05
15:27302102 C T 0.100952 -1.1837e-07
15:27302979 G A 1.479947 -8.0895e-06
15:27304834 G A 0.125477 -2.1539e-05
15:27305028 G A 0.052053 -2.2023e-05
15:27306148 G A 0.059941 -1.6847e-05
15:27307958 T C 0.162119 1.0356e-05
15:27309408 G A 0.833077 -1.9349e-05
15:27309683 C G 1.815140 5.3320e-06
15:27310548 A G 0.053066 -1.4380e-06
15:27312044 G A 0.050437 -2.6101e-06
15:27314599 A G 0.409562 -1.4249e-05
15:27315660 G C 0.040122 1.3734e-05
15:27323199 C T 1.308230 2.5193e-06
15:27323645 G A 0.050807 -9.9753e-06
15:27335585 A G 0.064280 -3.1712e-05
15:27339712 A G 0.535380 6.8537e-06
15:27339804 G A 0.106408 4.1961e-05
15:27356435 C T 0.057867 9.2953e-06
15:27359563 G A 0.368323 1.3709e-05
15:27360951 C T 0.035519 4.7107e-05
15:27363687 T C 0.067523 3.3553e-05
15:27364875 C T 0.750127 1.4596e-05
15:27395738 G A 0.299778 2.0072e-05
15:27395933 A G 1.717155 2.4582e-05
15:27403376 T C 0.064245 1.6791e-05
15:27409718 T C 0.034945 -1.8809e-05
15:27412392 T C 0.060642 -5.6614e-07
15:27417867 C A 0.637357 -1.4151e-05
15:27419852 G A 0.972719 6.0864e-06
15:27425249 A G 1.124916 -4.3423e-06
15:27428199 A G 0.081486 1.4288e-05
15:27441513 T G 0.076167 -9.9773e-06
15:27445749 C T 0.599887 4.2263e-06
15:27446244 C G 0.341854 4.4203e-06
15:27454078 C T 0.372468 1.6438e-05
15:27456398 C T 1.139278 7.5326e-06
15:27459906 G A 0.043290 1.7782e-05
15:27463923 T G 0.038960 6.9236e-06
15:27464258 T C 0.944870 -6.0590e-06
15:27464852 T C 0.166310 1.4386e-05
15:27465953 A G 0.093220 2.8925e-06
15:27468443 A G 0.515564 -7.3219e-06
15:27469901 G A 0.384134 3.0201e-06
15:27470289 C T 0.152086 -1.5564e-05
15:27471642 G A 0.254418 -1.2438e-05
15:27481781 T C 0.069246 -6.7989e-05
15:27481973 A G 0.216562 7.5936e-06
15:27482770 G A 0.247368 2.4933e-06
15:27483207 A G 0.082233 9.0666e-07
15:27484305 A G 0.053037 -2.0771e-05
15:27485134 T C 0.030842 -5.3098e-06
15:27486514 T C 0.038031 -8.1351e-06
15:27487734 G A 0.281939 -4.5582e-06
15:27491785 A G 1.963608 -3.4018e-05
15:27496307 T G 1.065257 -2.0090e-05
15:27496696 G A 0.213653 8.6863e-07
15:27497044 A G 0.039674 1.4098e-05
15:27498832 A G 0.328237 -8.6756e-06
15:27500022 G A 0.169150 -1.6081e-05
15:27506185 T C 1.328932 -9.1975e-06
15:27506927 T C 0.101211 1.8036e-05
15:27507773 T C 0.070360 -9.6367e-06
15:27507951 A G 0.166913 -1.5520e-05
15:27516195 A G 0.079653 -2.0795e-05
15:27517679 T C 1.108709 -1.2227e-05
15:27520442 G A 1.243596 -1.3779e-05
15:27520811 A G 1.323365 -2.2955e-05
15:27530831 G C 0.026593 -7.9576e-05
15:27540791 T C 0.058120 -7.2265e-06
15:27547587 T C 1.267657 -7.8990e-06
15:27556959 G A 1.907150 -7.3999e-06
15:27563205 A C 1.141213 -1.0518e-05
15:27564975 G A 0.268936 -2.3004e-05
15:27565531 C G 0.114600 -7.6080e-05
15:27567385 C T 0.056679 -1.2000e-04
15:27568381 T G 0.064504 3.8941e-06
15:27568745 T C 0.030238 -2.3477e-05
15:27572192 A G 0.028313 -8.6200e-05
15:27579725 C T 0.087264 -9.0618e-05
15:27584009 T C 1.681724 -2.0778e-05
15:27584055 G A 0.056325 -2.6624e-05
15:27584840 G A 0.111945 -1.9481e-05
15:27585034 A G 0.746978 2.8283e-06
15:27585628 A C 0.706399 1.8602e-05
15:27603847 T G 0.243161 1.0847e-06
15:27608001 C A 0.784289 -2.4432e-05
15:27610684 A G 0.471200 5.6058e-06
15:27613825 A G 0.095648 -2.8142e-06
15:27617904 G A 0.191500 -4.2543e-05
15:27624553 A C 0.611163 6.4566e-06
15:27627896 A G 0.043072 -2.4270e-05
15:27627997 T C 0.698625 3.9033e-05
15:27628446 C A 0.178920 -3.7956e-05
15:27632008 T C 0.035613 -2.3895e-05
15:27632360 A G 0.143186 4.0008e-07
15:27633735 C T 0.273380 -7.3684e-05
15:27634867 A G 0.987156 2.2924e-05
15:27639974 T C 0.925180 3.9030e-06
15:27640280 A G 0.073726 -1.1629e-05
15:27641793 A G 0.124929 1.3407e-05
15:27644413 C T 0.096476 3.5090e-06
15:27651867 G T 0.220388 1.2515e-05
15:27656825 A G 0.351481 9.2824e-06
15:27662630 A G 0.066978 9.8278e-06
15:27666338 T C 0.053150 2.9635e-05
15:27670360 T C 0.206136 6.9748e-05
15:27671623 T C 0.030378 -1.5837e-05
15:27674014 A G 0.116710 3.0274e-06
15:27682831 C T 0.628359 9.7069e-06
15:27687150 G T 0.268436 8.4263e-05
15:27694127 A G 0.179517 1.7117e-05
15:27699117 G A 1.207655 -4.4756e-05
15:27702632 C T 0.035376 -1.6332e-05
15:27702715 A G 0.086495 -2.2661e-06
15:27711355 G A 0.381631 9.9147e-06
15:27726140 A T 0.076205 3.8116e-05
15:27728222 G A 0.886318 -3.3875e-05
15:27729942 G T 0.076267 3.6924e-05
15:27730318 C A 1.309360 -2.4444e-05
15:27733149 A G 0.122569 -2.3403e-05
15:27733405 G A 0.272821 1.0946e-05
15:27735953 G T 1.728672 9.5347e-06
15:27741652 C T 1.359371 1.8398e-05
15:27742401 T C 0.130229 -2.8436e-05
15:27744241 G A 0.032410 -1.3757e-05
15:27744850 G A 1.015583 6.5134e-05
15:27746840 C T 0.116171 -4.0416e-06
15:27747088 C T 1.272945 2.9174e-05
15:27750543 T C 1.075443 3.7076e-05
15:27751567 A T 0.114821 -1.6755e-05
15:27755104 A C 1.049976 3.0584e-05
15:27756229 G A 0.020783 1.2990e-05
15:27761695 A G 0.037327 -2.5430e-05
15:27772767 G A 0.041342 -1.7575e-05
15:27777247 G A 0.075303 -5.4746e-05
15:27777649 C T 0.050716 -1.3473e-05
15:27786930 A C 0.067919 6.7410e-06
15:27793176 C T 0.038986 -3.7654e-05
15:27794046 A G 0.095122 -6.2288e-05
15:27794466 T C 0.441695 -4.9353e-05
15:27796067 A G 0.064138 -2.2955e-05
15:27800409 T C 0.783117 2.3241e-05
15:27806938 T C 0.133478 -1.1826e-07
15:27819158 G A 0.543773 -7.3785e-05
15:27820352 C T 1.193562 1.3744e-06
15:27821777 A T 0.056799 -2.2978e-05
15:27825696 A G 1.035022 2.5576e-05
15:27831684 T C 0.342162 9.3274e-06
15:27832767 A C 0.125438 7.3285e-06
15:27842478 T C 0.034880 -1.0380e-05
15:27843814 G A 0.715111 -2.2620e-06
15:27845921 A G 0.817409 6.9539e-07
15:27849152 A C 0.041439 -5.4737e-06
15:27850666 C T 1.068149 -2.9916e-05
15:27869712 T C 0.705649 -4.6395e-06
15:27871975 G A 1.503648 2.2085e-05
15:27872136 C A 0.061739 -3.4167e-06
15:27874675 A C 0.043705 1.0847e-05
15:27877098 G A 0.742145 -4.5658e-06
15:27878901 A C 0.705756 -7.9362e-08
15:27880233 T C 1.241519 -1.4543e-05
15:27882697 T C 0.144556 2.7379e-05
15:27882962 G T 1.078861 -2.2224e-05
15:27883641 G A 0.173473 1.8814e-05
15:27890359 C T 0.149581 2.9884e-06
15:27890491 T G 0.978029 1.6392e-06
15:27892465 T C 1.157656 -3.4441e-06
15:27895548 A G 0.977627 -1.0971e-05
15:27900905 A G 1.047590 -2.7106e-05
15:27911021 T C 0.072106 -2.3105e-05
15:27914883 T C 0.230467 3.8354e-05
15:27918677 T C 0.065231 -7.9860e-05
15:27920298 T C 1.161201 -6.9144e-07
15:27929228 C A 1.391713 -2.1774e-05
15:27935236 T C 1.393005 -6.4194e-05
15:27935607 A G 0.920331 -1.3112e-05
15:27935665 A C 0.036107 -1.2602e-05
15:27935981 A G 0.064391 1.1851e-05
15:27938847 T C 0.341273 -5.4305e-05
15:27941562 C A 0.089173 -2.1768e-06
15:27943294 A G 1.252311 -1.1223e-04
15:27950327 C T 1.251853 -3.0069e-05
15:27950629 T C 0.062138 -1.0071e-05
15:27952333 A C 0.055773 -2.1753e-05
15:27959336 C T 0.186054 -5.6861e-06
15:27959872 C G 0.039758 1.8221e-05
15:27960322 C T 0.079266 7.5258e-06
15:27964756 A G 0.069620 -1.4936e-07
15:27965909 T C 0.058597 -2.8183e-05
15:27968498 T C 1.226043 -3.6205e-05
15:27969055 T G 1.306198 -2.3829e-05
15:27972055 A G 0.591435 7.9690e-06
15:27972871 T C 0.052248 5.4784e-06
15:27973702 G C 0.177589 1.9238e-05
15:27977187 C T 0.188167 -1.1028e-05
15:27980106 G T 1.114503 -2.4865e-06
15:27982839 T C 0.080873 1.0304e-05
15:27984185 A G 0.859527 3.7413e-05
15:27985198 G A 1.765457 5.7112e-05
15:27993456 G T 0.927537 -1.9471e-05
15:27995617 C G 0.158461 -1.5826e-05
15:27995705 C T 0.320074 7.6057e-06
15:27997247 A G 0.220453 -1.8819e-05
15:27997804 T C 0.234313 4.1109e-06
15:27999376 C G 0.060914 5.7511e-06
15:27999836 G A 0.110303 -2.2044e-05
15:28001858 C T 0.073249 3.2864e-05
15:28002034 G T 0.254888 7.8199e-06
15:28009556 G A 0.781218 -1.1573e-05
15:28016565 A G 0.107813 -7.6613e-06
15:28021398 G C 0.752149 -1.3708e-05
15:28025222 G A 0.107573 3.5732e-07
15:28035453 C T 0.204555 -1.5574e-05
15:28035658 C T 0.123150 3.2249e-05
15:28044300 T G 0.223985 -3.6920e-06
15:28051820 C T 1.224218 1.9945e-05
15:28061676 T C 1.039408 -3.5375e-06
15:28070824 A G 0.436067 -2.7152e-05
15:28071397 T C 0.109238 -7.7750e-07
15:28081171 T C 0.072924 -4.1460e-05
15:28082170 G A 1.120910 2.0879e-05
15:28085982 A G 0.071252 -1.6950e-05
15:28087919 A G 0.031683 1.3868e-05
15:28100793 G A 0.570652 3.5913e-06
15:28105906 T C 0.071119 -3.4102e-05
15:28113140 A C 0.079471 1.5457e-05
15:28115084 T C 0.774636 2.8115e-05
15:28122418 T C 0.562956 7.2108e-07
15:28128586 A G 0.061609 1.2386e-05
15:28132043 C T 0.052677 -2.2873e-05
15:28133374 T C 0.386370 -3.2086e-06
15:28134352 A C 0.037496 2.3115e-05
15:28151062 T C 1.166654 2.7154e-05
15:28177187 A C 0.391651 -1.0551e-05
15:28179603 T C 0.949372 -8.6958e-06
15:28179900 C T 0.678735 3.2183e-05
15:28183475 G T 0.121968 4.9317e-05
15:28183982 T C 0.056633 6.9868e-06
15:28184872 G C 0.326365 -1.0065e-05
15:28185038 A G 0.580831 2.7270e-05
15:28190066 T C 0.037327 3.8992e-05
15:28198772 A G 0.057230 -8.4009e-06
15:28202573 A G 1.441062 -3.8891e-05
15:28213924 C T 0.224627 5.6580e-05
15:28214759 T C 1.425239 -2.7362e-05
15:28215395 T C 0.117947 4.3478e-05
15:28230318 T C 0.171432 7.1063e-06
15:28238902 C G 1.583622 -1.5210e-05
15:28260053 A G 0.092714 9.8649e-06
15:28260309 T C 0.082502 -3.4544e-06
15:28264501 T C 1.499945 -7.1398e-07
15:28266235 C T 0.975332 -4.0482e-05
15:28267738 C T 0.021504 -1.0177e-05
15:28271711 A C 0.471703 -3.2155e-05
15:28273350 C T 0.050265 1.3818e-05
15:28280835 G A 1.818123 -2.6429e-05
15:28283689 T C 0.193130 -1.3449e-05
15:28297340 A G 0.035999 2.8456e-06
15:28300248 C T 0.150162 -1.0062e-04
15:28310095 A G 1.864130 9.4074e-06
15:28321568 C T 0.110037 -5.0714e-06
15:28327488 A G 0.167170 -1.4973e-04
15:28327835 G C 0.587540 -8.5959e-06
15:28328207 T C 0.059632 2.0800e-05
15:28328485 T C 0.163223 -3.1152e-06
15:28330373 A C 0.170519 2.1237e-05
15:28335820 G A 0.224433 -2.7288e-05
15:28341609 A C 1.820821 6.2330e-06
15:28345931 A G 0.107359 -1.6501e-06
15:28365618 G A 1.571480 -3.2031e-06
15:28370102 T C 0.034415 -6.4360e-05
15:28370389 T C 0.093009 -1.2865e-05
15:28379735 A C 0.042134 1.8380e-06
15:28396894 T G 1.964435 1.2809e-05
15:28427916 A G 0.166164 3.2794e-05
15:28474686 C G 0.019965 1.5665e-06
15:28488888 C T 0.093866 -6.3978e-07
15:28494032 A G 0.093246 -1.0794e-06
15:28510460 A G 0.035344 3.2873e-05
15:28513364 C T 1.714870 9.1256e-07
15:28518229 T C 0.087098 -2.1928e-05
15:28530182 T C 1.699703 -1.4318e-06
15:28539834 T C 1.733495 -2.2715e-05
15:28967950 T G 0.109595 -9.8423e-05
15:29005631 G A 0.087644 4.0786e-06
15:29037967 T C 0.171003 -4.1006e-06
15:29045316 C A 1.129823 1.4867e-05
15:29079105 T C 0.072943 -2.8928e-05
15:29089343 C T 0.178985 1.9233e-05
15:29214702 G C 0.171776 1.1770e-04
15:29220838 A G 0.045753 -8.3049e-06
15:29223282 A T 0.044981 1.0871e-05
15:29229168 A G 0.055685 3.3924e-05
15:29229254 A G 0.190721 9.3600e-05
15:29236422 T C 0.185875 1.1374e-04
15:29239817 A G 0.041654 1.8411e-05
15:29240911 A G 0.089014 -2.7241e-05
15:29247691 G T 0.109543 4.8873e-05
15:29251982 A G 0.043997 -1.4567e-05
15:29255039 C T 0.081029 1.7566e-05
15:29255402 T C 0.176661 -2.9645e-05
15:29257130 G A 0.206555 8.6849e-05
15:29258617 T C 1.932406 -3.6422e-06
15:29264396 G A 0.070360 3.4174e-05
15:29264716 C T 0.070837 2.4148e-05
15:29266171 G A 0.156595 3.0815e-05
15:29268440 T C 0.030137 2.2006e-05
15:29272254 C A 0.063667 -1.6170e-05
15:29277835 G T 0.060820 -4.8834e-06
15:29286479 A G 0.081646 1.8808e-05
15:29286504 C T 0.214247 4.5567e-05
15:29287244 G A 0.032663 -3.9382e-06
15:29288022 G A 0.112380 8.2022e-06
15:29303803 G A 0.100591 3.5702e-05
15:29309360 C G 1.677784 1.3392e-05
15:29318648 A G 0.247601 3.3096e-05
15:29332198 A G 0.499455 2.3433e-05
15:29333789 T C 0.235095 6.1140e-05
15:29338209 C T 0.241155 3.3077e-05
15:29338323 T C 0.154751 -7.8626e-06
15:29338326 G A 0.762146 4.7647e-05
15:29338980 G C 0.047779 1.2251e-05
15:29339209 A G 0.049541 1.4645e-05
15:29339499 A G 0.434577 2.2166e-06
15:29339947 G A 0.400019 1.9431e-05
15:29341728 A G 0.023480 2.0222e-06
15:29346242 A G 0.040699 2.2383e-05
15:29347019 C T 0.363932 1.9409e-05
15:29351733 A G 0.044737 1.9790e-05
15:29357554 T C 0.344415 2.0531e-05
15:29357975 T C 0.059879 3.1121e-07
15:29362955 A G 0.087111 -1.0146e-05
15:29368221 G A 0.284588 1.8375e-05
15:29371960 A G 0.163353 -2.0002e-05
15:29380388 C T 0.033766 -2.2022e-05
15:29380709 A G 0.040888 2.2821e-05
15:29380796 A G 0.049979 -1.7668e-05
15:29383916 C T 1.714247 -4.5421e-05
15:29394009 T C 0.274977 4.4334e-05
15:29399791 T C 1.755421 -3.0892e-05
15:29405523 G A 1.806367 -1.9265e-05
15:29408246 G A 0.036382 2.0634e-05
15:29410723 A C 1.672895 1.3550e-05
15:29412668 A G 1.700008 6.2740e-06
15:29415560 A G 1.669065 4.4643e-06
15:29415698 G A 1.780469 6.0659e-06
15:29416901 G A 0.130310 -1.3756e-05
15:29417584 T C 0.098861 -7.2033e-06
15:29418520 T C 1.576429 2.0792e-05
15:29418745 T G 1.582502 2.8398e-05
15:29420381 T C 1.608738 1.9628e-05
15:29421113 T C 0.053459 -8.9004e-06
15:29421845 T C 0.142151 1.8993e-05
15:29421969 G C 0.357869 1.0624e-05
15:29422046 G A 0.693760 -3.2959e-05
15:29422188 G C 1.879323 1.2710e-05
15:29422495 G A 1.957496 1.9869e-07
15:29422682 G T 1.933412 -4.8988e-06
15:29423491 G A 1.223832 -9.4759e-06
15:29423635 A G 0.055978 -1.6863e-06
15:29423991 T C 1.157341 -7.2618e-06
15:29424902 A G 1.950712 -1.3985e-06
15:29426782 A G 0.553365 1.6686e-06
15:29428499 A G 0.022273 -1.2622e-05
15:29429017 C G 0.896013 2.2813e-05
15:29431415 A G 0.068338 -2.3313e-05
15:29431765 G A 0.538797 1.2665e-05
15:29432482 A G 0.086865 8.3685e-06
15:29433244 A C 0.110589 1.8812e-05
15:29436224 A G 0.052560 -2.5693e-05
15:29438477 A G 1.295906 1.0784e-05
15:29441017 A G 0.533370 8.4411e-06
15:29442525 A C 0.717746 -3.3119e-05
15:29443949 G A 0.105892 1.6928e-05
15:29447049 T C 0.146150 1.8190e-05
15:29448057 G A 0.156387 1.1529e-05
15:29449729 G A 1.386458 -1.0990e-05
15:29450276 G T 0.592058 1.9749e-05
15:29451629 A G 1.144663 -1.0839e-06
15:29464042 G A 0.037359 6.5036e-06
15:29467605 T C 0.473530 9.2790e-05
15:29479038 A G 0.301982 6.2615e-05
15:29484305 C A 0.073612 -4.6109e-05
15:29484720 G A 0.673152 2.5985e-05
15:29484766 A G 0.046240 -6.9051e-06
15:29491711 C T 1.830727 3.3906e-05
15:29500246 C T 0.649564 7.2038e-06
15:29500299 T C 0.697190 3.3863e-05
15:29501903 A G 0.065666 1.9503e-05
15:29503654 A G 0.052485 -8.4828e-06
15:29515875 T C 0.118888 -1.5353e-05
15:29518878 A G 0.045175 1.8005e-06
15:29519813 G A 0.770809 9.7910e-06
15:29542664 T C 0.054527 -8.2771e-06
15:29547310 C T 1.588017 1.4979e-05
15:29549093 C T 0.057746 -6.7487e-06
15:29551684 T C 1.226270 5.1154e-05
15:29553262 C T 0.474436 1.9167e-06
15:29554396 T C 0.359823 -3.9208e-05
15:29559412 C T 0.083752 -2.4066e-05
15:29563377 A G 0.194412 -4.7679e-08
15:29565737 C A 0.117924 -1.8126e-05
15:29573857 G C 0.424440 2.8111e-05
15:29576122 T C 0.098258 -1.7413e-05
15:29581108 C T 0.031423 -4.4392e-06
15:29582833 A G 1.378837 6.7185e-06
15:29584350 C A 0.060616 -2.4277e-05
15:29586859 A C 0.063070 3.9618e-06
15:29589533 C T 0.567981 -8.0891e-06
15:29589596 T C 0.080535 -2.0714e-05
15:29590987 T C 0.159899 4.8994e-06
15:29596392 A G 0.143173 -9.8405e-07
15:29596830 A G 0.084904 -5.1416e-06
15:29597481 T C 0.262636 -1.8045e-05
15:29599308 C T 0.748828 -1.1782e-05
15:29612806 G A 0.150538 -5.7512e-06
15:29622949 A C 0.362023 -5.5870e-05
15:29625567 A G 0.112276 -6.7000e-06
15:29625790 C T 0.086332 3.1784e-06
15:29631841 T C 1.586063 7.1560e-06
15:29634514 C T 1.542666 -8.8716e-07
15:29640072 A G 0.100582 -2.2814e-05
15:29640835 C G 0.132154 2.2109e-08
15:29641797 A C 0.061362 4.1829e-06
15:29650220 C A 0.066536 1.4269e-05
15:29662356 T C 0.319220 1.9398e-06
15:29665115 C T 0.173308 2.0050e-05
15:29669194 T G 0.689770 1.6115e-05
15:29670077 A G 0.051375 -1.3636e-05
15:29670291 A C 0.509793 2.9772e-05
15:29672268 T G 0.046912 -1.0254e-05
15:29675684 C T 0.110352 -5.8564e-05
15:29678918 G A 0.133254 8.7035e-06
15:29683194 T C 0.034545 6.3021e-05
15:29686861 T C 1.581973 -2.0531e-05
15:29689274 A G 1.459499 -1.6986e-05
15:29689858 T C 0.105223 -4.8548e-05
15:29699568 T G 0.059165 -6.8496e-06
15:29703452 A G 0.616252 7.3077e-06
15:29704164 A C 0.082204 6.1835e-05
15:29711630 A G 1.400421 -2.0340e-05
15:29716072 C G 0.219557 2.0517e-05
15:29716756 C T 0.032432 -8.7908e-06
15:29723116 T C 0.459177 -1.7061e-05
15:29725127 T G 0.032341 6.1166e-05
15:29726212 T C 0.088861 -2.9709e-06
15:29729879 G A 0.184473 -3.7379e-06
15:29731444 A G 0.280199 -7.3794e-06
15:29732274 C T 0.135396 7.0229e-06
15:29733283 G A 1.311609 -1.3077e-05
15:29733674 C T 0.687057 -3.6749e-05
15:29734640 T C 0.302829 2.2412e-05
15:29736521 T C 0.154660 3.1227e-05
15:29742075 C T 0.148561 1.7695e-05
15:29750898 C A 1.319032 -1.0922e-05
15:29759450 C T 0.152417 -3.4799e-05
15:29767385 G A 0.121644 -1.0269e-05
15:29769590 T C 0.844564 -1.0795e-05
15:29771753 T C 0.837287 -1.5040e-05
15:29781967 T C 0.047769 -1.6825e-07
15:29784032 A G 0.041540 -3.0041e-05
15:29805471 T C 0.055010 1.8569e-05
15:29807639 C T 0.024594 1.9745e-06
15:29822324 A G 0.235098 5.9404e-06
15:29822375 A G 0.026077 -9.7876e-06
15:29838320 C T 0.764311 2.9797e-06
15:29849529 A G 0.034698 1.1159e-07
15:29850789 T C 1.765612 -2.6311e-05
15:29851297 T C 0.695350 -2.9953e-06
15:29854611 C T 1.202082 1.3706e-05
15:29859473 T C 0.068130 -1.5901e-05
15:29861076 C G 0.076761 1.8050e-05
15:29861464 T C 1.452342 1.3019e-06
15:29867549 T C 0.149691 4.3542e-06
15:29870870 C T 0.110890 7.0034e-06
15:29873571 T C 1.303524 3.4106e-06
15:29880257 C T 0.023110 -1.7974e-05
15:29889806 C T 1.075095 1.5726e-05
15:29891529 G A 1.468642 2.3326e-05
15:29891949 G A 1.040761 -1.8612e-05
15:29892225 T C 1.582577 1.7559e-05
15:29893544 C T 0.527979 2.7894e-05
15:29895169 T C 0.685314 2.0394e-05
15:29895537 T C 0.055328 -1.9447e-05
15:29895763 T C 0.104876 -3.4533e-06
15:29900518 C A 0.435694 -5.2312e-06
15:29905211 G C 0.075913 -2.4396e-06
15:29905871 A G 0.042007 -2.1250e-05
15:29906219 C A 0.095408 -1.2281e-06
15:29908263 A G 0.309697 -3.2075e-05
15:29916625 C G 0.035613 -9.1510e-06
15:29920190 T G 0.098728 4.5347e-06
15:29920649 C T 0.202556 -2.4069e-05
15:29923863 A G 0.033825 1.0789e-06
15:29935374 A G 0.087433 1.9854e-05
15:29940138 A G 0.028823 1.5926e-05
15:29942164 C T 0.094518 1.6348e-05
15:29946073 A G 0.064592 -1.5121e-05
15:29954465 G A 0.177255 2.8713e-05
15:29954720 C T 0.118369 -1.5011e-05
15:29962336 C T 0.085287 1.5340e-05
15:29967322 T C 0.206879 -5.8776e-06
15:29970704 T C 0.483024 2.3603e-05
15:29974371 T C 0.040449 3.3958e-05
15:29979119 A G 0.210407 4.0016e-05
15:29984551 A G 0.062758 -2.8957e-06
15:29989397 C T 0.094272 1.8424e-05
15:29999311 C G 0.059428 1.4604e-05
15:30002920 T G 0.051566 -1.1426e-05
15:30004782 A G 0.051784 -1.2022e-05
15:30008889 A G 1.650970 1.5514e-05
15:30008977 G T 0.126577 -4.8922e-05
15:30017752 A G 0.033250 -1.1343e-05
15:30018627 C T 0.211706 1.8862e-05
15:30028869 C T 0.036519 3.2680e-05
15:30048639 G T 0.056153 3.6618e-05
15:30053844 G A 0.034406 -8.5534e-06
15:30059722 C A 0.185681 2.2566e-05
15:30060312 C T 1.408714 -5.3321e-06
15:30063422 G A 0.025795 4.8304e-06
15:30065373 A G 0.048934 -8.7496e-06
15:30070906 C T 0.163784 -2.2041e-05
15:30079648 C T 0.092334 1.8667e-05
15:30090925 T C 0.052092 -9.4315e-06
15:30091061 A G 0.398490 -2.8870e-05
15:30100531 A G 0.028382 1.3215e-05
15:30103837 A G 1.962975 1.1403e-05
15:30105659 A G 0.029433 -5.4733e-06
15:30127988 C T 0.023523 1.9745e-05
15:30137553 A C 0.041787 -1.6558e-05
15:30156227 A G 0.917709 -1.1993e-06
15:30156543 A G 0.596807 1.4369e-05
15:30158508 G T 0.454010 4.0484e-05
15:30160474 T C 0.503142 -5.4335e-07
15:30163679 C T 0.135974 -2.1925e-05
15:30164474 G A 0.126181 2.9917e-05
15:30165568 A G 0.028930 2.2352e-05
15:30167418 A G 1.499474 3.5788e-05
15:30174376 G A 1.187554 5.0672e-05
15:30181159 G A 0.056877 -9.1884e-07
15:30182766 G A 0.109417 4.3123e-05
15:30187945 T C 0.217217 2.7304e-06
15:30188232 T C 0.220064 4.2197e-06
15:30196477 A G 0.096680 -8.5966e-05
15:30200027 A G 0.125633 4.6191e-05
15:30200785 A G 0.663693 -3.8123e-06
15:30201734 C T 0.036869 1.2804e-05
15:30204627 C T 0.323109 -6.2528e-06
15:30208654 C T 1.204877 -4.8769e-05
15:30209682 G A 0.318068 -3.2874e-05
15:30213027 A G 0.048353 -4.8632e-05
15:30217020 A G 0.364211 1.2200e-06
15:30228071 T C 0.092960 2.9281e-05
15:30233524 A G 0.729499 2.3834e-06
15:30234960 G A 0.046643 1.3482e-05
15:30238158 A C 0.446061 -1.3946e-05
15:30245787 A G 0.236325 -2.6581e-05
15:30245854 T G 0.825316 6.6910e-06
15:30251872 G C 0.813167 -1.6362e-06
15:30253772 C T 0.720778 1.0149e-05
15:30256917 A G 0.428777 6.1165e-05
15:30263770 A G 0.120978 2.1527e-05
15:30265887 A G 0.329584 -2.3030e-05
15:30267942 C T 0.452867 2.0595e-05
15:30272043 T G 0.183363 1.6014e-05
15:30280397 G A 0.069938 -1.8658e-05
15:30281136 C T 0.021361 1.7912e-05
15:30282179 G A 0.107989 4.2646e-05
15:30286732 G A 0.149399 -1.1671e-05
15:30290306 T C 0.222151 1.1323e-05
15:30290337 C A 0.143810 5.2628e-05
15:30290732 A G 0.374409 5.9062e-05
15:30295600 T C 0.487111 4.3266e-06
15:30299978 T C 0.073414 -5.5166e-06
15:30301069 T C 0.048217 -5.9395e-06
15:30301235 C T 1.531793 3.7256e-06
15:30303846 T C 0.379174 8.6666e-06
15:30307562 C T 0.084129 -2.3690e-06
15:30312441 A G 0.097501 2.4756e-05
15:30316012 T C 0.880505 2.5682e-06
15:30326188 C T 1.908669 3.2323e-06
15:30330646 C G 1.966458 -7.6598e-06
15:30331409 T C 0.049350 6.1737e-05
15:30333884 G A 0.867070 2.3846e-05
15:30335997 T G 0.638977 8.4600e-06
15:30338191 G A 0.897555 3.3603e-05
15:30339758 G A 0.738422 9.4316e-06
15:30351434 A G 0.218444 -1.1444e-05
15:30354303 G A 0.832379 -6.5581e-06
15:30355701 G A 0.061895 4.2088e-06
15:30358323 G A 0.033263 1.3393e-05
15:30360188 G A 0.464390 -1.4191e-05
15:30360680 A G 0.768232 -8.5580e-06
15:30366036 T C 0.303267 -1.8555e-05
15:30366177 A G 0.107018 -1.1458e-05
15:30366470 A C 0.068782 -4.1706e-05
15:30367660 G C 0.126720 1.2798e-05
15:30579273 G T 0.175797 5.9267e-06
15:30946160 T C 0.265113 -2.4659e-07
15:30947569 C G 0.161240 4.1896e-06
15:30952864 T G 0.065936 2.4567e-05
15:30964572 A G 0.574031 1.7455e-05
15:30967896 T C 0.241045 1.8461e-06
15:31015482 T C 0.241171 3.6791e-06
15:31016584 C T 0.630417 8.7866e-06
15:31032053 A G 1.088874 8.5722e-07
15:31077887 G T 0.301910 2.7067e-05
15:31089708 A G 0.138337 -3.5638e-05
15:31090292 A C 0.057474 1.8231e-05
15:31092983 G A 0.074255 1.0391e-05
15:31094479 G A 0.195493 -5.9738e-05
15:31108980 C A 0.552579 -1.8664e-05
15:31115226 T C 0.085080 -8.3391e-06
15:31120851 T C 0.041199 -2.2520e-05
15:31133420 G A 0.992840 1.4050e-05
15:31133838 C T 0.035733 -2.9425e-05
15:31140700 T C 0.193377 -4.2344e-06
15:31162371 A G 0.022221 -1.1112e-05
15:31164595 C T 0.691909 -2.1044e-06
15:31173543 C T 1.950443 8.0004e-05
15:31174519 G A 1.969454 5.8473e-05
15:31179800 G A 0.121595 -1.5140e-05
15:31180459 C T 1.968496 4.2681e-05
15:31182921 A C 0.085018 1.5908e-05
15:31185126 T G 1.970664 5.3902e-05
15:31190263 A G 0.196648 -5.6150e-06
15:31197564 A G 0.864253 -1.3251e-05
15:31200510 G T 0.056182 -1.7832e-05
15:31202220 A G 0.028823 -9.0109e-06
15:31202961 A G 0.022283 -7.8416e-05
15:31203418 T C 0.040375 1.2642e-05
15:31204637 T C 0.038859 1.9620e-05
15:31208749 G A 1.176469 -7.8573e-06
15:31209626 C T 0.073732 -1.0836e-05
15:31210406 T C 0.057441 -1.9839e-06
15:31216863 G A 0.041777 -2.1072e-05
15:31217593 C T 0.023026 -1.3779e-05
15:31221493 T C 0.035009 2.9120e-05
15:31223883 C T 0.052534 -1.2670e-05
15:31231255 G A 0.899470 -2.0181e-05
15:31232534 T C 0.040901 -6.5215e-07
15:31233220 T C 1.748773 -2.1310e-05
15:31234064 T C 0.314368 1.9860e-05
15:31237882 G C 0.062677 2.7381e-06
15:31246390 G C 0.022201 -2.9948e-05
15:31246840 G A 0.674414 1.4412e-05
15:31251781 C T 0.777713 -4.0159e-06
15:31255011 G T 1.687375 -6.8762e-06
15:31256980 A C 1.568876 2.9147e-06
15:31262112 C T 0.073924 1.1430e-05
15:31265698 A C 0.040738 1.3362e-06
15:31282611 C T 0.039703 1.8250e-05
15:31285698 A G 0.108563 -3.0052e-05
15:31293192 A G 0.079283 -1.0992e-05
15:31294159 T C 0.032471 -3.4396e-05
15:31294654 T C 0.116197 -2.9465e-05
15:31294714 A C 0.105960 3.1524e-06
15:31295151 G T 0.125312 -1.0887e-05
15:31295788 C A 0.569133 -2.6820e-06
15:31299698 G T 0.025071 1.8707e-05
15:31302553 A G 0.124802 -7.5656e-07
15:31303812 A G 0.057756 1.0993e-05
15:31304253 A G 0.683986 -2.0413e-05
15:31307667 A G 0.340698 2.7310e-05
15:31309742 C A 0.050486 5.9828e-05
15:31315963 A C 0.042660 2.4507e-05
15:31316080 C G 0.273902 -2.2508e-06
15:31317385 G A 0.488367 -5.4419e-06
15:31321133 A G 0.086582 -2.1100e-05
15:31322814 G A 0.094814 -1.2021e-05
15:31326070 G A 0.271702 1.7546e-05
15:31328528 T G 1.187920 1.0916e-05
15:31329944 A G 0.257943 -8.6330e-06
15:31330280 G A 1.680630 -1.1655e-05
15:31330313 G A 0.492184 -2.0842e-05
15:31332966 G T 0.215789 2.2047e-06
15:31334362 T C 0.070863 2.3749e-05
15:31334684 T C 0.230499 -1.7387e-05
15:31341342 T C 0.064608 -3.6837e-05
15:31341961 C T 0.037246 3.0374e-05
15:31342744 T C 1.125850 3.4489e-08
15:31348374 A G 1.376529 1.3959e-06
15:31352749 T G 0.029712 4.1075e-05
15:31357430 T C 0.050865 -1.9613e-05
15:31357591 A G 1.251918 -5.0682e-07
15:31358584 A G 0.036038 1.2546e-05
15:31359552 T C 0.218775 -6.6464e-06
15:31360600 A G 0.211602 -2.1179e-05
15:31362352 T C 1.639866 -1.9502e-05
15:31362654 A G 0.369446 -3.2720e-05
15:31363537 T G 0.047964 1.9134e-05
15:31364474 A G 1.015937 1.5424e-06
15:31367377 C T 0.470255 -3.5643e-05
15:31368604 G A 0.670825 5.4394e-06
15:31369123 G A 1.594639 -1.7100e-05
15:31369357 A G 0.225939 1.6300e-05
15:31369417 T C 0.926041 -1.8020e-05
15:31377573 T C 0.506128 -4.6949e-05
15:31378121 A G 0.061200 3.3171e-06
15:31379428 G A 0.192650 3.3718e-05
15:31380857 G T 0.202828 -3.9767e-05
15:31381875 G C 0.287197 5.2316e-05
15:31383118 C A 0.021734 -9.3998e-06
15:31386501 G C 0.170133 2.0476e-05
15:31388787 A G 0.412217 -1.3572e-05
15:31393474 T C 0.364691 -7.2581e-06
15:31394537 A G 0.790294 3.8951e-05
15:31403595 C T 0.101211 4.3640e-06
15:31403696 T G 0.053783 -6.4581e-05
15:31404095 A C 0.396974 1.0777e-05
15:31404216 T C 0.078348 1.5566e-05
15:31404294 C T 1.248380 3.8424e-05
15:31404854 C T 0.855976 2.3505e-05
15:31419944 A G 1.051083 1.0246e-05
15:31421870 T C 0.266972 2.7721e-05
15:31424105 C A 0.101731 1.9163e-05
15:31424282 C T 0.463540 7.2883e-07
15:31425239 C T 0.208713 -9.8945e-06
15:31426238 T C 0.044637 7.4214e-06
15:31430678 T C 0.248802 3.6299e-06
15:31431534 A G 0.046062 -4.2515e-05
15:31437711 T C 0.103987 1.4806e-05
15:31440697 G A 0.918095 -3.4509e-05
15:31443039 T C 0.033640 5.6572e-06
15:31449628 A G 0.743820 4.2592e-05
15:31456678 C T 1.566293 2.7400e-05
15:31462708 T C 0.452449 6.1516e-05
15:31464648 T C 0.386919 7.8625e-05
15:31467723 A G 0.373348 -7.0431e-06
15:31468923 A G 0.954195 -4.7094e-05
15:31469928 T C 0.572547 -4.5018e-05
15:31470253 C T 0.137243 5.4754e-05
15:31470766 T C 1.668254 1.9492e-05
15:31471472 A G 1.193773 1.6780e-05
15:31471797 T C 0.026707 1.1580e-05
15:31472389 T C 0.140486 -2.0264e-05
15:31478183 A G 1.267836 -7.3253e-06
15:31492200 G C 0.134338 6.7792e-06
15:31493063 T C 0.890035 7.5159e-06
15:31505262 A G 0.161902 -2.1250e-05
15:31508771 A G 1.977127 1.2789e-05
15:31509509 A G 0.744063 1.9533e-06
15:31512652 C T 0.212955 2.2610e-06
15:31515046 A G 0.096050 9.3467e-05
15:31516008 C T 0.505463 -1.2854e-05
15:31524606 G A 0.805069 1.0775e-05
15:31526835 C T 0.505709 1.7107e-05
15:31531311 T G 0.024639 -1.3499e-05
15:31532310 A G 0.121407 -8.1246e-07
15:31536104 A G 0.281280 -6.9744e-05
15:31536384 A T 0.083609 -2.4185e-05
15:31537376 T C 0.843593 5.2616e-05
15:31543728 T G 0.035753 -1.7900e-05
15:31543927 A C 0.216610 1.4450e-05
15:31546903 G A 1.933308 4.9056e-06
15:31548996 T G 0.026515 -1.2519e-06
15:31552308 A C 0.039843 -1.4765e-05
15:31555326 T G 1.355171 -2.0901e-05
15:31557797 T C 0.076481 -3.3961e-06
15:31559304 T G 1.492671 -2.0222e-05
15:31560204 T C 0.022156 2.7116e-06
15:31561977 C T 0.239948 2.1977e-05
15:31562004 G A 0.060239 -3.8593e-05
15:31572833 G A 0.151551 -3.2240e-05
15:31573032 G A 0.039729 -8.1033e-06
15:31573640 A G 0.082661 1.5529e-06
15:31576391 C A 0.833080 5.9599e-06
15:31585280 A C 0.231038 -2.7208e-05
15:31585420 G A 0.274379 -3.0875e-05
15:31588134 C A 0.399746 -3.6406e-05
15:31589150 A C 0.056188 1.6802e-06
15:31589322 T G 0.035483 5.0932e-06
15:31589784 A G 0.983102 1.9570e-05
15:31590959 G C 1.055867 -8.6492e-05
15:31591177 T C 0.090649 2.2164e-05
15:31593069 G A 0.061083 1.9778e-05
15:31599925 T C 1.546071 -7.1571e-06
15:31604699 T C 0.059963 -2.9587e-05
15:31609890 T C 0.268988 3.3321e-06
15:31610114 A G 0.902450 -4.6712e-07
15:31611736 C T 0.109154 1.3267e-06
15:31612248 C A 0.033348 1.1394e-05
15:31613001 A G 0.049434 -7.0542e-06
15:31616674 T G 1.966425 -2.3532e-05
15:31624187 A G 0.069237 -9.1277e-07
15:31624505 A C 0.649074 6.9315e-06
15:31629058 A G 0.067906 -7.4297e-06
15:31633161 C T 0.713413 1.1102e-05
15:31636187 T C 0.031579 1.9884e-05
15:31642518 T C 0.062307 8.5055e-06
15:31647900 C A 1.029433 2.5044e-06
15:31651025 T C 1.719119 -1.5519e-05
15:31663699 T C 0.040398 -1.8419e-05
15:31665443 T C 1.167907 2.9083e-05
15:31672128 A G 0.966101 1.2767e-04
15:31681962 G T 1.288904 -1.0282e-05
15:31687478 T C 1.349374 -6.0458e-06
15:31690382 T C 0.059061 -2.1964e-05
15:31693502 T C 1.826238 1.9310e-05
15:31697008 T C 0.030095 -2.5341e-05
15:31697166 A C 0.036087 -3.4857e-05
15:31719612 A G 0.242265 -2.1302e-05
15:31722729 G T 1.825754 1.9527e-05
15:31724494 T C 0.035571 -2.7708e-05
15:31726802 A G 0.180536 7.8607e-05
15:31730442 G A 0.456185 1.3668e-05
15:31731091 T G 0.111666 -2.4082e-05
15:31731252 T C 0.048142 1.6473e-05
15:31734314 A G 0.042254 1.1955e-05
15:31734436 G A 0.164226 -1.4346e-05
15:31734651 T C 0.042929 -3.3471e-06
15:31737144 G A 1.243716 -3.3928e-05
15:31740365 T C 0.064660 -9.8713e-06
15:31747408 A G 0.579023 9.1765e-06
15:31749722 A G 0.213484 -4.9847e-06
15:31752043 C G 0.175346 4.4410e-07
15:31756057 G A 0.605493 -8.4396e-06
15:31756943 T C 0.025863 -1.6474e-05
15:31757066 T C 0.037635 1.8859e-05
15:31764411 C T 0.468285 4.6604e-05
15:31776837 G C 0.097118 -8.2766e-06
15:31778703 C T 0.055965 -3.2720e-06
15:31783766 A G 0.592266 -6.8844e-06
15:31788724 T C 0.045250 1.0654e-05
15:31792440 T C 0.051635 7.5764e-05
15:31793704 C T 0.110981 -2.8746e-05
15:31799185 A G 0.288440 2.8463e-05
15:31805820 A G 1.421415 3.1283e-05
15:31807585 A G 0.846761 -2.2884e-05
15:31807613 T C 1.036762 2.9714e-06
15:31808187 G A 0.143082 2.4995e-05
15:31808641 A G 0.800833 -9.7925e-06
15:31809125 T G 0.054381 -1.6067e-05
15:31821038 T C 0.033202 -2.4856e-05
15:31822531 G A 1.153450 1.0222e-05
15:31823108 C T 0.337186 1.4426e-05
15:31824703 T C 0.834005 1.8947e-06
15:31824844 A G 0.182088 -3.0604e-06
15:31829141 C T 0.094736 4.8248e-05
15:31829707 T C 0.593373 -1.4303e-05
15:31830110 C G 0.063242 4.5384e-05
15:31831200 G A 0.456279 7.2831e-06
15:31833911 A G 0.192773 2.2575e-05
15:31836615 C T 0.039378 4.3125e-07
15:31843042 C T 1.803430 5.1820e-05
15:31848910 G A 0.932104 1.1383e-05
15:31859828 G A 0.374581 2.8320e-05
15:31864031 T C 0.026428 -3.3763e-05
15:31866748 A G 0.511954 -1.0647e-05
15:31875013 C T 0.065115 1.8814e-05
15:31885744 G A 0.419854 2.9044e-05
15:31886121 A G 0.110329 4.9739e-06
15:31887781 C T 0.346992 1.8148e-05
15:31888842 G T 0.062044 -2.6060e-05
15:31901466 G A 0.042150 2.6592e-06
15:31907178 A T 0.034445 6.3119e-05
15:31928262 G A 0.419176 2.4109e-05
15:31947951 G A 0.463906 2.6349e-05
15:31950464 G A 0.420409 2.2701e-05
15:31974435 G A 0.400132 5.0313e-05
15:32005244 C T 1.475650 -4.4665e-05
15:32029447 C A 0.024960 -9.2589e-07
15:32040133 A G 0.237500 -1.3028e-05
15:32050294 G T 0.062920 -1.9365e-05
15:32051488 C T 0.315903 1.0299e-06
15:32051609 T G 0.368252 1.5981e-05
15:32052058 C T 1.481197 -3.9774e-05
15:32058551 A G 0.053826 1.5738e-05
15:32065095 C T 0.048645 1.1980e-05
15:32068396 A G 0.522513 1.3147e-05
15:32077941 G T 0.461654 3.2809e-05
15:32079694 A G 0.043760 -9.8391e-07
15:32080604 T C 0.030517 -8.5881e-06
15:32087882 A G 0.322775 -9.3036e-06
15:32089423 A G 0.030280 2.8477e-05
15:32106423 C T 0.076926 5.5429e-05
15:32108005 A G 0.748556 7.8082e-06
15:32108988 C T 0.070408 -1.3311e-05
15:32113313 C T 0.198002 -1.3665e-05
15:32114862 T C 0.028599 2.4865e-05
15:32121045 T C 0.032559 -1.2563e-05
15:32121779 T C 0.030709 7.6572e-06
15:32133145 T C 0.051339 1.3487e-05
15:32134915 C A 0.084567 -1.9033e-07
15:32138042 T C 0.048720 -1.6244e-05
15:32144602 C T 0.026048 -2.5720e-05
15:32159051 A C 0.045334 -1.2287e-06
15:32161427 C T 0.091510 4.6323e-05
15:32161606 T C 0.634695 -1.3646e-05
15:32170190 T G 0.043997 -1.6730e-05
15:32171082 G A 0.049830 1.2475e-05
15:32172334 C T 0.046844 -9.1246e-06
15:32173268 C A 0.992544 -1.6159e-05
15:32176304 C T 0.926826 1.2662e-05
15:32182005 G A 0.112792 4.8115e-05
15:32184202 T C 0.116246 -6.5656e-05
15:32193644 T C 1.347102 -3.9111e-05
15:32196218 A G 0.169439 -1.5672e-05
15:32196831 G A 0.039787 2.2591e-05
15:32196899 C G 0.696876 4.6336e-05
15:32203666 A T 0.132339 6.4242e-06
15:32206063 A G 0.765392 -1.8785e-05
15:32210501 G A 1.407903 -1.4212e-05
15:32212112 G T 0.670838 -8.2602e-06
15:32214809 T C 0.040226 -1.5335e-06
15:32223424 A G 0.610877 -9.0499e-06
15:32226062 A G 0.137010 1.4504e-05
15:32234791 T C 0.196846 3.4798e-05
15:32244400 G A 0.124789 1.0072e-05
15:32253405 A G 0.050966 -2.5381e-05
15:32257903 A G 1.291177 6.7949e-06
15:32264058 A G 0.023256 -6.7868e-06
15:32271084 A G 0.617528 -4.9784e-05
15:32273666 G A 0.136734 9.5748e-06
15:32273716 A G 0.054407 1.1486e-05
15:32289519 A G 0.050002 1.3295e-06
15:32291665 A G 0.025986 -2.2302e-05
15:32294270 T C 0.074294 -3.3100e-05
15:32295887 A G 0.108073 -2.3701e-05
15:32297862 C T 1.173415 7.5748e-06
15:32299546 C T 0.738341 -1.0781e-06
15:32301397 C T 0.104120 3.2087e-06
15:32304780 G A 0.846197 2.6578e-05
15:32311906 C T 0.179637 -4.0203e-05
15:32312000 A C 0.046445 -6.2538e-06
15:32314297 T G 0.046188 -3.5760e-06
15:32314501 C T 0.093769 -2.1561e-05
15:32320048 C T 0.052985 -2.0327e-05
15:32320167 A G 1.584901 2.0537e-05
15:32320320 A G 0.029975 2.3797e-05
15:32336230 G C 0.562417 -1.1564e-05
15:32337237 C T 1.568153 3.8257e-05
15:32351960 C G 0.084888 1.1419e-05
15:32353454 A G 0.106285 -2.6160e-05
15:32360563 A G 1.812894 -7.0478e-06
15:32367451 C T 0.047947 -1.7952e-05
15:32373693 T C 1.155589 2.1818e-05
15:32379161 A G 0.221722 1.0526e-04
15:32385467 A G 0.876740 -6.5206e-07
15:32391346 A G 1.616145 -2.7403e-05
15:32396631 T C 0.816147 -1.5934e-05
15:32402112 A G 0.441494 -7.6104e-06
15:32403369 A G 0.103422 1.7400e-05
15:32404404 A G 0.057185 -4.4374e-05
15:32407729 G C 0.127227 -1.0030e-05
15:32408359 A G 0.295568 -8.5689e-06
15:32411085 T G 0.051472 -5.7452e-06
15:32413895 A G 0.079523 3.6868e-05
15:32414173 T C 0.071213 -1.0764e-05
15:32414984 G C 0.038930 2.9206e-05
15:32417333 A G 0.939186 1.7001e-05
15:32420579 C T 0.046785 -1.2266e-06
15:32423604 A G 0.046776 4.9401e-05
15:32425204 T C 0.072323 5.3772e-06
15:32429401 G A 0.699105 1.2031e-05
15:32439006 A G 0.238185 6.1146e-06
15:32442419 C T 0.060655 -2.0573e-05
15:32442586 C T 0.421367 1.1424e-04
15:32442808 G A 0.357187 3.7427e-05
15:32443813 T C 0.559502 3.5592e-07
15:32444185 C T 0.278966 -8.4492e-06
15:32444995 C A 0.286736 1.1670e-05
15:32902065 T G 0.792657 -9.3385e-06
15:32925302 A G 0.026642 2.3363e-05
15:32925874 T G 0.693510 -2.9430e-05
15:32927476 T C 1.548980 -1.4391e-06
15:32929624 G A 0.073177 -2.7139e-05
15:32934093 A G 1.165959 3.3091e-05
15:32935490 G A 0.110033 6.3183e-06
15:32936148 C T 0.224881 8.9435e-06
15:32937244 A G 0.161730 -5.7108e-07
15:32937554 G A 0.072125 -2.5038e-05
15:32940381 G A 0.770199 1.5606e-06
15:32944856 G A 0.340130 -1.6539e-05
15:32944870 G A 0.453370 -2.2385e-05
15:32945748 C A 0.075573 4.6456e-06
15:32947045 G T 0.442169 2.0284e-05
15:32948906 T C 0.097547 1.4167e-06
15:32949592 A G 0.404647 2.3145e-05
15:32950759 C T 0.204487 -2.1923e-05
15:32954049 G A 0.038921 1.0189e-05
15:32955095 T C 0.544539 2.9797e-05
15:32956442 T C 0.482080 -3.1317e-06
15:32963205 G A 0.426028 1.8895e-05
15:32963817 C T 1.915992 -4.6357e-06
15:32965357 A G 0.165761 7.4064e-06
15:32967839 A G 0.257874 -1.7005e-05
15:32967880 A G 1.204409 -7.4220e-06
15:32971172 A G 0.103805 1.0346e-04
15:32971758 A G 1.380099 -1.2547e-05
15:32973325 T C 0.149289 -1.4910e-05
15:32973963 C T 0.042790 1.2471e-05
15:32976055 T C 0.677764 2.3293e-05
15:32979613 G A 0.635663 -1.4732e-05
15:32980018 T C 0.135257 4.2244e-05
15:32981603 A T 0.030524 7.9364e-06
15:32985305 T A 0.078374 1.7313e-05
15:32992658 A G 0.187800 -1.0391e-05
15:32994756 C T 1.621173 -1.5738e-05
15:32995468 C A 1.021643 1.1258e-05
15:32996702 C T 1.947801 3.0990e-05
15:32999109 C T 0.040135 1.4155e-05
15:33005875 T C 0.943971 4.1058e-06
15:33006508 G A 0.578390 -1.2284e-05
15:33009231 C A 0.082717 4.9928e-06
15:33022090 A G 0.373260 4.4034e-05
15:33024645 G T 0.049031 -1.8682e-05
15:33030684 T C 0.091169 3.7208e-05
15:33032112 G T 0.025830 -9.5604e-06
15:33033107 G A 0.213958 -2.4305e-06
15:33033195 A G 0.071622 1.9398e-05
15:33042833 G A 0.322366 2.7624e-05
15:33045732 T G 0.982141 -4.4546e-05
15:33051684 C T 1.360391 -2.1954e-05
15:33056100 T C 0.198294 1.0035e-06
15:33056955 C G 0.030985 -7.0990e-06
15:33057088 G T 1.431779 -2.6383e-06
15:33058523 T C 1.093129 -2.7500e-06
15:33063603 T C 1.148130 -5.0952e-06
15:33064354 C T 0.129346 -1.0514e-05
15:33066195 A C 0.263759 2.3768e-05
15:33076370 C T 0.026265 -2.4764e-06
15:33078376 C T 0.512201 4.0080e-06
15:33079329 G A 0.648172 6.7537e-06
15:33083112 T C 0.030858 -1.3997e-05
15:33084924 G A 1.014931 1.3555e-05
15:33085963 A G 0.064472 -5.3382e-06
15:33086188 C T 0.030676 1.1867e-05
15:33086718 C G 0.040605 3.4702e-05
15:33088983 C T 0.049294 5.9369e-06
15:33089395 C G 0.094554 2.9777e-05
15:33091508 C T 1.643504 5.4166e-06
15:33091604 T C 0.542511 -6.4227e-06
15:33092182 G T 0.097706 -1.9976e-05
15:33092237 C T 0.054407 7.0176e-05
15:33094860 G C 0.281147 1.1152e-05
15:33100179 A G 0.195827 -1.4866e-05
15:33106155 C T 1.957931 -2.2622e-05
15:33106236 T G 0.532900 5.7880e-06
15:33107847 A G 0.082963 5.2825e-05
15:33109681 C A 0.295938 2.6345e-06
15:33112854 C T 0.041261 3.6553e-05
15:33118671 C T 0.147808 5.1625e-05
15:33120215 C T 0.421156 6.4502e-05
15:33124275 C T 0.784996 2.2394e-05
15:33129571 A G 1.030913 -1.7850e-05
15:33132225 T C 1.594895 -3.6506e-05
15:33134049 T C 0.056584 -2.8021e-05
15:33135528 T C 0.055887 1.2602e-05
15:33139323 G A 0.163106 -3.1836e-05
15:33148207 T C 0.441955 -1.2291e-06
15:33152954 T C 0.028469 -9.9095e-06
15:33158099 G T 1.606830 -3.3002e-05
15:33158461 G T 0.104272 5.3408e-06
15:33160420 A C 0.035269 1.6994e-05
15:33161079 C T 1.974485 -1.2679e-05
15:33163454 G A 0.554790 -7.5114e-05
15:33167171 A G 1.053293 -2.5973e-05
15:33168228 C T 0.072804 -3.1772e-06
15:33169853 T C 0.032890 -1.1622e-05
15:33177298 T C 0.448911 -2.7178e-05
15:33181034 A G 0.039161 1.4906e-05
15:33185277 G A 1.114792 -1.2538e-05
15:33190313 C T 0.065342 3.0088e-05
15:33190326 G A 0.104555 -2.6475e-06
15:33191187 G A 0.071174 -4.6155e-05
15:33197689 A C 0.081668 -2.6470e-05
15:33198928 G A 0.104934 4.6953e-06
15:33199846 C T 0.023409 1.0403e-05
15:33204446 A G 0.067776 2.1479e-05
15:33208429 C T 0.116983 5.8201e-06
15:33208609 C T 0.049632 9.0616e-06
15:33209554 T C 0.056776 1.1915e-06
15:33209958 C A 0.383660 -1.2236e-05
15:33212764 C T 0.621624 1.8672e-05
15:33216027 A G 0.072982 1.6300e-05
15:33230400 G T 0.705295 2.2601e-06
15:33235071 T C 0.113373 1.7233e-05
15:33248078 T G 0.058522 1.5140e-05
15:33248874 A C 0.077598 -1.0273e-05
15:33250239 G A 0.047555 1.6384e-05
15:33258002 C A 0.072765 -3.2310e-05
15:33258316 G A 0.383540 2.6827e-05
15:33258981 C A 1.601932 2.6449e-05
15:33259313 A C 0.149474 -3.0551e-05
15:33259653 A G 1.185713 -2.2058e-05
15:33261185 A G 0.108511 3.0800e-05
15:33265956 T G 0.059941 4.5945e-05
15:33268475 G A 0.113477 -7.1265e-06
15:33276873 C T 0.036908 1.0929e-05
15:33277324 T C 0.144780 1.8337e-05
15:33277710 T C 0.052836 2.4000e-05
15:33278444 G A 0.035253 2.2062e-05
15:33280954 C T 1.624150 5.3749e-05
15:33283650 C T 0.100030 1.3958e-05
15:33285879 T C 0.039262 2.2224e-05
15:33288924 T C 0.961027 7.3620e-05
15:33290270 C T 0.636075 2.9455e-05
15:33290540 A C 0.047331 4.6982e-05
15:33290655 C A 0.836647 7.5174e-06
15:33294717 C G 0.078617 1.2203e-05
15:33297953 T C 0.306484 1.3890e-05
15:33298235 C T 0.143352 -1.9276e-05
15:33300482 T C 1.964760 2.9195e-05
15:33301656 T C 0.056669 -3.0778e-05
15:33304172 C T 0.297954 4.7867e-05
15:33308641 C T 0.263840 1.3061e-05
15:33308891 T C 0.188592 1.4725e-05
15:33309019 A G 0.118612 1.3536e-05
15:33309137 A G 0.135448 -1.4706e-05
15:33309755 T C 0.356875 1.6501e-05
15:33311175 A G 0.029595 3.6818e-06
15:33315645 G A 0.026259 2.1828e-05
15:33321552 A G 0.033977 1.5976e-06
15:33322451 T G 0.828513 1.0018e-05
15:33326019 G A 0.619563 -1.8980e-05
15:33335651 T G 0.035165 -1.1142e-05
15:33338673 G A 0.055354 -2.7629e-05
15:33343118 G A 1.505122 -7.7626e-06
15:33345389 T C 0.046740 2.3118e-05
15:33346496 G C 1.859650 3.1598e-06
15:33352471 T C 0.021926 -1.5784e-05
15:33357262 G A 1.122575 -5.4909e-06
15:33359370 T C 0.703039 -8.2720e-06
15:33359574 A C 1.265226 -9.1770e-06
15:33359950 G C 0.028330 -9.2213e-07
15:33365618 A G 0.707619 -2.3833e-06
15:33368833 A C 0.092821 2.6655e-05
15:33377057 C A 0.124919 2.1810e-05
15:33377152 G T 0.210953 2.7215e-05
15:33389880 G A 0.144939 -2.1473e-05
15:33391737 C T 0.092188 -3.8313e-06
15:33396770 C T 0.091574 -1.8581e-05
15:33402167 C A 0.519485 1.1738e-05
15:33411895 G T 0.108800 1.5421e-05
15:33412653 T G 1.699836 -1.1931e-05
15:33418343 C A 0.194967 3.0182e-05
15:33421075 T C 0.075280 1.5218e-05
15:33422615 G A 0.141148 -6.8961e-06
15:33423862 A G 0.764872 -1.6492e-05
15:33424781 G A 0.048080 -1.4089e-05
15:33430046 T C 0.125542 3.7573e-05
15:33431944 A G 0.980723 1.4780e-06
15:33435257 A G 0.841438 -1.2226e-05
15:33438052 G A 0.125886 -2.1516e-05
15:33444959 T C 0.877499 -1.9196e-05
15:33446258 A G 0.883498 -1.2711e-05
15:33447684 A G 0.549840 -4.5370e-06
15:33453001 G A 0.041696 -3.9750e-05
15:33456506 C A 1.730775 -1.5230e-05
15:33457882 T G 0.024026 -1.6560e-05
15:33459079 T C 0.229055 9.5133e-06
15:33460966 C T 1.672162 -3.0076e-05
15:33466839 T C 0.537480 1.8153e-05
15:33472836 A C 0.094905 -1.2917e-05
15:33473676 G A 0.050635 -1.5960e-05
15:33478617 G A 0.742255 -3.9155e-06
15:33480558 C A 0.056513 8.4973e-06
15:33481944 G A 0.306977 4.5060e-05
15:33482148 T G 1.337751 1.2832e-06
15:33491163 T C 0.165927 6.9825e-05
15:33492669 G A 0.203906 -5.9539e-05
15:33493118 G A 0.049165 3.4534e-05
15:33498680 T C 0.385108 2.7732e-05
15:33501830 A G 0.020864 -6.7909e-07
15:33502385 A G 0.546448 7.8296e-06
15:33506008 G A 0.692237 -2.2961e-05
15:33514656 G A 0.109115 -4.8830e-05
15:33517920 A G 1.125104 1.9339e-06
15:33518480 T G 0.561278 -3.7221e-06
15:33518545 T G 0.040187 -1.8151e-05
15:33520413 T G 0.955136 1.8954e-05
15:33522285 G A 0.387617 -5.3309e-06
15:33523274 A G 0.100322 1.2595e-05
15:33523822 C T 0.096839 -4.1358e-05
15:33528078 C T 0.105983 -4.1471e-05
15:33528268 A G 0.161412 1.7973e-05
15:33528427 C T 1.428605 -7.9338e-06
15:33533615 T G 0.323255 4.1586e-05
15:33533971 T C 0.165226 2.8818e-05
15:33533983 A G 1.451167 -6.4987e-05
15:33534392 G A 0.662580 -2.7304e-05
15:33535306 G A 0.494995 1.9471e-05
15:33536932 C T 0.146114 -6.8112e-05
15:33537514 T C 0.139879 6.6100e-06
15:33539418 A T 0.176372 2.8324e-05
15:33540309 C T 0.545175 4.7604e-05
15:33540441 G A 0.769657 2.7182e-05
15:33541774 C T 0.153670 -6.5137e-06
15:33546471 G A 0.028216 -3.3310e-05
15:33552927 T C 0.136948 -7.2620e-06
15:33556697 T G 0.539917 5.1064e-05
15:33564090 C T 0.144394 -5.9469e-06
15:33564755 A C 0.073330 6.7438e-05
15:33566762 A G 1.847521 1.0814e-04
15:33568763 A G 0.435652 -5.4320e-06
15:33574523 G A 0.038752 -1.9156e-05
15:33575097 A C 0.490116 -2.7471e-05
15:33576017 T G 0.170075 -2.3606e-05
15:33578202 T C 0.077582 -2.2600e-06
15:33580085 G A 0.773519 -1.4143e-05
15:33580609 C A 0.443454 -2.1345e-05
15:33582066 C T 0.068951 3.4799e-07
15:33584641 G A 0.144787 4.6101e-05
15:33588651 A G 0.136510 -2.5502e-05
15:33592599 T C 1.320963 -4.5593e-05
15:33593447 C A 0.111598 -2.3199e-05
15:33595844 T G 1.037191 8.0823e-05
15:33598985 G A 1.171668 6.6169e-06
15:33602098 T C 0.059876 -3.0123e-05
15:33604771 C T 0.077884 -2.6908e-05
15:33605803 C T 0.027628 9.7573e-06
15:33608855 A G 0.054751 -8.5458e-06
15:33610019 G T 0.107352 -7.0782e-05
15:33613395 C T 0.164761 6.1938e-05
15:33617422 C T 0.707405 1.1664e-04
15:33622773 A C 1.236150 -1.1600e-06
15:33629376 G A 0.067208 -8.2708e-06
15:33635641 T C 0.312875 -2.7888e-06
15:33637261 C T 0.850423 -1.6217e-05
15:33638335 C T 1.660341 1.7929e-05
15:33638559 A G 0.107252 -2.7309e-05
15:33644802 T C 0.066315 -1.5332e-05
15:33645069 T G 0.027155 -8.9270e-06
15:33646961 T C 0.083272 2.1853e-05
15:33647559 T C 0.085907 -2.5905e-05
15:33651012 C T 0.053439 -3.4825e-06
15:33654039 A G 0.128314 4.0906e-06
15:33657136 C G 0.251759 -1.5560e-05
15:33659922 C G 0.201894 7.8059e-05
15:33661005 C T 0.180065 2.9488e-05
15:33661286 G A 0.201397 3.6435e-06
15:33663973 G T 0.053757 6.0211e-05
15:33665515 G C 0.146643 2.6933e-05
15:33667013 T G 0.203088 -2.6161e-05
15:33668414 G A 0.041670 -1.0684e-05
15:33671597 T C 0.042812 -2.8894e-05
15:33676468 T C 0.059158 -1.3708e-06
15:33681946 A G 1.593892 -2.8203e-05
15:33685147 G T 0.023396 6.2472e-06
15:33687168 G C 0.173447 1.3930e-05
15:33687619 T G 0.601653 2.3743e-05
15:33690319 G A 0.280335 -8.7256e-06
15:33690362 A G 1.737429 1.3322e-06
15:33690502 C T 0.420110 -2.2810e-05
15:33693424 A C 0.083823 2.0415e-05
15:33693635 C A 0.610014 -4.3159e-06
15:33695537 A G 0.215591 1.3374e-05
15:33697003 G A 1.138512 1.3900e-05
15:33698215 G T 0.146922 -2.2865e-05
15:33712398 C A 0.213978 -6.5045e-07
15:33713562 C T 0.410772 -3.0430e-05
15:33716020 A G 0.043351 4.7032e-07
15:33716899 C A 0.048713 -1.1903e-05
15:33720854 A G 0.395728 1.4647e-05
15:33727711 G A 0.081152 -1.7565e-05
15:33733670 T C 0.303222 -6.9920e-05
15:33734756 G A 0.364928 -7.2433e-05
15:33735116 C T 0.524207 3.4158e-05
15:33740444 A G 0.021705 -2.8654e-05
15:33740861 T G 0.517696 2.3494e-05
15:33744403 C T 0.028709 -2.5435e-05
15:33748434 T A 0.285973 2.3556e-06
15:33752192 T C 0.056539 -6.0681e-06
15:33759652 A G 1.052998 1.0146e-05
15:33764355 G T 0.201008 1.3375e-05
15:33766554 A G 0.096550 -1.2229e-05
15:33766905 C A 0.071035 -4.2313e-06
15:33776679 A G 0.104262 -3.5213e-05
15:33777705 C T 1.062940 1.4573e-05
15:33780118 C T 0.354233 1.9399e-06
15:33781323 C T 0.221174 1.7180e-04
15:33785483 T C 1.363474 2.0711e-05
15:33788208 A G 0.069655 -1.8165e-05
15:33788378 T C 1.177057 2.7521e-05
15:33788558 A G 0.357713 3.1490e-05
15:33790434 C T 0.068243 -7.6150e-09
15:33792116 A G 0.167277 1.4262e-05
15:33792552 G A 0.060791 2.3603e-05
15:33793913 C T 0.054559 2.7072e-05
15:33794552 G A 0.221093 -3.6529e-05
15:33794585 G A 0.707428 -1.0927e-05
15:33798096 G A 0.660444 2.5069e-05
15:33801946 C T 0.195428 -5.8117e-05
15:33804910 G T 1.212748 2.5118e-05
15:33806622 T C 0.244888 -1.6587e-05
15:33810168 A G 0.649058 1.5967e-05
15:33812915 C A 1.063995 -3.7727e-06
15:33815908 T C 0.089299 -9.2133e-06
15:33817859 G A 0.039979 5.2240e-06
15:33824193 G A 0.049327 -2.2000e-05
15:33832420 C T 0.203150 2.2750e-05
15:33841803 C T 1.637165 4.7811e-07
15:33842634 T G 0.023519 4.0824e-06
15:33843243 T C 0.380567 1.2097e-05
15:33849528 T C 0.430199 2.7084e-06
15:33855952 A C 1.714591 1.0562e-08
15:33863599 A G 0.048597 -1.4694e-05
15:33866078 C T 1.470781 2.2854e-06
15:33872177 T C 1.547301 -3.9629e-06
15:33873369 C A 0.255859 -6.6765e-06
15:33873657 T C 1.582626 2.3306e-06
15:33873751 A G 0.189472 -1.6674e-06
15:33874275 C T 1.082379 -5.6002e-06
15:33875264 A G 0.252025 4.6355e-05
15:33878924 G A 0.204808 2.1604e-05
15:33883072 C T 0.692185 -6.3987e-06
15:33892035 G A 0.736786 4.4540e-06
15:33892442 A G 0.026116 2.8527e-06
15:33893769 T C 1.254651 -4.0566e-06
15:33894495 T C 0.337796 -2.4863e-05
15:33905410 G A 0.445376 -4.5962e-05
15:33907850 A G 0.305955 3.4333e-05
15:33910467 T C 0.037239 -4.8789e-06
15:33911837 T C 0.091172 1.5830e-05
15:33913636 G A 0.092766 -4.5157e-07
15:33917831 T G 0.174463 -5.6805e-06
15:33921409 A G 0.099971 -1.3307e-06
15:33922339 T C 0.052920 1.8830e-05
15:33922983 A G 0.280465 1.5000e-05
15:33923062 G T 0.059136 -1.8947e-06
15:33924054 G T 0.754908 1.0887e-05
15:33925364 A G 1.688780 -3.2962e-05
15:33931751 C G 0.617259 -6.0966e-05
15:33932670 G A 1.017135 -4.4876e-05
15:33932822 A C 0.151918 1.0363e-05
15:33933221 G A 0.100903 1.2512e-05
15:33937462 C G 1.704276 -9.0788e-06
15:33937553 C A 1.341889 -4.4508e-04
15:33937837 G C 0.102000 -1.0770e-05
15:33939768 G A 0.046610 2.1261e-05
15:33944000 C T 0.043708 1.9698e-05
15:33944045 A G 0.101114 -2.5600e-05
15:33945399 G T 0.405121 -7.4092e-06
15:33946832 A G 0.040180 4.3814e-06
15:33948663 A G 0.946541 -3.9894e-06
15:33951138 G T 1.645118 1.2091e-05
15:33951910 C T 0.277911 3.7655e-05
15:33953423 C A 1.946502 7.2654e-06
15:33953594 G A 0.177592 -8.8031e-06
15:33953619 T C 0.052430 -1.0640e-05
15:33954652 T C 1.945204 3.1430e-06
15:33957791 G C 1.918208 -1.6600e-05
15:33965642 G A 0.104344 -4.2225e-05
15:33966355 G C 1.797818 -3.2894e-06
15:33967168 C T 1.183042 -1.1218e-05
15:33968766 C T 0.065134 1.4063e-05
15:33972507 A G 1.788966 -1.4058e-05
15:33974420 A C 0.310324 1.3570e-05
15:33986058 T G 0.825534 -1.4371e-05
15:33986096 G A 0.201387 -4.9671e-06
15:33987622 G A 0.050856 8.3510e-06
15:33988334 C T 0.033627 5.4619e-06
15:33989484 A C 1.846609 1.0391e-05
15:33996543 G C 0.023143 1.4980e-05
15:33999928 T C 0.071035 1.0869e-05
15:34000474 A G 0.026343 -2.3476e-06
15:34006114 C G 0.138421 3.3604e-07
15:34006922 C A 0.366541 -1.3561e-05
15:34007410 C T 0.028596 2.3075e-05
15:34009570 C T 0.768453 1.1917e-05
15:34011761 T C 0.453299 -1.4710e-05
15:34014421 G T 0.422818 -1.0518e-04
15:34014518 C T 0.098517 4.8668e-06
15:34015459 T C 0.032413 8.9390e-06
15:34016112 G A 0.054127 7.5891e-06
15:34016274 A G 1.712332 -1.6103e-05
15:34016419 C T 0.036389 -1.6670e-05
15:34017054 G A 1.550882 -2.2474e-05
15:34018372 T C 0.358313 1.9805e-05
15:34019377 T G 0.435113 -1.1096e-05
15:34020568 G A 0.224403 -9.9082e-06
15:34021671 C A 0.200008 -3.7356e-06
15:34028128 A C 0.448817 -1.1793e-05
15:34028778 G A 0.924768 4.3743e-06
15:34029690 T C 0.064387 -2.9419e-05
15:34032267 A G 0.099981 -4.4029e-05
15:34033031 A C 0.293202 -9.7622e-06
15:34035491 A G 0.242901 -5.8489e-06
15:34038511 G A 1.213819 -1.6613e-05
15:34041321 G A 0.379349 -4.1736e-07
15:34057407 A G 0.915985 -2.6097e-06
15:34061860 C A 0.141060 1.2465e-05
15:34065444 A G 0.046961 2.6001e-06
15:34065989 G A 0.415755 -1.9729e-05
15:34068609 T C 0.028089 -7.4488e-05
15:34068905 C T 0.138642 -1.5314e-05
15:34081503 C T 0.033448 -2.1470e-05
15:34082848 G A 1.305078 -3.7658e-05
15:34083293 A G 0.042303 -4.1963e-06
15:34083419 C A 0.516060 -2.3774e-05
15:34090911 A G 0.062768 2.1593e-05
15:34095222 A G 0.828276 8.7283e-06
15:34098302 T G 1.212053 -2.1065e-05
15:34099822 A G 0.497390 2.8927e-05
15:34100604 C T 0.302774 -2.2167e-05
15:34100714 C T 0.128493 -2.0583e-05
15:34105818 T C 0.045276 -5.8695e-06
15:34110759 G A 0.211543 2.1088e-05
15:34115281 T C 0.192568 -4.1848e-05
15:34120409 G A 0.342892 -4.6153e-05
15:34123642 C T 0.054176 1.7134e-06
15:34125483 C T 0.887529 2.1813e-05
15:34129357 T C 1.429157 5.8862e-05
15:34132713 C G 1.076046 -1.6297e-05
15:34134610 C T 0.416923 -1.0197e-05
15:34138105 C T 0.026294 -4.5031e-06
15:34139292 G T 1.443740 3.8739e-05
15:34140934 A G 1.769455 9.2832e-06
15:34144951 T C 0.150564 -7.7464e-06
15:34148216 T C 0.025464 5.0424e-05
15:34158266 G A 1.509650 3.7806e-05
15:34159941 G T 0.075741 2.1703e-05
15:34159986 C T 0.030381 -8.2983e-06
15:34164595 T C 0.080568 1.8358e-06
15:34165166 A G 0.076170 6.3661e-06
15:34172646 A G 0.116911 -3.0895e-05
15:34179174 A G 1.786814 -3.5821e-06
15:34188525 T C 1.957230 1.1063e-05
15:34191265 A G 0.106265 3.2727e-06
15:34192875 C T 1.376259 -3.7207e-05
15:34193509 C T 1.960618 1.2092e-05
15:34198368 A G 0.854084 4.7407e-05
15:34202387 A G 0.092487 2.1940e-05
15:34203668 C T 1.335417 -2.9866e-05
15:34211027 C T 0.044510 5.2665e-06
15:34213394 T G 1.373169 8.2586e-06
15:34214069 A G 1.518651 3.3189e-06
15:34214402 T G 1.441562 1.8409e-06
15:34220478 C A 0.039038 2.0173e-05
15:34220860 A C 0.117132 3.4424e-05
15:34225407 T C 0.027116 -1.3748e-05
15:34226918 G T 1.439501 6.0957e-06
15:34227566 T G 0.038947 -3.0110e-05
15:34228184 G A 0.082743 -2.2072e-05
15:34237212 C A 0.041037 9.0707e-06
15:34239415 A G 0.032893 -1.4421e-06
15:34241207 C T 0.059853 -3.4665e-06
15:34241755 C T 0.047032 1.9936e-05
15:34244904 G A 0.024740 -1.3155e-05
15:34244960 C T 0.047233 -1.0933e-05
15:34247622 C T 0.730038 6.5505e-06
15:34249347 C T 0.090682 -1.0323e-05
15:34251957 A C 0.306185 -1.1293e-05
15:34256726 A C 1.945090 7.8914e-06
15:34265221 C T 0.060256 1.5030e-05
15:34272921 A G 1.950683 -5.6236e-06
15:34273277 G A 1.889291 -1.1067e-05
15:34275262 T C 0.251655 -4.2751e-06
15:34275568 T C 0.145085 -1.0267e-05
15:34283740 G C 0.069233 2.3546e-05
15:34315910 A G 0.185759 8.5828e-06
15:34318964 C T 0.289667 -4.4321e-06
15:34327659 T C 0.375318 7.7377e-06
15:34331782 A G 1.293552 7.9865e-06
15:34336504 T A 0.141304 -1.5054e-05
15:34352578 T G 1.367359 1.2661e-05
15:34361896 T C 0.046240 -1.2236e-06
15:34378193 C T 0.060515 1.1841e-05
15:34379605 T C 0.195931 -3.6193e-05
15:34381717 T C 0.251331 1.6263e-05
15:34383649 A G 0.112195 -2.8178e-06
15:34383790 A G 0.029933 9.1424e-06
15:34392808 C T 0.519283 2.0801e-05
15:34393182 T A 0.076248 -4.7824e-06
15:34407467 A G 1.723374 3.0804e-05
15:34410113 A G 1.923113 1.3224e-06
15:34415008 A G 0.021721 1.7482e-06
15:34416394 T C 1.889041 -1.4408e-05
15:34417030 T C 0.240626 -3.6648e-05
15:34424945 C A 0.095554 9.7197e-06
15:34425765 G A 0.122575 8.0322e-06
15:34431817 C T 0.992304 -2.3964e-05
15:34437062 T C 0.062317 4.8967e-06
15:34441122 A C 0.106054 -2.6682e-05
15:34448442 A G 0.246540 1.3569e-05
15:34467672 T C 0.557542 -3.3949e-06
15:34486827 C T 0.552264 -1.7112e-06
15:34498314 T C 0.172168 3.1855e-05
15:34498576 C T 0.308334 -1.9039e-05
15:34500667 A G 0.039404 -4.2940e-06
15:34509885 A G 1.725195 9.9608e-06
15:34516995 T C 0.206837 9.1792e-06
15:34517929 C T 0.352899 6.6731e-06
15:34523278 A G 0.201332 3.5185e-06
15:34524984 T C 0.057574 2.5466e-05
15:34534723 G A 0.195535 1.4986e-06
15:34536143 T G 0.079451 3.5260e-05
15:34536299 A G 0.084839 6.1074e-06
15:34541207 G A 0.024220 1.6736e-05
15:34542461 G A 0.053624 4.5179e-05
15:34543180 G C 0.021903 2.8696e-05
15:34545921 G A 0.369343 2.1126e-05
15:34546434 C T 1.763373 1.2179e-05
15:34550571 G C 0.058951 8.0435e-06
15:34560240 C G 0.089202 -2.6521e-06
15:34561968 C T 0.220820 -7.2530e-06
15:34587514 C T 0.473936 -1.1495e-06
15:34591028 C T 0.037655 2.8610e-05
15:34591728 C T 0.024701 5.7930e-06
15:34594090 C T 0.527512 -1.0741e-05
15:34594505 T C 0.110923 -1.6346e-05
15:34614257 T C 0.284169 1.1306e-05
15:34617313 C T 0.132206 2.1002e-05
15:34622516 C T 0.029229 -4.5935e-06
15:34624563 C T 0.713549 6.2468e-06
15:34627780 C A 0.296237 -1.5634e-05
15:34628322 C T 1.957863 -2.2598e-06
15:34633603 T C 0.320532 2.3024e-05
15:34635241 G C 0.022984 -4.6907e-05
15:34638544 A G 0.895033 2.2911e-07
15:34638784 G T 0.252749 1.7503e-05
15:34641079 A G 0.305478 7.2396e-06
15:34641699 G A 0.875652 1.5442e-06
15:34644441 T C 0.152833 4.2519e-05
15:34646330 C T 0.388103 -1.3551e-05
15:34647568 C T 0.662093 -6.5912e-05
15:34648647 A T 0.065906 3.4579e-05
15:34649247 G C 0.114928 4.6623e-06
15:34649631 A G 0.150811 3.6969e-05
15:34652683 C T 0.242006 4.5370e-05
15:34656524 C T 0.235231 1.7558e-05
15:34656978 T C 0.020809 8.2619e-06
15:34658293 C T 0.103561 -6.1320e-06
15:34658419 T G 1.372803 4.8112e-05
15:34660484 A G 0.122884 1.1707e-05
15:34660810 G A 0.451981 2.8810e-05
15:34666223 T C 0.598303 5.1643e-06
15:34667075 G A 0.153700 8.5475e-06
15:34669192 C T 0.231249 -1.5905e-05
15:34677517 A G 0.882978 2.8577e-05
15:34772952 A G 0.047785 -2.6551e-05
15:34870223 T C 1.004132 1.8532e-05
15:34874853 G C 0.191189 3.2632e-05
15:34877449 T G 0.219843 -3.0376e-05
15:34881304 A G 0.783292 4.2349e-05
15:34887231 C G 0.047399 9.9711e-06
15:34893264 G C 1.045841 1.9255e-05
15:34899398 C T 0.375665 -6.6215e-05
15:34904343 G A 0.030868 2.0238e-05
15:34928538 A G 1.125055 7.6152e-05
15:34940830 C T 0.236069 -2.1911e-06
15:34950956 A T 0.086199 -2.9526e-06
15:34959009 C T 0.085936 2.3449e-05
15:34972819 T C 0.088559 -4.7347e-06
15:34978516 T C 1.198758 -2.7577e-05
15:34978921 A G 0.029725 -2.4925e-05
15:34983455 T C 0.182935 -4.2744e-05
15:34984595 G T 0.628788 1.4960e-05
15:34985743 C G 1.265414 2.1390e-05
15:34987991 A G 0.632969 2.0318e-06
15:34993527 T C 0.102954 -5.0872e-06
15:35006073 C T 0.982167 8.9206e-07
15:35006660 G A 0.367963 3.6198e-05
15:35010136 C T 0.396244 2.4794e-06
15:35012242 G T 0.709437 2.8214e-05
15:35013537 C T 0.172866 -6.8923e-06
15:35014639 A G 1.465364 -3.6966e-05
15:35014881 A G 1.017518 -6.6217e-05
15:35017885 A G 0.031887 -1.2949e-05
15:35022388 T C 0.117746 -6.5687e-06
15:35029571 C T 0.433509 1.2399e-05
15:35034741 C G 0.483245 2.9534e-05
15:35035644 G A 0.526210 -8.8690e-05
15:35035716 A G 0.022487 -1.9616e-05
15:35035762 T C 0.034896 1.3340e-05
15:35035866 G A 0.021734 -1.1401e-06
15:35036070 T C 0.312654 -6.1260e-08
15:35040392 G A 0.184541 -3.1214e-05
15:35040766 T C 0.117535 -3.0682e-05
15:35041966 A C 0.028177 -2.6420e-05
15:35044757 T C 0.233826 -1.2212e-05
15:35048380 T C 0.039732 3.9243e-05
15:35051823 T G 0.055689 -4.0727e-07
15:35053710 A G 0.791030 -1.0743e-06
15:35054002 A G 0.593941 -4.5122e-06
15:35060463 C T 0.431961 -2.6373e-05
15:35066242 T C 0.292722 3.3643e-05
15:35068309 T C 0.723569 7.0193e-06
15:35070756 C T 1.570246 1.8026e-06
15:35075054 T C 0.032900 6.5438e-06
15:35076293 T C 0.049804 5.4517e-06
15:35076678 C T 0.257225 -1.1090e-05
15:35077112 G T 1.040488 3.9991e-05
15:35078920 G T 0.342201 -2.8587e-05
15:35079834 T C 0.349903 -8.6528e-06
15:35080931 C T 1.279920 6.7995e-05
15:35083251 A G 0.021500 8.5341e-06
15:35085897 G C 0.216516 -8.9335e-06
15:35086366 G A 0.937800 1.7740e-05
15:35086409 G A 0.103470 -3.8598e-06
15:35086530 C T 0.047162 -1.0018e-07
15:35088328 T C 0.102088 -1.6847e-05
15:35089134 T C 0.254924 -1.8471e-05
15:35089432 A G 0.797094 -4.3747e-05
15:35090060 G A 0.816520 1.8495e-05
15:35091246 T G 0.103964 9.6358e-06
15:35091844 T C 0.804384 3.7709e-05
15:35092027 C T 0.141697 3.3475e-06
15:35092127 T C 0.029092 -7.4333e-06
15:35093232 C T 0.799278 3.7411e-05
15:35094055 G C 0.040871 -2.7030e-05
15:35095603 C G 0.064822 -1.8664e-06
15:35098155 A C 0.613890 -2.9316e-05
15:35099231 C T 1.224004 -4.9659e-05
15:35103105 G A 1.097375 -4.3155e-05
15:35103563 G A 0.036788 -2.0766e-05
15:35106140 C G 1.068078 3.9143e-05
15:35106387 C T 0.073080 -3.5232e-05
15:35106568 T C 0.941023 5.0999e-06
15:35114333 G A 0.148334 3.3607e-05
15:35114613 G A 1.825547 -2.7717e-05
15:35117465 A G 0.210401 -1.8275e-05
15:35117508 A G 1.809168 -1.2166e-05
15:35120345 T C 0.190105 7.3044e-06
15:35121240 A G 1.074105 6.6695e-07
15:35128913 T C 0.034867 -1.9780e-05
15:35131932 C T 1.436418 1.0226e-06
15:35132064 T C 0.053274 5.7177e-06
15:35137526 C T 0.036259 3.7810e-06
15:35148249 A G 0.109826 -1.0761e-05
15:35150897 C T 1.622040 2.4126e-05
15:35156982 G A 0.266180 3.8985e-05
15:35170079 G A 0.145108 -3.2948e-05
15:35173524 C T 0.026973 7.2800e-06
15:35186121 C T 0.043802 5.7438e-06
15:35189409 T C 0.054413 1.1196e-05
15:35189944 T C 0.077650 -1.2937e-05
15:35194122 T C 0.093038 -1.6222e-05
15:35199413 A G 1.666134 -3.0660e-05
15:35220364 T C 0.037567 -9.6171e-07
15:35221962 A G 0.061862 2.5972e-05
15:35230924 G A 1.177891 -2.6936e-05
15:35246069 A G 0.089513 3.5296e-05
15:35259606 T C 1.463910 -1.5873e-05
15:35270466 G A 0.305763 -4.4128e-05
15:35273620 T C 0.562816 8.6232e-06
15:35281159 C T 0.258384 -5.9668e-05
15:35281729 A C 0.042592 1.2407e-05
15:35282179 T C 0.121592 2.9074e-05
15:35290946 A C 0.256290 5.1794e-05
15:35300458 G A 0.107395 -3.3760e-05
15:35302869 G A 0.644225 2.2710e-05
15:35307790 C A 0.065530 1.0536e-05
15:35313624 G A 0.083937 -8.9638e-06
15:35313994 C T 0.627168 1.8747e-05
15:35314127 G A 0.113260 3.4425e-05
15:35316423 T C 0.085420 -2.0404e-05
15:35319953 C T 0.165777 2.6774e-05
15:35320931 C G 1.367518 8.7377e-06
15:35322097 T C 0.084606 3.3800e-05
15:35332631 T C 0.122501 -1.7891e-05
15:35333558 T C 0.792835 -1.1383e-05
15:35334246 A G 0.292835 1.7492e-05
15:35339108 C G 0.092915 -1.1219e-06
15:35339141 C T 0.093665 1.2431e-05
15:35343847 A G 0.155735 1.9818e-06
15:35346355 T C 0.023870 -2.8853e-05
15:35346687 T C 0.026139 -7.8576e-06
15:35349583 A G 0.104834 3.2910e-05
15:35351419 A C 0.093934 1.5835e-05
15:35352253 C T 0.049651 -1.1991e-05
15:35354440 T C 0.793939 -1.8850e-05
15:35359401 T C 0.047444 -3.8483e-05
15:35360863 G A 0.134763 1.3669e-05
15:35362163 G A 0.103532 2.1683e-05
15:35368072 T C 0.087131 7.2351e-06
15:35370345 T C 0.335943 3.8671e-05
15:35370911 T G 0.103292 3.5134e-05
15:35378554 G A 0.152369 1.3676e-05
15:35384340 G A 1.478354 -1.0722e-04
15:35385071 T C 0.034182 -2.3763e-05
15:35388672 C T 0.541462 -5.9468e-05
15:35390375 G A 0.089325 -5.7605e-07
15:35391189 G A 1.229220 2.3639e-05
15:35393758 A G 0.056929 2.2763e-05
15:35397948 C T 0.997082 -1.2807e-05
15:35402533 G A 0.068039 3.0147e-05
15:35406895 C T 0.147941 2.9538e-05
15:35413458 A G 0.061022 -9.9618e-06
15:35419569 T C 1.537921 -7.7315e-06
15:35421999 A G 0.679832 -3.7167e-05
15:35429409 C A 0.504216 -1.5622e-05
15:35432608 C T 0.076533 1.3123e-06
15:35433041 C T 0.946532 -1.1909e-05
15:35444614 A C 1.403193 -1.3054e-05
15:35446207 C T 0.384871 -1.5662e-05
15:35448802 T C 1.614055 -1.0168e-05
15:35450978 A G 0.043669 1.4626e-06
15:35452518 T C 0.168919 3.2374e-07
15:35454917 C A 0.039450 -3.3265e-05
15:35457252 C T 0.081451 1.4134e-05
15:35462981 G A 1.504655 -6.7571e-07
15:35476314 C T 0.069058 4.4037e-05
15:35477005 C T 0.028378 -6.0038e-06
15:35483434 A G 0.110170 1.9058e-05
15:35484706 T C 0.103694 5.1916e-06
15:35495113 G A 0.023646 -6.8631e-05
15:35497478 C T 0.050119 -2.4958e-06
15:35505776 C T 0.084197 2.8278e-05
15:35510851 G T 0.331480 -1.4342e-05
15:35511111 A G 0.072642 2.6233e-05
15:35530573 T G 0.073661 -1.8265e-05
15:35537031 T G 1.552329 8.9933e-06
15:35541843 G C 0.087021 1.5536e-05
15:35542898 G A 0.099459 -1.2125e-05
15:35548468 G A 1.469801 7.9181e-06
15:35548915 T C 0.044189 -2.8084e-05
15:35552010 T C 0.055299 -7.6735e-06
15:35554258 T C 1.226666 9.9446e-06
15:35556901 T C 0.060194 2.4855e-05
15:35559913 A C 0.047697 -1.9401e-05
15:35569955 A G 0.070843 9.4878e-06
15:35580991 G A 0.086839 5.6146e-06
15:35590332 A C 0.050648 5.7781e-06
15:35595482 G A 0.070593 -1.9396e-05
15:35595611 C G 0.022312 -1.7901e-05
15:35604502 G A 0.132842 -8.3623e-06
15:35608732 C T 1.276038 -2.0449e-05
15:35620020 C G 0.639223 2.0829e-05
15:35670038 A C 0.093272 2.7192e-05
15:35674877 G A 0.087462 -1.8433e-06
15:35684248 A G 0.045182 5.0525e-06
15:35687123 G A 0.036668 -1.8949e-05
15:35717267 G A 0.496488 1.7740e-05
15:35724173 C T 0.027878 -7.1636e-06
15:35726306 C T 0.535298 7.5574e-06
15:35726780 C T 0.657403 2.4155e-05
15:35731592 T C 0.181068 5.6516e-05
15:35736855 G A 0.045607 -2.8832e-05
15:35739486 C T 0.194808 8.8927e-06
15:35741648 C T 0.607210 1.3491e-05
15:35741777 A G 0.056685 -7.9952e-06
15:35742076 G A 1.579182 3.9369e-06
15:35762649 A C 1.699589 1.1332e-05
15:35764098 C T 0.087024 -3.3953e-05
15:35783634 G A 0.065410 -4.1977e-05
15:35790058 C T 0.039804 1.0036e-05
15:35814203 C G 0.117440 5.3387e-05
15:35815938 A G 0.043556 -3.3659e-05
15:35824769 C T 0.092912 1.5965e-05
15:35846891 A G 0.186508 -5.1476e-07
15:35860307 A G 1.512964 5.3593e-06
15:35878310 A G 0.028109 -1.7757e-05
15:35880904 C A 0.116645 2.3196e-05
15:35885457 A G 0.029644 -9.3456e-06
15:35895894 T C 0.037931 3.1619e-06
15:35899887 T C 0.131670 2.5518e-05
15:35903174 A G 0.060080 1.8018e-06
15:35917203 T C 0.092769 -2.7463e-05
15:35936804 G A 0.056692 1.2677e-05
15:35941742 C T 0.021215 -1.6673e-05
15:35944396 A G 0.185223 -1.3574e-05
15:35944606 A G 0.022701 2.3755e-06
15:35944614 T C 0.030316 -9.7076e-06
15:35949977 G A 0.158130 5.7537e-07
15:35950483 T C 0.997459 -2.2840e-06
15:35951803 G A 0.440147 -5.1387e-05
15:35957061 C T 0.032114 -1.3464e-05
15:35958479 A C 0.130252 6.7648e-05
15:35961083 G T 0.743947 -4.8211e-06
15:35966692 T C 0.176398 -2.3568e-05
15:35967683 G T 0.108794 5.1282e-06
15:35978962 G A 0.032676 8.1253e-06
15:35979078 C A 0.065780 -3.4127e-05
15:35984815 A G 0.055582 7.9764e-06
15:35985688 A G 0.357190 -1.7605e-05
15:35988761 G T 0.081055 7.2375e-06
15:35989993 G T 0.033578 -1.2488e-05
15:35990246 C T 0.035577 -2.3044e-05
15:35996672 T A 0.149934 -4.0480e-05
15:35998328 G A 1.048814 2.7661e-06
15:36001248 T C 0.100832 2.1408e-05
15:36004605 C A 0.170789 -1.2619e-05
15:36013114 G T 0.484982 7.1279e-05
15:36014106 A G 0.460183 -4.6053e-05
15:36016417 A G 0.050112 -2.2660e-05
15:36019192 A G 0.141547 3.3958e-06
15:36019800 T C 0.022873 1.7950e-05
15:36023958 C A 0.218801 2.0981e-05
15:36027556 A C 0.410986 -5.7254e-05
15:36027822 A G 0.082892 9.9706e-06
15:36031284 T C 0.152142 2.4050e-05
15:36034093 C T 0.307471 8.4758e-06
15:36034561 T C 0.322603 -6.1895e-05
15:36037898 G A 0.328299 1.3262e-05
15:36038102 T C 0.080688 1.5586e-05
15:36038840 C A 0.063303 -2.8327e-06
15:36039593 C G 0.085157 -6.9028e-06
15:36039864 C T 0.879424 6.3656e-06
15:36043491 G A 0.315994 -1.4358e-05
15:36044826 G C 0.561190 -3.8767e-05
15:36045542 T C 0.062044 -7.4388e-06
15:36050398 C T 0.036736 -2.4373e-05
15:36059155 T C 0.221245 -1.8713e-05
15:36059349 C T 0.807195 1.8538e-05
15:36062785 T C 0.476244 -3.7636e-06
15:36064261 G T 0.404303 5.0587e-06
15:36065124 A G 0.078935 -1.4907e-05
15:36068177 G A 0.039752 -9.3071e-06
15:36074050 C T 0.545429 2.6426e-05
15:36102017 G T 0.047256 -1.9735e-05
15:36106506 A C 0.022150 -2.7890e-07
15:36108261 T G 0.094048 1.0429e-05
15:36112283 G T 0.494917 7.6815e-06
15:36116832 A C 0.049817 -2.2158e-07
15:36121274 A G 0.107580 -4.3211e-05
15:36122215 C T 0.046818 1.4846e-06
15:36123502 T C 0.021585 3.9799e-06
15:36125529 C T 0.153479 -2.0247e-05
15:36125616 G A 0.042913 -1.8507e-05
15:36130014 G A 0.523743 2.3818e-05
15:36131643 C G 0.042228 1.8011e-05
15:36132271 T C 0.040479 -2.7537e-05
15:36136563 G A 0.174872 -1.2158e-05
15:36137621 A G 0.213569 1.9682e-05
15:36140545 T C 0.228334 -4.5420e-06
15:36147028 A G 0.134131 -8.4322e-06
15:36151503 A G 0.062469 -5.4686e-06
15:36153188 G T 0.698849 5.3828e-05
15:36158400 G A 0.356012 -9.7171e-06
15:36163040 C T 0.174129 -2.1382e-05
15:36163893 T C 0.238455 -6.8500e-06
15:36164756 A G 0.233527 2.3865e-05
15:36175182 T C 0.197158 1.0235e-05
15:36181554 G T 0.115103 2.3213e-06
15:36193654 A C 0.290258 1.9613e-05
15:36195957 C T 0.840020 -4.6963e-06
15:36196137 C T 0.127444 2.1115e-05
15:36196925 C T 0.041878 1.4351e-05
15:36206015 A G 0.052310 2.7980e-06
15:36217163 C T 1.557526 -1.8696e-05
15:36219385 A G 0.078555 3.6450e-06
15:36220253 T C 1.823573 1.7488e-06
15:36223927 T C 0.053238 3.8472e-05
15:36226347 T C 0.035058 2.5563e-06
15:36227490 T G 0.025064 -2.6527e-05
15:36228770 C T 0.594824 -6.6208e-06
15:36230452 G A 0.971875 -5.8273e-06
15:36231023 G C 0.648104 -7.2277e-05
15:36231401 G A 0.288362 -4.9334e-06
15:36233196 T C 1.697275 -3.0561e-05
15:36234120 C T 0.035844 -2.3779e-05
15:36236708 G A 0.155842 2.7300e-05
15:36238180 A G 1.413155 3.8807e-06
15:36241334 A G 0.165579 2.0213e-05
15:36243245 A G 0.531215 -7.9810e-07
15:36243255 T C 1.456892 -5.7638e-06
15:36243624 T C 0.192202 -2.3687e-05
15:36245126 A C 1.078065 -1.4734e-05
15:36248325 T C 0.127554 1.9700e-05
15:36249148 C T 0.464663 3.9696e-05
15:36249846 G A 0.614519 3.8261e-06
15:36251687 T C 0.363169 -6.8672e-05
15:36253290 T C 0.038229 -6.2658e-06
15:36253733 G A 0.260773 6.2483e-06
15:36253923 A G 1.791154 -1.8323e-05
15:36257150 C T 0.031196 -8.8711e-06
15:36257236 G T 0.198190 1.8843e-05
15:36260238 A G 1.035230 7.2755e-06
15:36265726 T C 0.284519 -1.7957e-06
15:36266758 G T 0.072804 -3.5249e-05
15:36274237 T G 0.021348 -4.9069e-06
15:36276700 C T 0.220771 1.0655e-05
15:36277235 A C 0.552456 2.3004e-05
15:36293605 A G 1.526093 -6.2059e-05
15:36307115 C T 0.039505 3.5792e-06
15:36310703 T C 0.062320 4.6596e-05
15:36313965 T G 0.574109 -3.1774e-05
15:36314773 C T 0.158215 1.1849e-05
15:36323418 C T 1.724861 -2.0317e-05
15:36327528 G A 0.838890 -2.5566e-05
15:36332361 A G 0.096323 1.4930e-05
15:36332806 C A 0.700719 6.1939e-05
15:36338602 T C 0.204753 1.8776e-05
15:36346247 C G 0.596294 -4.7227e-06
15:36349742 G C 0.340451 7.9539e-05
15:36349846 C T 0.213205 1.9398e-05
15:36350317 G C 0.548025 2.7524e-05
15:36365452 G A 0.033289 4.7592e-06
15:36366222 T C 1.794822 -1.3260e-05
15:36371285 T G 0.027015 -1.4658e-05
15:36382471 A G 0.914018 7.8522e-07
15:36392159 G T 1.210868 3.0184e-06
15:36400774 G T 0.043708 -1.6647e-05
15:36401192 C T 1.112185 -1.1709e-05
15:36401661 C T 0.028151 5.1954e-06
15:36403497 A G 0.062930 -3.6513e-05
15:36403861 T C 0.080211 2.4046e-05
15:36408810 T C 0.354022 1.6874e-05
15:36417486 G T 0.275025 -1.8434e-05
15:36418389 T C 0.096391 3.0311e-05
15:36420324 A G 0.601708 1.1134e-05
15:36426255 T C 0.048080 -1.4110e-05
15:36435611 G T 0.060509 2.7726e-05
15:36438345 G A 0.025963 -1.6422e-05
15:36450808 C T 0.151950 2.2322e-05
15:36452658 A C 0.344535 -8.3039e-06
15:36452931 C T 0.268222 -9.5806e-06
15:36454505 A G 0.665284 1.6360e-05
15:36462468 T C 0.354581 -8.7961e-07
15:36464021 T G 0.164550 -3.9966e-05
15:36474180 G A 0.470616 -3.2780e-05
15:36480463 G A 0.416926 1.2216e-05
15:36508793 G A 0.087160 2.2003e-05
15:36510176 G A 0.561723 -2.5844e-05
15:36523625 C G 0.139817 -6.2176e-06
15:36524546 A G 0.283568 2.1169e-05
15:36527559 C G 0.453228 -2.2628e-05
15:36528172 T C 0.056016 -4.6659e-05
15:36530775 A C 0.846631 -3.8798e-05
15:36531651 A G 1.657345 -6.3143e-05
15:36538921 G T 0.106531 1.5732e-05
15:36545501 T C 0.787359 -8.7976e-06
15:36546506 G A 0.263941 -2.5646e-05
15:36546654 A G 0.038843 -1.4295e-06
15:36558829 C A 0.539658 -9.6385e-05
15:36560271 T G 0.061978 4.5830e-06
15:36563570 G A 0.025158 8.7988e-06
15:36564236 A G 0.026207 -9.9377e-06
15:36566110 G A 1.321872 -1.2726e-04
15:36569756 G A 0.115633 -2.0970e-05
15:36572148 C T 1.347599 -1.0950e-04
15:36572573 G A 0.107586 1.9904e-05
15:36574083 A G 0.029170 -1.9244e-05
15:36583847 C T 1.513639 -3.7099e-05
15:36584531 A G 1.904287 -2.6856e-06
15:36586989 A G 0.141602 -5.4659e-05
15:36589264 C T 1.691117 1.2090e-05
15:36589273 G A 0.102114 7.6857e-06
15:36590868 G C 0.239743 4.2888e-05
15:36592699 G A 0.157916 2.3303e-07
15:36594667 G A 0.795889 2.8044e-05
15:36600188 G C 1.095229 4.1482e-05
15:36600570 A C 0.142281 -1.0926e-05
15:36605319 T C 0.118917 3.7612e-05
15:36605335 T C 0.340081 1.8090e-05
15:36608784 A G 0.285032 -1.2661e-05
15:36616591 T C 0.085060 3.0618e-06
15:36622065 G A 0.471654 -2.5995e-05
15:36623215 G A 0.565530 2.6293e-05
15:36624753 A G 0.115895 1.0608e-05
15:36632771 C T 0.036438 -5.3040e-06
15:36643077 T C 1.586222 2.5663e-05
15:36644041 A G 0.653369 1.8527e-05
15:36645770 T C 1.974011 1.9550e-05
15:36647145 A G 0.049775 2.4610e-05
15:36647577 T C 0.689306 8.3850e-06
15:36650156 T G 0.042397 -1.1523e-04
15:36654597 T C 1.550953 8.8596e-06
15:36655632 C T 0.138402 -1.2552e-05
15:36656364 A G 0.022669 1.2375e-05
15:36660548 T C 0.618443 1.7654e-05
15:36663874 G A 0.058870 -1.6357e-05
15:36667773 T C 0.354996 1.0801e-05
15:36668092 A C 0.044494 -5.4478e-06
15:36673041 T C 1.393232 -1.2706e-05
15:36674977 A G 0.123838 -1.7357e-05
15:36675797 A G 0.025064 -2.4047e-05
15:36680697 A G 0.110397 -3.2647e-05
15:36682471 T A 0.070590 -9.9207e-08
15:36683276 T C 1.888376 2.9947e-06
15:36685718 A C 0.457311 2.5606e-05
15:36687339 T C 0.295776 2.3645e-05
15:36687628 G A 0.064907 1.3825e-05
15:36688645 C T 0.557737 1.0842e-06
15:36688725 G T 0.652515 1.4639e-05
15:36689319 G A 1.400457 -2.0953e-05
15:36694773 G A 0.132624 -1.0462e-04
15:36696516 A C 0.114990 -7.0495e-05
15:36701512 C T 1.609845 -4.0778e-06
15:36702033 T C 1.270040 -9.8397e-06
15:36705500 A G 0.630239 -2.6315e-05
15:36706838 G A 0.461891 -2.2143e-05
15:36708753 A G 0.780290 -5.9648e-06
15:36709909 G A 0.077741 -3.0398e-05
15:36720911 G A 1.694474 2.7327e-05
15:36723698 T C 1.315059 -6.0768e-06
15:36724702 G A 0.056201 5.4738e-05
15:36728799 G A 0.645475 3.0524e-06
15:36730630 A G 0.200264 -9.3067e-06
15:36734986 A G 0.468688 -4.7912e-05
15:36738265 T A 0.027168 -1.3093e-06
15:36743341 T C 0.057811 7.4681e-06
15:36761274 A C 0.637126 5.5350e-05
15:36761511 C T 0.129187 -2.6131e-05
15:36761703 T G 1.958762 -4.1912e-05
15:36766056 C T 0.596333 -2.4153e-05
15:36776967 C T 0.699709 -3.9651e-06
15:36783555 C T 0.197723 5.3573e-06
15:36783813 T C 0.379470 -1.9328e-06
15:36796268 T C 0.552754 9.7776e-06
15:36805655 A G 0.156546 -3.4009e-06
15:36805698 T C 0.399691 -1.7428e-05
15:36813293 T C 0.175369 -3.1493e-06
15:36816133 C T 0.888587 -8.0207e-05
15:36818225 G A 1.065945 -8.0664e-05
15:36827614 C T 0.072937 6.6207e-06
15:36828984 C T 1.308522 3.7205e-05
15:36832703 T C 0.044818 7.7099e-06
15:36841524 A G 0.504596 -9.0106e-05
15:36857560 G A 1.721223 -4.4686e-06
15:36860584 T C 0.114899 1.6696e-05
15:36868971 T C 0.731940 -5.8518e-05
15:36870688 C A 0.801527 -5.5951e-05
15:36871779 A G 0.056195 2.3658e-05
15:36876922 A G 0.478016 -6.2073e-05
15:36878325 T G 1.931455 2.5201e-05
15:36882096 A G 0.242226 -2.7797e-05
15:36883647 C T 1.182467 -2.7268e-05
15:36889150 T C 0.058204 -1.0034e-05
15:36928867 G A 0.977786 6.5924e-06
15:36936793 T C 1.914417 -1.4807e-05
15:36944625 A G 0.034935 1.2301e-05
15:36946176 G A 0.258007 -9.8121e-06
15:36946303 G C 0.937924 -1.5901e-05
15:36952397 T G 0.020030 3.7346e-05
15:36966342 G A 0.462371 3.1512e-05
15:36971369 A G 0.062644 7.5032e-06
15:36973920 A G 0.068078 2.1814e-05
15:36983962 C T 0.194363 -9.3594e-06
15:36984291 A G 0.072301 5.4885e-06
15:36984409 C T 1.166589 -4.0306e-05
15:36989469 A G 1.420500 6.5877e-05
15:36989578 T C 0.029375 3.1160e-05
15:37002706 T C 0.201842 -4.4914e-05
15:37008175 G T 0.241678 3.0884e-05
15:37008281 G T 0.347037 2.6333e-05
15:37008845 A G 0.022750 2.2799e-05
15:37031974 T C 0.343746 2.2034e-05
15:37035640 T C 0.122877 -1.2826e-05
15:37045337 A G 0.085803 -3.5302e-06
15:37050815 C T 0.040583 -3.2480e-05
15:37053031 G A 0.277476 4.1213e-05
15:37054649 T C 1.353269 1.9188e-05
15:37078689 G C 1.049307 5.7445e-05
15:37079293 T G 0.173431 1.2460e-05
15:37083912 C T 1.835206 2.1802e-05
15:37088056 G T 0.174830 1.2316e-05
15:37089196 T C 0.051235 -3.7935e-05
15:37122105 A G 0.109462 -3.5399e-07
15:37128931 A G 0.326764 -3.9502e-05
15:37134605 T C 0.681227 -2.8601e-06
15:37135231 T C 0.053994 4.6298e-05
15:37140388 A G 1.839017 -3.4257e-05
15:37143401 A G 0.208765 -1.3938e-05
15:37144917 C T 0.177936 -1.7561e-05
15:37152139 C T 0.224446 1.4451e-05
15:37152394 C T 0.070577 7.0942e-06
15:37168502 A G 0.535133 3.5092e-05
15:37171641 A C 0.533786 -8.4821e-05
15:37172918 G C 0.732122 1.4243e-05
15:37173267 A G 1.025652 -1.2690e-06
15:37174337 G A 1.003184 -2.5491e-05
15:37174748 G A 0.983326 3.2993e-06
15:37176140 C T 0.038917 -6.5661e-06
15:37178333 G A 0.108683 2.1617e-05
15:37178525 A G 0.886519 4.7861e-05
15:37178741 G A 0.153680 2.1440e-05
15:37180229 A G 0.443792 9.5552e-06
15:37181868 G A 0.074277 -8.6805e-06
15:37184342 A G 0.124747 4.2302e-05
15:37186014 A C 1.175083 -6.9341e-05
15:37186450 A C 0.079075 -7.6173e-05
15:37186654 C T 0.058117 -2.6100e-05
15:37186672 C T 0.029469 -3.7218e-06
15:37189922 T C 0.647195 -8.6049e-05
15:37190737 A G 1.793893 -5.2643e-06
15:37193281 A G 0.137870 1.8369e-05
15:37194831 G A 0.026249 1.4442e-05
15:37197066 C T 0.226886 -7.1361e-05
15:37201240 T C 1.695233 -1.1296e-05
15:37201699 G A 0.046730 1.8634e-05
15:37206361 A G 0.228383 1.3455e-05
15:37206503 A G 0.391336 -1.2229e-06
15:37212154 T C 1.731294 -1.1645e-06
15:37213284 G A 0.326209 -5.0856e-06
15:37215271 G A 0.123653 3.0645e-05
15:37221920 C T 0.167228 1.7700e-06
15:37222961 C T 1.283773 4.4029e-06
15:37224412 A G 0.286464 -9.9160e-06
15:37229391 T C 1.500003 -3.8343e-05
15:37232164 A G 0.088046 3.3825e-05
15:37234627 A C 0.215799 4.2861e-05
15:37244629 A G 0.883942 -5.6376e-05
15:37245747 T C 0.642625 -6.1033e-05
15:37251508 C T 0.107502 -6.5812e-05
15:37258615 A G 0.143222 1.1040e-05
15:37258958 T C 0.232869 -2.9510e-06
15:37267364 C T 1.737332 -3.8890e-05
15:37278250 A G 0.024035 -3.4880e-05
15:37281094 T C 0.142680 3.1390e-05
15:37281805 A G 0.861423 6.7044e-06
15:37286102 G A 0.710940 -4.5345e-05
15:37293287 A G 0.463854 5.3381e-05
15:37300321 C A 0.061456 4.7619e-05
15:37303370 C T 0.232164 -2.3391e-05
15:37310580 A G 0.063404 4.0563e-06
15:37315283 C T 0.100991 1.6233e-05
15:37315525 T G 1.051365 -3.8601e-05
15:37317437 T C 0.270523 1.8529e-05
15:37321519 T A 0.130667 -2.4055e-05
15:37330736 G A 0.028586 -1.0364e-06
15:37336573 T C 0.303543 2.3730e-05
15:37337819 A G 0.506352 -9.6013e-06
15:37338287 A G 0.044890 -2.6550e-05
15:37342602 C T 1.086229 3.7190e-06
15:37347558 C T 0.465240 1.7351e-05
15:37349802 C T 0.145585 -3.9942e-05
15:37354392 G T 1.368482 4.2249e-05
15:37356924 C T 0.056766 -2.2152e-05
15:37357510 G A 0.474991 1.9993e-06
15:37367400 T C 0.104441 -5.1815e-05
15:37368248 C T 0.071645 1.0932e-05
15:37370177 G A 0.024334 -4.5795e-06
15:37375938 T C 0.277161 -4.2160e-05
15:37377129 C G 0.038200 -2.8732e-06
15:37393894 T C 1.924797 8.5796e-06
15:37397583 T C 0.029625 -1.5202e-05
15:37398928 T C 0.076488 -7.4354e-06
15:37399773 G A 0.037158 1.3548e-05
15:37400834 C T 0.048538 4.1329e-05
15:37404985 C T 0.028807 -1.1076e-05
15:37406531 T C 0.100397 -5.7232e-06
15:37409283 A G 0.517011 1.1119e-05
15:37410388 C T 0.068954 -1.7124e-06
15:37413138 C T 0.430990 -4.7795e-05
15:37415816 T C 0.098469 -5.9878e-06
15:37421726 C T 0.075702 -1.9365e-05
15:37422080 A G 0.412817 -3.4071e-06
15:37424430 C T 0.336216 -1.0758e-04
15:37425867 C T 0.045915 2.5411e-05
15:37431751 C T 0.449810 3.3871e-05
15:37437054 A G 0.105467 3.4902e-05
15:37438185 C T 0.045344 2.3886e-05
15:37439458 A G 0.031533 2.0083e-05
15:37442539 T C 1.659886 5.9161e-06
15:37445006 A G 0.172869 2.1430e-05
15:37446302 T C 0.034532 -3.4170e-05
15:37450479 A G 0.040897 3.1600e-05
15:37454580 A G 0.314238 -9.3523e-07
15:37465196 G A 0.100997 2.9130e-05
15:37470634 C T 0.889493 -1.8772e-05
15:37474029 C T 0.151226 -1.7379e-05
15:37474747 T C 0.263529 -8.7351e-06
15:37486077 T C 0.024389 1.0395e-05
15:37488381 C A 0.112637 5.3042e-06
15:37490628 G A 0.228581 2.9790e-05
15:37492005 G A 0.093645 -6.4722e-07
15:37492076 T G 0.042423 2.2477e-05
15:37494957 G A 0.744836 -8.7979e-06
15:37500462 C T 0.210885 -3.7718e-05
15:37505263 A C 1.319483 -3.2597e-05
15:37511154 C T 0.034117 2.5974e-05
15:37519451 C T 0.043449 -2.8579e-05
15:37519662 T C 0.028086 5.8724e-06
15:37520775 G A 0.022721 7.0194e-06
15:37526819 T C 0.259410 -2.6041e-05
15:37552232 T C 0.852961 6.0153e-07
15:37553629 G A 0.170844 2.2880e-05
15:37555662 T C 0.201076 -1.3107e-05
15:37556758 T C 0.335631 9.3027e-06
15:37562540 C T 0.184272 2.6203e-05
15:37562846 G A 0.196376 -9.9628e-06
15:37563840 A G 0.763834 1.7450e-05
15:37566761 T C 0.688151 1.7682e-05
15:37568607 C T 0.194493 2.1951e-05
15:37577989 A G 0.420679 2.2693e-05
15:37578324 T C 0.164281 8.5359e-06
15:37579890 T C 0.354902 -5.6246e-06
15:37580294 G A 0.193779 -4.0931e-06
15:37582177 T G 0.102912 -4.2821e-05
15:37583171 T C 0.169559 3.3515e-05
15:37583489 T C 0.079182 -2.1881e-06
15:37587218 C T 0.108579 -1.4252e-05
15:37588952 C T 0.597044 -2.0198e-05
15:37593687 G A 0.163473 -7.3926e-06
15:37604088 G C 0.799976 -2.2432e-05
15:37625680 T C 0.047249 2.3825e-05
15:37631589 A G 0.620112 -3.0384e-05
15:37632680 T C 1.254687 -8.8303e-05
15:37635925 A C 0.140489 -4.9081e-05
15:37643647 A G 0.055685 5.7610e-06
15:37652938 G A 0.204601 -1.7644e-05
15:37658698 G T 0.107635 -2.6261e-06
15:37662727 C T 1.897727 5.0020e-05
15:37668892 A G 0.068036 1.9872e-05
15:37675583 T C 0.948164 7.0756e-05
15:37689839 A G 0.064537 3.7561e-05
15:37699617 A G 0.056302 1.3570e-05
15:37707540 T C 0.143310 -5.2558e-05
15:37711355 C G 0.193922 -3.6032e-05
15:37711776 A C 0.578348 -8.8843e-06
15:37716072 A G 0.309217 -2.3978e-05
15:37729549 C T 0.089215 -1.2795e-05
15:37740195 T C 1.085862 -6.5836e-05
15:37752399 C T 0.046201 -1.7097e-05
15:37773074 T C 0.037671 3.8202e-06
15:37774719 C T 0.368226 7.3659e-06
15:37778364 A G 0.220418 -1.2163e-05
15:37782466 C G 0.076322 -3.7579e-06
15:37784608 T C 0.777083 -3.4726e-05
15:37803878 G A 0.054179 1.3012e-05
15:37804731 G T 0.075342 7.7173e-06
15:37805221 G A 0.146435 7.2730e-06
15:37805271 C T 0.067477 4.6615e-06
15:37808500 G A 0.047636 -1.6515e-05
15:37809710 G A 0.038236 2.8207e-06
15:37817392 G A 0.093597 4.8347e-06
15:37821157 C T 0.660350 3.6716e-05
15:37832350 T C 0.039128 3.0617e-05
15:37840651 C T 0.160256 -5.5452e-05
15:37851388 A C 0.664515 3.8866e-06
15:37854523 T C 0.188761 -2.9651e-05
15:37860150 T C 0.066296 -1.0978e-05
15:37865832 A G 0.493054 -2.1951e-05
15:37887501 C A 0.770319 1.4490e-06
15:37891759 T C 0.061132 1.2573e-05
15:37894321 A G 1.198761 -5.8955e-06
15:37899592 G A 0.943837 -1.3559e-05
15:37902790 A G 0.025405 3.2813e-05
15:37912486 G A 0.099085 -1.1251e-05
15:37915853 T C 0.051183 3.7635e-05
15:37925469 C T 0.173876 -8.7330e-06
15:37927030 A G 0.166719 -3.3688e-05
15:37929847 G A 0.158026 1.3347e-05
15:37935910 T C 0.066387 -4.0802e-06
15:37935931 T C 0.160467 -2.5255e-05
15:37936978 G A 0.487497 8.0969e-06
15:37937408 C G 1.473475 -8.7068e-06
15:37940361 G A 0.312171 -3.2412e-05
15:37942124 C T 0.050674 1.5731e-05
15:37944765 A G 0.129431 -1.3390e-05
15:37958869 C T 0.510257 3.5510e-06
15:37963885 C T 0.449057 -1.4924e-05
15:37964540 G T 0.666881 1.4360e-05
15:37964636 C T 0.025421 9.8936e-06
15:37964833 G A 0.057357 -4.8960e-06
15:37964959 C T 0.682750 -1.2546e-06
15:37965898 C T 0.076712 1.5297e-05
15:37968404 G A 0.854012 -2.5495e-05
15:37968573 T G 0.146779 -2.0123e-05
15:37969185 G A 0.118206 -8.1310e-06
15:37974353 G A 0.198557 1.3318e-05
15:37978309 A G 0.044727 -1.5224e-05
15:37981345 A C 0.523818 -2.0106e-05
15:37981481 C T 0.099283 -1.9931e-05
15:37982324 T G 0.020708 -6.2098e-06
15:37984153 T G 0.022412 -1.3628e-05
15:37986679 A G 0.074472 -8.0217e-06
15:37987082 T G 0.040657 -9.5007e-06
15:37990512 G A 0.176076 -1.8340e-05
15:38002458 T C 0.046341 7.1244e-06
15:38004546 C T 0.767073 -1.4176e-05
15:38005063 A G 0.117525 -1.2180e-05
15:38008464 G A 0.438586 -2.0954e-05
15:38008560 A G 0.099179 1.2248e-05
15:38016154 C G 0.215049 3.2934e-05
15:38021835 A G 0.023029 -1.8163e-05
15:38039099 T C 0.098452 -1.5338e-05
15:38044612 A G 0.028765 -2.3306e-05
15:38045805 T C 0.453361 1.4873e-05
15:38057409 G A 0.101419 -8.9183e-06
15:38062469 T C 0.555390 1.7001e-05
15:38063269 T C 0.061810 -6.4766e-06
15:38066386 T C 0.125153 -2.5181e-05
15:38074118 C T 0.078211 -1.8541e-06
15:38079633 C T 1.740506 8.6870e-06
15:38084793 T C 0.187284 4.1486e-06
15:38088200 G A 1.223628 -6.6779e-07
15:38089392 G T 0.047227 5.7058e-05
15:38104472 A C 0.063378 -1.8650e-05
15:38105374 A G 0.083171 -5.0620e-06
15:38111728 G A 1.016664 -6.7183e-06
15:38117479 A G 0.024665 -7.6073e-06
15:38119656 C T 0.543961 5.6612e-05
15:38120376 A G 0.020329 4.1041e-06
15:38137663 G A 1.774779 -6.5154e-07
15:38138542 T C 0.125867 2.4710e-05
15:38139514 A G 0.075848 2.0051e-05
15:38140095 C A 0.397416 1.2072e-05
15:38140476 T C 0.051563 7.7242e-06
15:38143936 G A 0.143485 2.2389e-05
15:38144177 C T 0.966772 -4.7820e-06
15:38151649 T G 0.252353 -1.5314e-06
15:38154285 G A 0.711475 -1.6612e-06
15:38160032 G T 0.048012 1.2518e-05
15:38165688 G A 0.317328 2.7273e-05
15:38170430 T C 0.280433 -1.2969e-04
15:38175015 C T 1.046970 -2.0382e-05
15:38177745 G C 0.144183 -7.1182e-05
15:38187541 A G 0.090484 3.9866e-05
15:38187783 G A 1.115814 -9.6267e-05
15:38188626 C T 0.204818 3.3327e-05
15:38193234 A C 0.068461 6.9662e-06
15:38198156 A G 1.207071 2.4840e-05
15:38202061 C T 0.063813 -1.5128e-05
15:38204793 T C 0.208421 6.3546e-05
15:38206270 A C 0.149938 -2.5038e-05
15:38218157 T C 1.728840 1.0453e-05
15:38230027 T A 0.056929 -4.0552e-06
15:38232461 T C 0.078838 -3.7815e-05
15:38232548 T C 0.399379 -2.5601e-05
15:38233301 C T 0.138340 -4.4876e-05
15:38236393 A G 0.154952 -3.0775e-05
15:38243151 A G 0.050697 3.6295e-05
15:38244937 A G 0.041388 -3.4325e-05
15:38276234 G T 0.108677 -3.0579e-05
15:38276796 T C 0.023357 -1.9050e-05
15:38286136 G C 0.107008 -2.9334e-05
15:38297066 T C 0.080321 -5.8089e-06
15:38298116 A G 0.067302 8.9854e-06
15:38298671 A G 0.092467 -7.2559e-06
15:38300815 G A 0.453380 -2.7268e-06
15:38301085 T G 0.120177 -8.7390e-06
15:38302124 C A 0.391794 9.7390e-06
15:38305433 T C 0.073466 -6.5808e-05
15:38315531 G C 1.065403 1.1324e-05
15:38320909 G T 0.421117 -9.7704e-06
15:38322465 C T 0.822801 1.7089e-05
15:38325480 G A 0.035467 4.1293e-05
15:38327408 C A 1.626552 2.8662e-06
15:38329244 C A 0.924658 -5.3737e-05
15:38331170 T C 0.153732 3.5059e-05
15:38331801 T C 0.034721 -1.0727e-05
15:38336629 G A 0.218980 -2.8724e-05
15:38337341 A C 0.427050 4.8584e-05
15:38338630 A G 0.033078 -2.2920e-05
15:38338652 C T 0.079737 7.4708e-07
15:38351903 A G 0.025051 -8.2884e-07
15:38355543 G A 0.282965 -2.0180e-06
15:38361898 T C 0.080961 2.8311e-05
15:38362264 C T 0.218795 -1.7987e-05
15:38363059 T C 0.028106 2.7451e-05
15:38363548 A G 0.034980 -4.6158e-05
15:38365892 G T 0.120352 -1.8981e-05
15:38368278 T C 0.575508 -2.0830e-05
15:38375103 G A 0.119842 -2.8131e-05
15:38377361 C T 0.168137 -1.0835e-05
15:38379319 G A 0.057906 -4.7374e-05
15:38380078 A C 0.133059 4.9663e-05
15:38383103 A G 1.224442 -2.2751e-05
15:38386306 T C 0.149613 -1.9364e-05
15:38399917 G A 0.205084 -4.9756e-06
15:38400852 G A 0.266586 -9.2778e-06
15:38400866 C A 0.307159 -2.3875e-05
15:38403041 A C 0.060629 3.0851e-05
15:38408656 A C 0.030092 -2.1161e-05
15:38410679 C T 1.865675 -5.6115e-05
15:38420239 C G 0.025525 3.2716e-05
15:38421912 C A 0.047013 -4.7104e-05
15:38440031 C T 0.750055 -4.7763e-05
15:38454622 G A 0.894069 -1.9513e-06
15:38461700 C T 0.226546 5.6077e-06
15:38462321 G A 0.076053 1.4450e-05
15:38464431 G C 0.051813 -7.7915e-06
15:38470316 C T 1.077452 1.0433e-06
15:38475257 A G 1.819827 -3.3440e-05
15:38475411 A G 0.346060 -2.1182e-05
15:38476250 G T 0.039833 -2.4419e-05
15:38483126 A G 0.020910 4.1578e-05
15:38488839 G A 1.235634 8.3894e-07
15:38496448 A G 0.123857 -1.7950e-05
15:38498966 A C 0.028765 -8.8707e-06
15:38503310 T C 0.274483 -1.1850e-06
15:38509927 C T 0.409996 -1.2918e-05
15:38511983 G C 0.203857 -4.5764e-06
15:38514832 G A 1.383605 1.0053e-05
15:38520070 C T 0.224731 -3.3964e-05
15:38523665 A G 1.412885 -8.6947e-07
15:38528284 C T 0.357275 3.5296e-05
15:38530777 T C 0.090805 -2.5579e-05
15:38532900 C A 0.240691 -1.4627e-05
15:38533568 G T 0.817033 -3.7666e-06
15:38535789 A G 0.118158 -4.9512e-05
15:38535997 T C 0.065364 -3.5945e-05
15:38538905 C T 0.024467 -2.1698e-05
15:38553239 C A 0.021439 1.1727e-05
15:38553368 A G 0.125951 1.6694e-05
15:38556789 G T 1.758173 -3.3949e-06
15:38572035 T C 0.097550 1.6680e-06
15:38574153 A G 0.116898 2.0848e-05
15:38577999 G C 0.024078 2.3532e-05
15:38588918 T C 0.168900 -3.1386e-06
15:38596523 A G 0.033020 -3.2976e-05
15:38617546 C T 0.542812 -1.0947e-05
15:38643574 C T 1.801972 -6.4726e-06
15:38646696 A G 0.510202 -1.5115e-05
15:38646750 A G 0.041573 -2.4067e-05
15:38652890 T C 0.038353 -2.2957e-05
15:38657340 G A 0.076316 -2.6894e-05
15:38657934 A G 1.525882 1.3602e-05
15:38665639 A G 0.137045 2.1752e-05
15:38667117 A C 0.248053 -1.4440e-05
15:38667570 G A 0.140914 1.8972e-05
15:38668128 C T 0.160191 -1.4363e-05
15:38680045 A C 0.557763 -1.2371e-05
15:38682299 T C 0.073288 6.5009e-05
15:38691702 T G 0.425885 -1.0149e-04
15:38712090 G A 1.841964 -2.8596e-05
15:38715226 A G 0.645650 -9.3345e-06
15:38717518 G A 0.202014 -2.0518e-05
15:38724097 G A 0.369073 -3.3212e-05
15:38732571 C T 0.298411 4.4533e-05
15:38733365 C T 0.248017 3.4911e-06
15:38751123 A G 0.037522 -2.7344e-05
15:38756620 C T 0.049629 8.0479e-05
15:38761787 T C 0.502821 -1.1025e-05
15:38766578 A C 0.040959 -2.7066e-05
15:38777011 G A 0.030241 -3.0900e-05
15:38777833 C A 0.113812 -3.1413e-06
15:38779738 C T 0.832399 3.8486e-05
15:38787639 T C 0.063586 -3.9424e-05
15:38788713 C T 0.051768 -1.1046e-05
15:38792878 T C 0.061859 -4.2514e-05
15:38815243 G A 0.039089 4.4655e-05
15:38816287 G A 0.797863 3.6689e-05
15:38816519 A G 0.093571 3.8556e-05
15:38817150 T C 0.621089 5.0523e-05
15:38819889 A G 1.380115 -1.5587e-05
15:38820647 A G 1.562213 -2.4188e-05
15:38821568 A G 0.038285 -1.8929e-06
15:38823527 T C 0.047188 1.0034e-05
15:38838264 C T 0.509932 2.4793e-05
15:38852386 T C 0.252714 4.5086e-05
15:38852675 A G 0.734209 -1.5984e-05
15:38853635 C T 0.292952 -1.5603e-05
15:38858062 C T 0.420828 4.0674e-05
15:38867290 A C 1.025074 -4.9708e-05
15:38880178 G A 0.212137 2.7221e-05
15:38883365 G A 1.442432 3.6203e-06
15:38884761 A G 0.022604 -1.8793e-05
15:38889729 C T 0.123815 3.6554e-05
15:38902476 C A 0.389859 3.8967e-05
15:38903824 G A 0.178634 1.7907e-05
15:38904527 A G 0.084817 -1.8680e-05
15:38907041 G A 0.390564 4.5016e-05
15:38917854 A G 0.044185 -1.9249e-05
15:38918098 T C 0.135137 1.0872e-05
15:38919964 C T 0.387068 6.8904e-05
15:38921947 G A 0.114347 5.8142e-05
15:38928501 C T 0.327806 3.9835e-05
15:38929852 T C 0.046036 -2.1008e-05
15:38930537 G A 0.287947 -5.0961e-05
15:38930879 G A 0.021494 1.5507e-05
15:38931396 T C 0.229645 2.4046e-06
15:38933809 G A 0.058149 3.4003e-06
15:38941079 T C 0.039073 -7.6087e-06
15:38941557 A C 0.952929 2.2217e-05
15:38946094 A G 0.282854 8.3984e-05
15:38946194 T G 0.035902 -1.6176e-05
15:38950622 T C 0.038879 3.7141e-05
15:38950906 C T 0.332817 -2.6691e-05
15:38955647 T C 1.483459 -9.1454e-06
15:38968222 G A 0.670513 -2.1721e-05
15:38972177 G A 0.463433 -7.1368e-06
15:38973117 A G 1.799648 9.6828e-06
15:38987152 G A 1.714559 -2.9638e-05
15:38988815 G C 0.620397 -3.7223e-05
15:38989168 C T 1.490035 -1.3530e-05
15:38989963 A C 0.063823 7.0623e-06
15:38991259 T C 0.088601 -4.0587e-06
15:38995491 G A 0.586761 -3.1071e-05
15:38996981 C A 0.593145 -3.3572e-05
15:38999331 C G 0.444282 -2.2578e-05
15:39002202 A G 0.651291 -4.7926e-05
15:39002289 G T 0.094054 5.3157e-06
15:39003585 C T 1.578491 2.6250e-05
15:39003763 T C 0.445318 -8.4885e-06
15:39004481 A C 0.135341 9.2953e-06
15:39004937 T G 1.163525 7.3583e-06
15:39006156 T C 0.043212 1.8716e-06
15:39006798 C T 0.256800 -2.3827e-05
15:39010060 G A 0.120307 -2.5174e-05
15:39010108 A C 0.090938 3.9263e-05
15:39010253 A G 0.062339 -5.8892e-06
15:39017231 T C 0.984625 -1.0737e-07
15:39018383 A G 0.095463 -1.1202e-05
15:39019106 C A 0.303679 -1.6074e-05
15:39020248 A G 0.445655 -2.4240e-05
15:39022235 A G 0.083087 2.6477e-06
15:39024926 G T 1.721297 2.2994e-06
15:39026305 A C 0.117372 7.0408e-06
15:39028719 C T 0.507871 4.3486e-06
15:39037051 C T 1.396247 3.8776e-05
15:39038313 T C 0.111627 -5.1593e-05
15:39043368 C T 0.052868 2.2733e-05
15:39048231 T C 0.640554 -1.3235e-05
15:39048325 C A 1.959564 1.4965e-05
15:39048498 G C 0.489367 1.4219e-05
15:39050752 C T 1.846248 1.9055e-05
15:39050823 G A 0.065673 1.8209e-05
15:39063641 C T 0.639032 -8.8921e-06
15:39064772 A G 0.331353 3.1993e-05
15:39064858 T C 0.300914 3.7455e-05
15:39073566 A C 0.095492 -3.1473e-06
15:39086092 A G 0.131699 -3.8663e-05
15:39088964 T C 1.872024 1.0768e-05
15:39101560 T G 0.146179 -6.9407e-05
15:39104735 A G 0.083444 9.5297e-05
15:39107649 A G 0.081480 3.8263e-05
15:39108222 A G 0.037165 -1.2995e-05
15:39108989 G A 0.026476 8.3267e-05
15:39109646 A G 0.903145 -1.3512e-05
15:39111840 T C 1.494235 -3.8341e-05
15:39112034 A G 0.879375 8.7904e-06
15:39112702 C T 1.536882 2.8170e-05
15:39113061 A G 1.016557 -9.8756e-06
15:39115475 C A 0.042011 2.9470e-05
15:39116076 G A 0.380693 2.2920e-05
15:39118687 A G 0.086232 9.9917e-06
15:39119347 T C 0.053303 -7.7386e-06
15:39127087 G T 0.122923 -1.1244e-05
15:39133335 T C 0.042361 1.1899e-05
15:39134231 A C 0.586086 2.9486e-05
15:39138993 G A 0.033302 9.8627e-06
15:39148649 C T 0.790518 -4.2624e-05
15:39150924 A G 0.147182 1.6521e-05
15:39152058 A C 0.460872 3.2314e-05
15:39152435 A T 0.421454 2.5414e-05
15:39157332 T A 0.097680 -2.8841e-06
15:39158752 T G 0.164992 4.2766e-05
15:39159221 A G 1.158072 1.6825e-06
15:39159349 A G 1.164242 5.3198e-05
15:39159590 T C 1.128259 -2.6876e-05
15:39159831 C T 0.200300 -7.0896e-07
15:39159867 G A 0.772124 2.5681e-05
15:39159955 G C 1.913879 -5.5043e-06
15:39160362 A G 0.103156 4.7770e-06
15:39161147 T C 0.432269 -2.5284e-05
15:39162695 A C 1.518313 -6.8000e-06
15:39163687 C T 1.392401 -1.0069e-05
15:39165053 G A 0.335826 -1.3526e-05
15:39167383 A G 0.978597 3.4450e-06
15:39169241 G T 0.066462 1.3851e-05
15:39169885 T C 0.113581 -2.0005e-05
15:39169914 C T 0.087069 1.9317e-05
15:39170122 T C 0.082863 1.4980e-05
15:39179357 C T 0.170351 8.4670e-06
15:39179819 T G 1.460317 -4.9049e-06
15:39180207 G A 0.323067 -2.9209e-05
15:39183370 G A 0.144404 -5.9221e-06
15:39186568 A G 0.149321 -2.2148e-06
15:39187846 C A 0.050122 -1.6206e-06
15:39192806 G A 0.180273 4.8053e-06
15:39193242 T C 0.994145 -2.2390e-06
15:39193316 T C 0.123088 -6.9671e-05
15:39195367 T C 0.091049 -1.7997e-05
15:39195441 G A 0.841412 1.8110e-05
15:39198985 C T 0.998173 -4.2248e-05
15:39205468 T C 0.156387 -1.3820e-05
15:39209408 G A 0.192659 8.9808e-06
15:39212891 T C 0.899493 -1.9649e-05
15:39219880 T C 0.053115 2.7710e-05
15:39223143 A G 0.034883 -2.7835e-05
15:39224897 A C 0.820230 -1.7815e-05
15:39224945 C G 1.943234 -1.8212e-05
15:39228587 C T 0.750146 -1.8090e-05
15:39229276 G A 0.852474 -2.9967e-05
15:39235110 A G 0.085898 -1.5099e-05
15:39235700 T C 0.043475 -2.4465e-05
15:39236370 C T 1.247533 -2.5308e-05
15:39237182 C T 0.041767 1.4653e-06
15:39237995 G T 1.397870 3.2579e-05
15:39238819 G A 0.424781 -2.8654e-05
15:39239162 T C 0.066939 -8.8157e-05
15:39239986 G A 0.593989 2.2630e-05
15:39241852 C A 0.809944 -1.1917e-05
15:39243458 G C 0.066108 -8.3664e-07
15:39263049 C G 0.880148 -1.9455e-05
15:39264667 T G 1.630219 2.2981e-05
15:39266009 T C 1.856752 5.2786e-06
15:39273700 T C 0.045007 4.3286e-05
15:39286538 G T 0.781024 4.0937e-05
15:39286961 A G 0.115610 3.2009e-05
15:39287164 A G 0.058104 1.0303e-05
15:39289254 T C 0.867246 -1.6579e-05
15:39290682 G C 0.093227 -1.4533e-05
15:39291535 T C 0.854152 -1.9277e-05
15:39300811 C T 0.086939 1.0091e-05
15:39303200 A G 0.039619 2.4954e-05
15:39315358 C G 0.743580 1.0239e-05
15:39321191 G A 0.039294 3.4513e-05
15:39324626 C A 1.692766 2.9267e-05
15:39324646 A C 0.814306 1.7969e-06
15:39325357 A G 0.031572 -4.0258e-06
15:39334326 T C 0.091422 8.6356e-06
15:39335937 C T 0.176469 2.4407e-05
15:39344232 C T 0.041832 -5.3859e-06
15:39346077 G A 0.036957 -1.2419e-05
15:39347192 C T 0.949326 -2.9799e-05
15:39347315 G A 0.430088 -1.2329e-05
15:39352927 C T 0.097196 1.3306e-05
15:39353319 C A 0.370154 9.6845e-06
15:39353486 G C 0.040966 -1.4419e-05
15:39366899 A C 0.888194 -2.4437e-05
15:39367923 A G 0.104399 2.4091e-05
15:39369043 C T 0.052712 -1.4415e-05
15:39369451 A G 0.034062 2.3891e-05
15:39369688 A G 0.164450 8.4150e-06
15:39374881 G A 0.352445 4.4912e-06
15:39379253 A G 0.056107 2.5089e-06
15:39385921 C A 0.273792 1.6775e-05
15:39391520 C T 0.087994 6.1165e-06
15:39398813 T G 0.024383 -2.0179e-05
15:39400332 T C 0.217597 1.0032e-05
15:39413773 G A 0.098404 2.5073e-05
15:39424370 T C 0.228305 1.2734e-05
15:39426121 C T 0.136007 -6.6157e-06
15:39426516 G A 0.075618 5.8409e-06
15:39471658 C T 0.298629 9.1776e-06
15:39476400 A C 0.034883 3.5787e-05
15:39478742 T C 0.532173 -1.5021e-05
15:39485016 C T 0.083087 -2.3514e-06
15:39487972 T C 0.030968 3.2936e-05
15:39491953 A G 0.087137 -3.7623e-06
15:39493465 T C 0.076644 -3.9553e-06
15:39497993 G A 0.269167 1.3901e-05
15:39498153 G A 0.323275 -6.8791e-06
15:39498782 A G 0.034545 -3.0097e-05
15:39499448 A G 0.022701 -2.2250e-06
15:39506341 C T 0.046422 -2.2853e-05
15:39510774 A G 0.644365 -9.2040e-06
15:39516742 A G 0.101435 2.4670e-06
15:39519866 G A 0.159695 4.0982e-05
15:39520813 G A 0.553696 -1.9162e-05
15:39520888 C T 0.307256 2.3751e-05
15:39521402 G A 0.390317 -3.0229e-05
15:39523058 C G 0.037405 3.6696e-05
15:39524396 G A 0.762136 1.0910e-06
15:39528166 C A 0.577277 -2.5423e-05
15:39529985 C A 0.601023 6.3435e-05
15:39530508 A G 0.363818 2.9476e-05
15:39531321 A G 0.864260 6.9204e-05
15:39531658 G A 0.272860 -5.2112e-06
15:39532450 G A 0.410302 2.5772e-05
15:39535787 C T 1.282585 -6.9659e-05
15:39537357 T C 0.076819 2.1550e-05
15:39538881 T C 0.073599 7.1475e-05
15:39544512 T C 0.187589 3.8658e-05
15:39545268 A G 1.871335 -8.7145e-05
15:39556482 G C 0.187073 -7.6084e-05
15:39558948 A G 0.060639 1.1770e-05
15:39561203 T C 0.543666 -2.9759e-05
15:39561721 A G 0.069363 -3.5899e-05
15:39562712 A C 0.300226 -1.4566e-05
15:39562953 C T 0.042696 2.7530e-05
15:39573535 G A 0.272922 -5.9490e-06
15:39578635 C T 0.060833 3.9429e-06
15:39587911 T C 1.320535 -1.0955e-05
15:39592655 T C 0.036519 -2.6269e-05
15:39595840 A G 0.196457 -1.3352e-05
15:39598016 G A 0.711634 -4.0532e-05
15:39600291 T C 0.063595 -5.3334e-07
15:39607019 G A 0.050404 2.9952e-05
15:39607589 A C 0.082084 -2.7669e-05
15:39614238 T C 1.092266 -2.8131e-05
15:39615016 A G 0.036694 -2.6484e-05
15:39619456 A C 0.159993 -4.1064e-06
15:39620334 C T 0.838916 -3.5647e-05
15:39622472 A G 0.667527 2.6225e-05
15:39625778 A G 1.581100 -1.1401e-05
15:39629777 C T 0.042984 -3.9744e-05
15:39630017 C T 0.732213 -4.6934e-05
15:39634222 G A 0.181412 -1.9531e-05
15:39640506 T C 1.763824 2.2589e-06
15:39642932 T C 0.044344 -1.6198e-05
15:39651750 G A 0.087981 4.9230e-06
15:39651902 A C 0.923720 3.9763e-05
15:39655356 C A 0.210180 -1.7496e-05
15:39655622 G A 0.028894 5.3073e-06
15:39661779 T C 1.868281 5.3293e-06
15:39666960 A C 0.024756 1.5864e-05
15:39668760 A G 0.021393 -2.3933e-05
15:39671514 C T 0.476111 2.9244e-05
15:39677726 T C 0.069964 -5.0778e-06
15:39680810 G A 1.265515 1.7186e-05
15:39683011 T G 1.254453 1.1955e-05
15:39685230 G A 0.087809 3.3059e-05
15:39687451 T G 0.022221 1.5968e-05
15:39694872 A G 0.050710 -1.4284e-05
15:39710010 A G 1.509484 -6.9881e-06
15:39719282 G T 0.237617 6.8654e-07
15:39722870 A G 0.478240 6.9389e-06
15:39727623 T C 1.564748 5.4453e-06
15:39736283 G A 0.168494 3.8580e-05
15:39736309 C T 0.069461 -6.7991e-05
15:39742570 C T 1.750523 2.9981e-07
15:39747348 C A 0.193312 1.0903e-05
15:39771092 C G 0.070775 -2.7904e-05
15:39772645 A G 0.063888 8.1984e-06
15:39787118 G T 0.178215 3.4720e-05
15:39788579 C T 0.031965 -2.7471e-06
15:39803564 G A 0.055669 2.7265e-05
15:39809640 A C 0.098368 4.1925e-05
15:39810048 A G 0.409792 8.6462e-06
15:39811561 G A 0.055838 1.1001e-05
15:39813370 T C 0.095385 1.0780e-05
15:39821867 C T 1.117178 -8.5191e-06
15:39837154 C T 0.065618 -6.2606e-06
15:39842414 A G 0.057526 8.3573e-06
15:39846307 A G 0.030063 8.5770e-07
15:39854109 A G 0.243937 2.9095e-05
15:39863423 A G 0.041485 9.2166e-06
15:39866405 C T 0.060152 -6.1303e-05
15:39880822 G A 0.247601 -2.2282e-05
15:39882178 G A 0.247179 3.4382e-05
15:39892266 C G 0.053481 2.6155e-05
15:39893702 A G 0.100140 2.8390e-05
15:39894537 A G 0.030618 -7.3699e-06
15:39898278 G C 0.095233 -7.7697e-06
15:39906286 T C 0.076475 3.7955e-05
15:39916667 T C 0.248754 -2.5665e-05
15:39929560 C T 0.345898 1.4673e-05
15:39932896 A G 0.042498 -1.9320e-05
15:39933630 C T 0.599173 4.6981e-06
15:39954099 A C 0.137987 -4.0127e-05
15:39956063 A G 0.197369 -5.1410e-06
15:39957673 C T 0.185914 -8.4306e-06
15:39966242 A C 0.070642 2.8705e-07
15:39978845 T C 0.030829 2.1763e-05
15:39983206 G C 1.401382 -1.5706e-05
15:39985914 T C 0.106784 -7.5697e-05
15:39988430 A C 0.061327 -2.2417e-05
15:39989140 G A 1.733751 2.2237e-05
15:39989619 G A 1.499925 -1.9506e-05
15:40007651 C T 0.234293 5.9223e-05
15:40015969 T C 0.084813 -1.9299e-05
15:40022773 G A 0.596352 1.2519e-05
15:40030417 C A 0.063505 2.2962e-06
15:40041348 C T 0.083405 7.4593e-05
15:40075764 G A 0.093873 9.9964e-06
15:40082066 C A 1.083609 -9.7669e-06
15:40085637 T C 0.606291 4.9969e-05
15:40089915 G A 0.023604 -1.6924e-05
15:40090215 C T 0.151343 -1.9976e-05
15:40091332 G C 0.061814 4.7888e-05
15:40107139 A G 0.021504 -9.3390e-06
15:40112158 G A 1.245849 -3.4212e-05
15:40115582 C T 0.047214 3.0228e-06
15:40115767 T C 0.080909 -2.5636e-05
15:40118161 T C 0.039300 -3.2871e-06
15:40119703 G A 1.974459 -1.3663e-05
15:40123478 T C 0.072291 1.4300e-05
15:40129204 C A 0.796029 -9.5442e-06
15:40133353 G T 0.352860 -1.8208e-05
15:40149221 C G 0.064008 -1.0361e-05
15:40151853 G C 0.096732 -5.3106e-05
15:40153847 C T 1.823787 -1.7325e-05
15:40154128 G A 0.020209 6.8484e-06
15:40154416 A G 0.065423 -4.8321e-06
15:40154938 C G 0.144790 6.1046e-05
15:40158127 T C 0.063138 2.6733e-05
15:40160985 A G 0.107476 2.7742e-05
15:40164439 G A 0.689917 6.1355e-07
15:40173227 A G 0.849163 3.5646e-05
15:40173890 G T 0.417520 -8.8972e-06
15:40175179 T C 0.020585 2.5823e-05
15:40179955 G A 0.125795 1.3034e-05
15:40183016 G C 0.109517 -4.7918e-06
15:40184866 A G 0.357703 -8.4723e-05
15:40190137 T G 1.972836 -3.3184e-05
15:40204033 G C 0.071470 -2.2227e-05
15:40204216 A G 0.741824 9.5640e-07
15:40206813 C G 0.208139 -2.4165e-05
15:40212770 T C 0.115100 -4.8656e-05
15:40218069 A G 0.113776 -1.3648e-05
15:40224988 C A 0.077458 -2.6776e-05
15:40226040 A G 0.111066 -5.1830e-05
15:40226495 C T 1.712546 -5.6987e-05
15:40229401 G A 0.107674 8.1305e-05
15:40230401 T C 0.098894 -3.0237e-05
15:40232001 A C 0.510390 -3.4968e-06
15:40236565 A G 0.119541 -1.6812e-05
15:40256436 A G 0.572311 -3.0577e-05
15:40259848 C A 0.173003 -2.3108e-05
15:40265799 G A 1.928816 3.6463e-05
15:40266836 T C 0.216243 1.0005e-04
15:40269843 G A 1.756102 4.8920e-05
15:40269916 C T 0.085177 -2.7413e-05
15:40283250 C T 1.281858 1.2089e-05
15:40284523 T C 1.545721 -2.4989e-04
15:40302243 T C 1.118865 8.1259e-05
15:40302973 G C 0.579912 -3.9150e-05
15:40304170 G T 1.834937 3.1508e-05
15:40308859 T G 0.374838 2.8541e-04
15:40310535 T C 0.027823 9.0236e-06
15:40314191 G A 0.676200 -1.6845e-05
15:40322167 T C 0.100942 1.2927e-05
15:40322552 T G 1.842048 1.6369e-04
15:40325829 G T 1.849770 8.4670e-05
15:40328665 A G 1.427005 -4.3728e-05
15:40330629 T C 1.427784 -5.1757e-05
15:40331202 T C 0.081831 -4.4357e-05
15:40333050 T C 0.071493 -7.7397e-06
15:40333657 A G 0.568279 -7.2388e-05
15:40340768 T C 0.042261 2.3997e-05
15:40347236 T G 0.913866 4.8695e-05
15:40353889 A G 0.114441 3.8891e-05
15:40358177 G C 0.118242 -4.0382e-05
15:40360741 G A 0.691660 -1.6803e-04
15:40379030 C A 0.391167 1.3026e-05
15:40380818 G A 0.894316 8.5146e-06
15:40381272 T C 0.400246 -4.0257e-06
15:40382441 C T 0.306156 3.9876e-05
15:40383779 C A 0.827205 1.6524e-05
15:40384132 A G 0.104714 -9.7441e-06
15:40385227 G A 0.526376 1.5531e-05
15:40389196 T C 0.083541 2.5238e-05
15:40389870 A C 0.585132 1.1002e-05
15:40394291 C T 0.148607 -1.5573e-05
15:40400195 C T 0.597521 5.2639e-06
15:40404351 A G 0.061687 -1.1064e-05
15:40404501 T C 0.081973 8.6523e-06
15:40407824 C A 0.499559 2.1919e-06
15:40441260 A G 1.409230 1.1097e-05
15:40441979 T C 0.066978 2.9274e-05
15:40446978 A G 0.038823 2.8762e-05
15:40452004 A G 1.001305 4.6333e-05
15:40475010 C A 0.061022 1.2061e-05
15:40488851 A G 0.641794 1.7242e-05
15:40496171 T C 0.027401 -1.6803e-05
15:40501308 T C 0.084206 -2.4196e-05
15:40508324 C A 1.122251 7.8160e-06
15:40510662 T C 0.052073 2.9488e-07
15:40516429 C T 1.412476 4.8620e-06
15:40518772 G A 0.055432 -4.3608e-05
15:40520010 A C 1.605360 1.9984e-05
15:40520713 A G 0.373335 -7.9632e-06
15:40521918 G C 1.192490 2.2536e-05
15:40526433 A G 0.167053 3.5664e-05
15:40529130 C T 0.994161 -8.2835e-07
15:40531826 C T 1.968980 -3.0492e-05
15:40534979 C T 1.395264 2.6404e-05
15:40538220 T C 0.027401 1.1474e-05
15:40539564 T C 0.897390 1.2144e-05
15:40539959 C G 0.089728 1.9657e-05
15:40542954 C T 0.445740 -1.5934e-05
15:40543223 G A 0.692357 1.6559e-05
15:40544617 A G 0.674379 2.6964e-05
15:40547197 A G 0.294448 -1.0371e-05
15:40547297 C T 0.116145 -2.5994e-05
15:40548869 A G 0.034967 -1.1111e-05
15:40549873 C T 0.234764 -1.0895e-05
15:40550608 C G 0.117992 3.0195e-05
15:40550660 G T 0.204802 -1.6064e-05
15:40551189 T C 0.033987 -6.4902e-06
15:40551636 A G 0.039310 6.8714e-06
15:40553897 C T 0.263434 3.3394e-05
15:40556503 T C 0.147500 -2.9404e-05
15:40556953 A G 0.144683 -2.5513e-05
15:40558064 G A 0.147549 -2.8722e-05
15:40558482 G A 0.145465 -2.2644e-05
15:40558623 A G 0.030478 -1.0154e-06
15:40558744 A G 1.515765 -1.6387e-05
15:40562255 A C 1.570146 3.3895e-06
15:40567367 C T 1.509750 -3.3421e-05
15:40582499 T G 0.435626 2.1646e-05
15:40584804 A G 0.464397 8.4192e-07
15:40584923 T C 0.035048 3.2266e-06
15:40588326 A G 0.058006 -2.7289e-06
15:40590265 G C 1.223238 5.4925e-05
15:40595474 C A 0.097316 1.0093e-05
15:40595627 A G 1.198622 -2.2378e-05
15:40595770 C T 0.020364 -3.7795e-06
15:40596561 G C 0.471946 -6.6928e-06
15:40596680 T C 0.020153 -3.1661e-05
15:40597229 A G 1.406050 -3.3437e-06
15:40598294 T C 0.639343 1.7369e-05
15:40598964 C T 0.123588 1.0718e-05
15:40603351 G A 0.049122 -8.9460e-06
15:40608078 C T 0.535334 4.2927e-05
15:40613592 G A 0.268913 1.3153e-05
15:40614200 G A 0.118375 2.8571e-05
15:40618042 T G 0.030112 6.8314e-07
15:40620560 G A 0.225575 -1.2366e-04
15:40621701 A G 1.315205 3.1103e-05
15:40623593 T C 0.155670 1.4568e-05
15:40630073 A G 0.279342 -5.7648e-06
15:40632368 G T 0.103883 -2.5340e-05
15:40636798 T C 1.116197 4.2756e-06
15:40640332 T G 0.149759 -2.3705e-05
15:40640451 G A 0.046217 -8.2706e-06
15:40640903 A G 0.073726 1.5429e-05
15:40642877 T G 0.330737 1.7902e-05
15:40648077 G T 0.130502 2.4573e-06
15:40654038 G A 1.059412 4.2737e-06
15:40654217 T C 0.160737 -1.3080e-05
15:40655845 G C 1.321866 -1.4777e-05
15:40655873 C G 0.884494 -1.6356e-05
15:40659476 A G 0.119271 -2.6628e-05
15:40659713 T C 0.026220 5.2929e-06
15:40663410 A G 0.073307 1.4734e-05
15:40664092 A G 0.033682 -4.0085e-05
15:40664583 C T 0.039271 1.1997e-05
15:40665627 A G 0.437567 1.2675e-06
15:40675493 T C 0.260247 -3.2293e-05
15:40683702 G A 0.234001 -1.6511e-05
15:40685406 T A 0.285065 1.6266e-05
15:40694865 A G 0.059915 1.3746e-05
15:40699940 C T 1.298058 -1.6625e-05
15:40700022 T C 0.775636 -1.0468e-05
15:40703609 G A 1.877402 -1.4624e-05
15:40704394 A G 0.201994 -3.1777e-05
15:40705417 A G 0.333022 3.2316e-05
15:40710723 A G 0.438579 -5.2634e-05
15:40719168 T C 0.024697 -1.8194e-05
15:40720078 A G 0.049544 -1.9360e-05
15:40720542 T G 1.049028 -3.9925e-05
15:40729811 A G 0.250841 2.7055e-05
15:40735159 T C 0.033007 1.3396e-05
15:40747895 G A 0.100098 3.1030e-06
15:40751555 A C 0.947349 -1.6979e-05
15:40756817 A G 0.024146 1.6314e-05
15:40757035 C A 1.053890 -2.9994e-05
15:40759347 A G 0.041014 5.7096e-06
15:40761549 C T 0.871715 3.1322e-06
15:40768279 T C 0.685700 -3.4008e-05
15:40769817 G A 0.033380 2.4710e-06
15:40779113 C T 0.831288 -1.4339e-05
15:40783722 T G 1.880401 -8.6038e-05
15:40811891 A G 0.046818 -1.4624e-06
15:40820392 A G 0.112572 5.2390e-05
15:40826110 G T 1.173730 2.0194e-05
15:40828922 T C 0.706516 -7.1411e-05
15:40841659 G T 1.221352 5.7325e-06
15:40845952 G A 0.940004 1.4852e-05
15:40856989 T C 1.880067 -8.1592e-05
15:40859951 A C 0.658961 -4.2118e-05
15:40860709 A T 0.924895 2.5600e-05
15:40874385 T C 0.297224 -2.7352e-05
15:40881268 T C 0.100942 5.0726e-07
15:40888799 G C 0.038995 -1.5169e-05
15:40897105 G A 0.025986 1.2473e-05
15:40898017 T C 0.118898 8.0342e-05
15:40909118 C T 0.049486 3.5449e-06
15:40909696 C T 0.660405 -3.8055e-05
15:40913840 T G 1.692007 4.7502e-05
15:40914831 G C 0.042741 -8.2852e-06
15:40915190 G A 1.692351 5.2869e-05
15:40916237 G A 0.911967 3.8169e-05
15:40916801 G A 0.168640 3.5598e-06
15:40925214 A T 0.779605 -4.5809e-07
15:41011738 A G 1.117437 -4.6459e-05
15:41015830 A G 0.020728 8.9191e-06
15:41027511 A T 0.053089 4.7096e-08
15:41031775 A G 0.993752 -1.4676e-04
15:41046883 A C 0.102227 -6.9708e-06
15:41047777 C T 0.127246 4.8963e-05
15:41048058 A G 0.316458 -5.1415e-05
15:41049433 G A 0.026246 4.0468e-06
15:41052363 A G 0.073667 -2.0669e-05
15:41055367 T G 0.914054 8.6792e-06
15:41055854 A G 0.021659 -3.4782e-06
15:41059387 C T 0.073907 1.1920e-05
15:41066875 T C 0.934003 7.1851e-06
15:41068771 G T 0.068695 -3.0059e-05
15:41080131 C T 0.693734 -4.9368e-05
15:41092886 C T 0.038077 -2.5860e-05
15:41101145 T C 0.711242 -2.2477e-05
15:41105926 G T 1.455305 -9.3402e-06
15:41106428 T C 0.060567 7.9448e-06
15:41107555 T C 0.024646 1.4602e-05
15:41122859 G A 0.043053 4.2359e-05
15:41123172 A G 0.744726 8.1940e-06
15:41132778 C T 1.433250 -2.5972e-05
15:41139702 T C 0.037473 1.5756e-05
15:41141560 T C 0.034562 1.8583e-05
15:41148988 A G 0.021267 -8.7404e-06
15:41155209 T C 0.054676 7.3824e-06
15:41156120 C A 1.536184 -5.1793e-05
15:41159305 T C 0.266271 1.7996e-05
15:41186990 T C 0.031812 2.1930e-05
15:41193316 T C 1.963251 -7.1314e-06
15:41196384 A G 0.049424 3.3092e-05
15:41202700 C T 0.093886 1.8243e-05
15:41203736 A G 0.449690 3.7429e-06
15:41204165 G A 0.226039 5.7363e-06
15:41206630 T C 0.897581 -4.7975e-07
15:41214152 T C 1.037142 -3.3276e-05
15:41222487 C G 0.265197 2.3593e-05
15:41227314 T C 0.037476 -2.1114e-06
15:41231410 A G 0.075644 -3.6957e-05
15:41233295 G T 0.020653 3.0417e-05
15:41238483 G C 0.049486 1.6488e-05
15:41245676 A G 0.810194 -8.5492e-06
15:41247629 G A 0.029232 3.2168e-05
15:41247859 T A 0.062323 -1.6563e-05
15:41249871 G T 1.969155 1.2375e-05
15:41254865 C A 0.140726 9.4536e-05
15:41255424 G C 0.255063 5.6825e-05
15:41256265 A G 0.920289 6.1589e-05
15:41261915 T C 0.037992 -1.8976e-06
15:41261941 C T 0.061236 4.0292e-05
15:41262150 T C 0.064735 1.8544e-05
15:41262840 C T 0.024444 9.4987e-06
15:41265510 C T 0.097634 -7.5810e-05
15:41265700 A G 0.037434 -5.8278e-06
15:41269464 C A 0.055676 -2.1490e-05
15:41272057 A G 0.181279 2.4191e-05
15:41275014 G T 0.756748 4.4652e-06
15:41282534 A G 0.920162 1.7423e-04
15:41319081 A C 0.056546 6.4521e-06
15:41338269 T C 0.204805 4.0489e-05
15:41343408 G A 0.031377 6.0600e-06
15:41343494 T G 0.067036 -3.2464e-05
15:41349015 G T 0.044283 -8.5900e-06
15:41366024 A G 0.038645 -7.2355e-06
15:41374017 A G 0.048704 1.4876e-05
15:41405065 C T 0.062859 -5.2384e-06
15:41410705 A G 0.954451 1.1218e-04
15:41427864 T C 0.754840 7.2793e-05
15:41444622 A G 0.050823 2.3749e-05
15:41448790 A G 0.846109 3.9567e-05
15:41454659 C G 0.033189 7.2179e-06
15:41456374 T A 0.524087 2.1896e-05
15:41464350 A G 0.099994 -7.2792e-05
15:41476209 C T 1.468681 -2.6337e-05
15:41482231 C T 0.094109 -2.1373e-05
15:41486979 G A 0.326933 1.0827e-05
15:41486990 A G 0.376672 2.7394e-05
15:41506037 T C 0.104944 -2.1375e-05
15:41514733 G A 0.869937 1.4013e-05
15:41555249 C T 0.844174 5.9927e-06
15:41576712 T C 0.054871 -1.4539e-05
15:41620534 G A 0.529878 -4.2908e-06
15:41624224 A G 0.098160 -2.1941e-05
15:41634070 G C 1.038726 -1.9822e-05
15:41634588 A C 0.636377 -1.0769e-05
15:41648967 G C 0.639681 -5.1668e-06
15:41666407 G A 0.056176 -2.9623e-05
15:41685306 G A 0.024415 7.0515e-06
15:41688732 T C 0.080636 1.4462e-05
15:41689166 A C 0.518874 6.0904e-06
15:41689232 T C 0.518569 2.9770e-06
15:41703513 G T 0.024603 1.3705e-05
15:41704789 G A 0.653787 2.2383e-06
15:41708675 G A 0.041917 -2.5573e-05
15:41712936 A C 0.117817 7.1049e-05
15:41732324 A G 0.033750 3.3124e-05
15:41737781 G T 0.047925 -3.4775e-06
15:41766423 G A 0.056698 -2.9351e-05
15:41768255 A G 0.023899 2.0461e-06
15:41774423 G A 1.051550 -1.4683e-05
15:41777898 T C 0.222923 -4.1630e-06
15:41779314 G A 0.028209 -1.2441e-05
15:41792560 G A 0.700128 -1.4674e-05
15:41792658 A G 0.444389 -1.3445e-06
15:41797296 C T 0.145569 -3.1841e-05
15:41798142 T C 0.058545 8.5058e-05
15:41798485 T C 0.025249 5.6857e-06
15:41805237 T C 0.226137 -1.1578e-05
15:41806726 G T 0.885542 -1.0666e-06
15:41810439 C G 0.869141 -1.4595e-06
15:41815649 G A 0.957502 -4.7211e-06
15:41819367 C T 0.378217 5.1423e-05
15:41819716 T C 1.011640 -6.2472e-06
15:41820200 T C 0.103217 -4.1731e-05
15:41822163 T C 0.122377 1.0195e-05
15:41827345 G A 0.064043 -8.3831e-06
15:41827655 T C 1.058672 -3.4743e-06
15:41827757 A T 0.124575 1.0932e-05
15:41834405 C T 0.713965 1.5644e-05
15:41838802 G C 0.041881 3.5759e-06
15:41842637 T C 0.104139 -4.2086e-05
15:41846939 A C 0.078822 2.7195e-05
15:41848230 C A 0.612140 -3.6198e-04
15:41857137 G C 0.088854 1.0102e-05
15:41859470 C T 0.232920 2.6054e-05
15:41869162 A G 0.580626 2.8398e-05
15:41878208 C A 1.189780 6.6401e-05
15:41880342 A G 0.431000 3.4981e-05
15:41890003 T C 0.028261 2.5549e-05
15:41893120 T C 0.564981 -5.7811e-06
15:41911759 T C 0.360079 1.6668e-05
15:41914305 A G 0.309610 -7.1895e-05
15:41922252 A G 0.025681 3.4618e-05
15:41940890 C T 0.029336 -1.6069e-05
15:41948090 G C 0.045750 3.0155e-05
15:41955532 T C 0.023912 -4.1953e-05
15:41962080 G C 0.020423 -4.8061e-06
15:41989091 A C 0.042696 -2.3156e-05
15:41991315 T A 1.628463 7.6360e-06
15:42015269 T C 0.120716 -3.5775e-05
15:42015413 G A 0.592788 -8.2441e-06
15:42018654 C T 1.631858 1.7668e-05
15:42021512 C T 0.123280 -1.1060e-04
15:42032383 G C 0.691565 5.9633e-05
15:42041723 G A 0.028995 2.4699e-05
15:42041750 G A 0.028063 1.7637e-05
15:42043581 G T 0.095453 5.3997e-05
15:42045660 G A 0.508115 6.1177e-05
15:42045765 T C 0.028959 2.5679e-05
15:42065979 T C 0.038216 1.1197e-06
15:42075839 G A 0.054442 -6.7413e-06
15:42082184 C A 0.092915 -6.3958e-05
15:42084329 A G 0.034448 -3.2551e-05
15:42086911 G A 0.397497 1.9321e-05
15:42091212 G A 1.349657 8.8512e-06
15:42104305 A G 0.027700 -2.5469e-05
15:42104916 A G 0.045519 8.9783e-06
15:42105918 G C 0.740308 -1.4035e-05
15:42115747 C G 0.669494 7.1443e-05
15:42120342 G A 0.108336 -1.0302e-04
15:42127734 G A 0.679647 7.3900e-05
15:42132896 T C 0.619664 -1.1687e-05
15:42134097 T C 0.298814 -6.0967e-05
15:42141200 C G 0.401674 2.9535e-06
15:42143118 C T 0.118943 -3.3183e-05
15:42143227 C T 0.663593 5.1253e-05
15:42143533 G T 1.813024 2.1220e-05
15:42145936 C G 0.661038 2.0849e-06
15:42149472 C T 1.088981 -9.5457e-06
15:42150888 A G 0.605639 1.3818e-06
15:42154738 A G 0.261059 -1.1102e-04
15:42155702 G A 1.687424 -6.7167e-06
15:42159290 T C 0.514872 -9.0416e-06
15:42162467 A G 0.074385 -4.6736e-05
15:42162957 T G 0.689193 1.0753e-05
15:42166475 A G 0.258773 -9.4223e-05
15:42166500 T C 0.883274 6.5049e-06
15:42167089 C T 0.030482 4.1687e-06
15:42168400 T C 0.594197 -1.6983e-05
15:42171462 T C 0.491175 -2.1941e-06
15:42171537 G A 1.690118 1.5247e-07
15:42171655 A C 0.073985 -4.4428e-05
15:42172166 C T 0.098748 4.1933e-05
15:42179211 C T 1.639045 -6.0019e-06
15:42179251 G T 1.102516 1.4252e-05
15:42187492 C T 0.526359 -3.7671e-06
15:42188035 G A 1.738046 -1.1300e-05
15:42190069 C T 1.162191 -1.3626e-05
15:42193571 G T 0.638288 6.4701e-05
15:42194217 C T 1.112900 -1.6993e-05
15:42200495 C G 0.080084 -1.2609e-04
15:42204503 G A 0.041683 -1.0422e-06
15:42205772 A G 0.570863 2.3993e-06
15:42214225 A C 0.119693 -6.6103e-05
15:42218634 T C 0.161038 9.4916e-06
15:42220257 T C 0.164557 5.9864e-06
15:42224824 C T 1.123410 -1.0496e-05
15:42226256 A G 0.058960 8.8678e-06
15:42231296 A G 0.081581 -4.8090e-06
15:42231729 G A 0.073278 7.8803e-06
15:42235316 T C 0.331152 4.5748e-05
15:42238141 A G 0.150726 1.9730e-05
15:42250515 C T 0.220794 -2.5914e-05
15:42251673 T C 0.278252 1.5029e-07
15:42261851 A C 0.144257 2.4523e-05
15:42264135 T C 0.027349 -5.3914e-06
15:42270697 T C 1.777495 -2.2297e-05
15:42270730 T C 1.288372 -5.3681e-05
15:42271067 G T 1.169588 2.0632e-06
15:42272247 C T 0.021559 6.8011e-06
15:42272711 T G 0.530248 5.7108e-06
15:42273259 C G 0.344603 -2.0916e-05
15:42276359 A G 0.189459 3.0316e-05
15:42284351 C T 1.905241 -2.6904e-05
15:42287606 C T 0.105746 -1.4916e-05
15:42287987 C T 0.451601 1.1390e-05
15:42299241 T C 0.021874 1.8624e-06
15:42299418 A G 0.303861 6.8110e-06
15:42300105 A G 0.062943 5.3336e-05
15:42300302 T C 0.098297 -9.3475e-06
15:42301497 C T 0.709151 6.8026e-06
15:42307006 T C 0.808334 -7.7536e-06
15:42309566 T C 0.040268 -1.3976e-05
15:42311454 G T 1.702507 -1.9874e-05
15:42313663 C G 0.375312 1.0767e-05
15:42313965 C T 1.975156 -1.1796e-05
15:42314362 T C 0.067776 -6.1764e-05
15:42325608 G A 0.364075 -1.2004e-05
15:42326259 T C 0.807221 -1.3236e-05
15:42330954 C T 0.059639 -2.4622e-05
15:42332368 C T 1.931023 -2.7978e-05
15:42332784 G A 0.280368 -3.7708e-05
15:42332937 A C 0.099978 1.0569e-06
15:42334224 A G 0.303540 2.7440e-05
15:42336018 T C 1.597053 1.2376e-05
15:42342226 C T 0.349952 -3.0006e-05
15:42342818 A G 0.181792 6.4460e-05
15:42343027 T C 0.531984 6.6897e-06
15:42343183 T C 1.066066 2.4871e-06
15:42345046 C T 1.367862 2.8455e-05
15:42351338 C T 0.873231 4.1757e-06
15:42353894 A G 0.134682 -1.2430e-05
15:42354274 T C 0.168822 -3.2232e-05
15:42358580 G A 0.709099 -1.0540e-05
15:42363395 T C 0.237585 -1.8371e-05
15:42366224 A G 1.276613 -9.5472e-07
15:42371752 T A 0.703435 -8.6741e-06
15:42386630 T G 0.222232 -1.1358e-05
15:42391013 A G 1.563070 -2.5315e-05
15:42392164 T C 0.787642 5.9130e-05
15:42394185 C T 0.199294 3.9216e-06
15:42395260 C T 1.368229 3.3152e-05
15:42395956 C A 0.209197 2.0193e-05
15:42396877 A C 0.404456 1.1121e-05
15:42402489 C A 0.161551 -2.1335e-05
15:42411022 G A 1.812528 -6.3640e-05
15:42411189 C T 0.225205 7.5439e-06
15:42411242 C A 0.667670 -4.8330e-06
15:42415350 A G 0.076994 5.3441e-05
15:42415978 C A 0.720109 5.2706e-06
15:42430535 T G 0.965929 -7.9138e-06
15:42431858 C T 0.209388 -8.7779e-06
15:42434254 A G 1.068088 -1.2092e-05
15:42434824 T C 0.058418 -8.3812e-06
15:42436002 T C 0.772276 2.6941e-07
15:42437431 C T 0.891635 -2.5623e-05
15:42437522 G A 1.421931 -3.5588e-07
15:42437550 A C 1.206749 2.0014e-05
15:42439444 T C 0.124104 1.7364e-05
15:42439874 A G 0.026265 -3.4850e-05
15:42440805 G A 0.086608 -4.6685e-06
15:42442823 C G 0.111260 -1.5755e-06
15:42459558 A G 0.153112 1.8263e-05
15:42467212 T C 0.052524 -3.6650e-06
15:42468140 T C 0.058662 -7.1517e-05
15:42483779 T C 0.157994 1.8402e-05
15:42484321 C T 0.059162 1.8365e-05
15:42496241 T G 0.052186 -2.2410e-06
15:42502282 T C 0.030404 2.0336e-05
15:42503678 T C 0.045445 1.7215e-05
15:42520410 G A 0.195863 2.7804e-05
15:42522314 G T 0.115220 -3.8163e-05
15:42524104 G A 0.064608 1.4467e-05
15:42528739 C T 0.045435 2.3171e-05
15:42537671 C T 0.025649 9.8037e-06
15:42549777 A G 0.033721 5.6336e-07
15:42570718 G A 1.731700 -8.5288e-06
15:42579949 A G 0.023204 2.2046e-05
15:42583993 G A 0.128837 1.0852e-05
15:42585029 T C 0.072093 -1.9298e-05
15:42589186 G T 0.026126 -2.9759e-05
15:42602621 T C 0.025928 1.6746e-05
15:42615305 G A 0.427125 1.0670e-05
15:42615492 G A 1.888139 9.1665e-06
15:42618531 A T 0.196535 2.5911e-05
15:42631928 C T 0.156981 2.0398e-05
15:42643529 C T 0.269248 8.2809e-06
15:42643538 G A 0.110770 -1.2202e-05
15:42645527 T C 0.102669 -4.9140e-05
15:42651682 C A 0.093061 5.8382e-06
15:42681199 A G 0.075472 -5.3915e-06
15:42683787 A G 0.035380 -2.6216e-05
15:42684041 A G 0.039408 2.3842e-05
15:42684455 G A 0.253616 -9.2127e-07
15:42687263 A G 0.096067 2.4395e-05
15:42688772 G A 1.807902 -3.0746e-05
15:42701203 C G 1.255492 -5.6756e-06
15:42703356 A G 0.051540 -1.5328e-06
15:42704105 T C 1.928783 -1.7348e-05
15:42705713 T C 0.024042 -2.3409e-05
15:42714028 G A 0.094587 1.5457e-05
15:42719131 A G 0.052225 3.5381e-05
15:42734320 T C 0.144092 2.4306e-05
15:42742435 C T 0.153307 1.3560e-05
15:42742464 G A 0.029498 -4.8292e-05
15:42744094 G A 0.305919 -1.3425e-05
15:42745702 A C 0.031024 -3.6861e-05
15:42761379 A G 0.055390 4.8970e-06
15:42761436 T C 0.487715 -2.8259e-05
15:42763217 A G 0.153596 5.1508e-06
15:42772605 C T 0.083609 -5.0937e-06
15:42772801 G A 0.265035 1.8575e-06
15:42777917 G T 0.026262 -5.1223e-06
15:42787459 A G 0.093863 2.3330e-05
15:42791676 C A 0.169422 2.1933e-05
15:42808309 A G 0.164833 -1.1282e-05
15:42809806 T C 0.042731 -9.9296e-06
15:42832125 A G 0.025788 -3.2280e-06
15:42839880 G A 0.077173 -2.2089e-05
15:42850380 G A 0.491347 -1.3112e-05
15:42861362 T C 0.308607 -1.0270e-05
15:42868286 G A 0.487023 2.4924e-05
15:42876014 C T 1.427323 2.7672e-05
15:42876902 G T 0.049418 -8.9066e-06
15:42916041 G T 0.049528 2.6133e-05
15:42927182 G A 0.026385 9.0002e-06
15:42934631 C A 0.960722 3.8778e-05
15:42953382 G T 0.052345 7.7693e-06
15:42958928 C A 0.372134 -2.2943e-06
15:42971620 C T 0.439482 1.7595e-06
15:42972364 C A 0.043465 -1.5191e-05
15:42976706 T C 0.062226 1.5051e-05
15:42981022 G A 0.434009 4.4917e-06
15:42981806 A G 0.392570 6.8170e-08
15:42982340 T C 0.374740 -4.8260e-06
15:42983923 G A 0.371550 -1.2236e-06
15:42998365 C T 0.418634 6.3118e-07
15:43011353 C G 0.054173 2.6164e-06
15:43011537 T G 0.422642 -3.1769e-06
15:43013947 T C 0.389269 -1.0568e-05
15:43018518 T C 0.037872 2.6167e-05
15:43020983 A G 0.376354 2.6336e-06
15:43022690 A C 0.389736 -3.1032e-06
15:43023327 A G 0.165988 3.4573e-05
15:43023482 C T 0.409941 -1.0290e-05
15:43031586 G A 0.150804 -1.4926e-05
15:43041246 G A 0.020939 7.6203e-06
15:43041889 A G 0.047490 -1.6705e-05
15:43062936 C T 1.887285 -1.5743e-05
15:43075202 G A 1.588971 3.4906e-05
15:43080038 A G 0.044792 -4.8988e-05
15:43094716 C T 0.053219 7.8067e-06
15:43111335 C T 0.215325 -2.0318e-05
15:43136266 C A 0.126782 5.5615e-06
15:43137201 C T 0.311158 -8.7207e-06
15:43153697 C G 0.060431 -9.0361e-06
15:43164603 C G 0.050969 -4.9800e-06
15:43170793 G A 0.618677 -9.4901e-06
15:43175949 T C 0.057597 -5.5670e-06
15:43204086 T C 0.607664 -1.2451e-05
15:43205532 T C 0.023727 1.0239e-05
15:43217186 A G 0.053855 7.9746e-07
15:43235584 G A 0.055426 2.5545e-05
15:43237414 T C 0.182380 4.4813e-05
15:43255632 G A 0.059438 4.5792e-05
15:43256191 C T 0.150171 -2.0197e-05
15:43273307 T C 0.109962 4.6272e-06
15:43305647 T C 0.029920 -1.7516e-05
15:43308155 A G 0.080493 1.7473e-06
15:43317071 C T 0.073661 9.5461e-06
15:43317335 G A 0.132998 -4.0876e-06
15:43338652 C A 1.393362 1.0577e-05
15:43339151 A C 0.060129 -7.2249e-06
15:43344886 T C 1.750721 1.2823e-05
15:43357124 A C 0.359121 -5.0432e-06
15:43395847 A G 0.059136 -3.1576e-06
15:43399237 C A 0.096119 -1.4934e-05
15:43414673 T G 0.026395 9.6658e-06
15:43419860 T C 0.101776 2.7358e-05
15:43421628 T C 0.040190 -1.6885e-05
15:43421665 C T 1.719710 1.8174e-05
15:43434333 A C 0.268836 7.9001e-06
15:43436410 G A 0.433289 -3.4589e-05
15:43472736 G A 0.046036 1.0751e-05
15:43478797 G A 0.196369 -1.4796e-05
15:43494816 A C 1.791284 2.5015e-05
15:43499393 A G 0.039612 1.3497e-05
15:43509980 T C 0.113545 9.0819e-06
15:43524420 A G 0.162519 -1.4486e-05
15:43526492 G A 0.026872 8.7636e-06
15:43527819 C T 0.037311 -3.4184e-05
15:43531411 C G 0.208012 -2.5922e-05
15:43532085 A C 0.024347 -1.5404e-05
15:43538360 A G 0.078854 7.8393e-06
15:43538741 C T 0.042426 -1.1001e-05
15:43541139 T C 1.538135 3.6621e-05
15:43550822 A G 0.066134 -2.2751e-05
15:43559231 C T 0.434973 -2.9445e-05
15:43559960 A T 0.647201 -2.9925e-05
15:43560825 A G 0.644459 -3.3646e-05
15:43569097 T C 0.026324 3.1212e-05
15:43571211 A G 0.060317 4.6011e-05
15:43571463 A G 0.112530 -2.3656e-05
15:43588888 A C 0.243382 -1.1772e-05
15:43609509 G A 0.250484 -8.2065e-06
15:43620073 C A 0.224134 -3.5714e-05
15:43622265 A C 0.191507 -1.5885e-05
15:43632549 C T 0.633835 -3.0113e-05
15:43642852 T C 0.047490 2.4209e-05
15:43648629 T C 0.565838 -3.7257e-05
15:43658935 T C 0.382774 -2.8425e-05
15:43659320 T C 0.060129 -7.8856e-07
15:43661459 T C 0.222368 -3.2116e-06
15:43661802 C T 0.605129 -2.7537e-05
15:43662829 A G 0.215958 -4.3883e-06
15:43680665 A G 0.040699 2.3865e-05
15:43688916 G A 0.261763 -1.6565e-06
15:43695083 A T 0.649490 -2.0337e-05
15:43699303 T C 0.191491 4.1225e-06
15:43713634 C A 0.337115 2.8806e-06
15:43719820 C A 0.119343 -5.1841e-06
15:43733730 G A 0.026025 -3.6916e-06
15:43741756 G C 1.938495 -1.5670e-05
15:43762196 T C 0.218662 4.5531e-06
15:43767774 C G 0.601322 -2.0397e-05
15:43768088 T C 0.028372 -5.8340e-07
15:43768642 C T 0.050528 2.5624e-06
15:43798039 C T 0.161214 2.4446e-06
15:43800938 T C 0.050667 -3.8578e-05
15:43811843 G C 0.569503 -1.9211e-05
15:43818052 A G 0.196804 5.2101e-06
15:43818079 A G 0.386159 -2.7344e-05
15:43818115 A G 0.030699 2.4734e-05
15:43818926 T C 0.051213 4.6357e-05
15:43819150 G C 0.034792 2.1793e-05
15:43819450 G A 0.020358 -4.7293e-05
15:43820717 T C 0.049418 -6.6530e-06
15:43822828 A G 1.738734 -7.0821e-06
15:43826557 T C 0.583755 -2.5254e-05
15:43849311 A G 0.041488 1.6935e-05
15:43910440 G A 0.554504 -3.3930e-05
15:44013509 C G 0.194003 1.7626e-06
15:44014148 T C 0.066335 1.2858e-05
15:44020902 T C 0.362913 1.8970e-05
15:44030018 A G 1.455600 4.3508e-05
15:44047570 C T 1.644640 4.5980e-05
15:44061584 C T 0.049184 5.2601e-05
15:44063859 A G 1.451371 4.0694e-05
15:44064263 G A 0.053462 -5.1267e-06
15:44067985 G A 0.044159 3.2002e-05
15:44069069 C G 0.187927 3.9558e-06
15:44102309 C T 0.185109 4.9256e-07
15:44102533 G C 0.114393 -4.6675e-06
15:44120559 G T 1.641005 3.5072e-05
15:44160582 T G 0.181416 -5.1412e-06
15:44169741 C A 0.391067 3.6466e-06
15:44176103 G A 0.220911 -5.7321e-06
15:44177102 A G 0.067981 1.0702e-05
15:44179018 A G 0.039317 -1.8091e-05
15:44179703 A C 0.313391 -4.8730e-05
15:44199560 T C 0.058324 -1.5309e-05
15:44200808 G C 0.177530 -8.6703e-06
15:44218136 T C 0.080717 -1.1163e-05
15:44242458 G C 0.175116 -4.7612e-06
15:44245728 G A 0.054108 -4.2009e-05
15:44245931 T A 0.087095 1.1433e-07
15:44250313 T C 0.513344 -1.6758e-04
15:44260462 G A 0.056565 -9.8824e-06
15:44262465 G C 0.103772 1.2123e-05
15:44271206 G A 0.295919 4.3284e-05
15:44278161 G A 1.908393 1.2547e-05
15:44284006 G C 0.057130 2.2443e-05
15:44286489 C T 0.086225 2.5774e-05
15:44291711 C T 0.086339 -2.1053e-05
15:44299426 G A 0.029706 9.6987e-07
15:44310844 T C 0.078604 5.5974e-06
15:44312025 A G 0.043731 2.6939e-05
15:44324041 C T 0.034276 1.1463e-05
15:44328112 T C 0.404083 -5.9291e-05
15:44347500 C T 0.119021 1.6964e-05
15:44365946 T G 1.895254 7.2216e-06
15:44373887 G A 0.171016 4.0982e-06
15:44380224 C T 0.076085 -1.3670e-05
15:44388947 A G 0.055345 3.0926e-05
15:44401266 A G 1.558422 8.3476e-05
15:44401402 C T 0.052774 2.0983e-05
15:44412598 T C 1.908146 1.4650e-05
15:44428982 T C 1.886425 4.6423e-06
15:44445501 C T 0.052099 3.0824e-05
15:44450406 T C 0.072547 -1.9611e-05
15:44453448 A C 0.048016 3.5861e-05
15:44457653 A C 1.861053 1.3335e-05
15:44460802 G A 1.935557 -5.3820e-06
15:44462139 A C 0.040041 6.9711e-05
15:44468168 T C 0.112935 1.4698e-05
15:44474906 C T 0.286516 -3.0243e-05
15:44484893 G A 0.083525 -6.2857e-06
15:44492719 A G 0.028985 6.8444e-06
15:44505872 T C 0.602562 -1.0466e-05
15:44506947 A C 0.038853 1.7879e-05
15:44515959 T A 1.205941 3.0160e-05
15:44517349 T C 0.126201 1.3558e-05
15:44529513 T C 0.061382 2.8160e-05
15:44542807 T C 0.035493 1.1070e-05
15:44543579 A G 0.067637 2.9018e-06
15:44551578 G C 0.754690 -2.9521e-05
15:44556683 T C 0.053352 7.0907e-05
15:44578980 C T 0.065037 1.0462e-04
15:44582886 A G 1.000727 -2.4516e-05
15:44598642 C T 0.381290 -1.2010e-05
15:44599883 A G 0.061220 -1.7994e-05
15:44604615 T G 0.056724 -2.7354e-05
15:44623702 C T 0.030313 5.1112e-06
15:44633071 A G 0.063628 -7.5428e-06
15:44646753 A G 0.065079 2.2241e-05
15:44720011 T C 0.069272 5.7948e-05
15:44728169 C T 0.467204 -7.4610e-05
15:44733251 A G 0.051674 4.8222e-06
15:44750291 T C 0.043656 1.6033e-05
15:44774202 T C 0.159088 6.5589e-06
15:44774343 G T 0.022234 9.5577e-06
15:44777942 G A 0.282367 -6.1835e-05
15:44778639 T C 0.058558 6.6071e-05
15:44812694 A G 0.074888 -2.3023e-05
15:44820363 C G 0.161480 -2.0515e-06
15:44821843 G A 0.850192 5.3323e-05
15:44822191 C T 0.281718 3.6473e-05
15:44831149 A G 0.050515 6.6744e-06
15:44849698 A G 0.050051 6.0199e-06
15:44856015 A C 0.026749 2.0564e-05
15:44862529 G A 0.106489 -1.5908e-05
15:44868503 C T 0.087258 3.2536e-06
15:44874929 G T 0.037531 5.8637e-06
15:44897546 T C 0.053907 1.2201e-05
15:44898642 T C 0.052803 -3.3335e-05
15:44900675 T C 0.109310 1.0730e-04
15:44905459 G C 0.040527 4.0388e-05
15:44907562 C T 0.025431 2.1137e-05
15:44918690 T C 0.024746 9.0302e-06
15:44919045 T G 0.064865 1.7851e-05
15:44924356 T C 0.043997 1.5077e-05
15:44925740 C A 0.041456 -1.2127e-07
15:44934255 G T 0.070275 5.7713e-05
15:44943757 G A 0.885685 3.4972e-05
15:44944037 T C 0.034071 -3.4043e-07
15:44951174 G A 1.060626 3.0881e-05
15:44958036 G A 0.034409 1.5543e-05
15:44962188 A G 0.033614 -4.3009e-06
15:44962684 T C 0.059175 -1.6147e-05
15:44968772 C A 0.028171 7.7942e-06
15:44969737 C T 0.155693 6.7566e-05
15:44988610 G T 0.214874 4.6777e-06
15:45003114 G C 0.047262 -2.9951e-06
15:45006491 T G 0.043578 -4.0236e-05
15:45008790 T C 0.030495 2.1739e-05
15:45017074 C T 1.911356 -1.5029e-05
15:45021705 T C 0.062690 7.2545e-06
15:45028587 T C 1.910438 -1.6846e-05
15:45029647 T A 0.060324 1.1885e-05
15:45040512 T G 0.790790 1.6923e-05
15:45047134 A G 1.429040 7.6672e-06
15:45047402 G A 0.127194 2.1768e-05
15:45048651 T C 0.233050 -1.3002e-05
15:45048774 G C 0.091821 1.6129e-05
15:45048925 A G 0.037067 -3.1447e-05
15:45057437 T C 1.100981 1.8183e-06
15:45061448 T G 0.230444 -1.1386e-05
15:45062010 T C 0.036188 3.7668e-05
15:45068394 C G 0.216906 2.6049e-05
15:45074141 T C 0.067107 -2.4479e-06
15:45076085 C T 0.217143 2.7654e-05
15:45079636 A G 0.059954 1.0202e-05
15:45082461 T C 0.053147 6.8414e-06
15:45083843 A G 0.264054 -1.0690e-05
15:45085467 T C 0.064897 1.5109e-05
15:45090343 A G 0.126701 2.8779e-05
15:45092057 A G 0.189615 -2.3734e-05
15:45094624 A G 0.056179 -1.5360e-06
15:45095136 C T 1.970067 -5.2097e-07
15:45095196 T C 0.832824 -2.7014e-05
15:45095781 A C 0.501642 1.3730e-05
15:45095902 G A 0.526557 -3.0302e-05
15:45096539 G A 0.133300 4.1305e-06
15:45097933 A G 1.955948 -5.4300e-06
15:45099142 G A 0.483738 8.0034e-06
15:45102619 C G 0.332265 4.9296e-06
15:45103396 C T 0.116528 4.0043e-05
15:45104132 G T 0.076069 -1.0815e-05
15:45123603 A G 0.479340 2.1648e-05
15:45128504 T C 0.083671 9.8707e-06
15:45128790 C T 0.405063 1.4371e-05
15:45142419 G A 0.118888 1.1354e-06
15:45152371 C T 0.222355 7.4000e-06
15:45165400 C G 0.103305 1.0642e-05
15:45175813 A T 0.034120 2.2178e-05
15:45198821 G A 0.118073 -7.0029e-06
15:45202919 A G 0.150132 6.6033e-06
15:45206802 A G 0.211021 -1.3827e-05
15:45216857 A G 0.034588 2.0628e-05
15:45249121 G C 0.035113 2.2029e-05
15:45250515 T G 0.299827 3.8865e-06
15:45256459 T C 0.242580 -5.0644e-06
15:45264173 C T 0.211323 -1.3762e-05
15:45316615 T C 0.028145 1.5033e-05
15:45318572 G A 0.249387 -7.8653e-06
15:45323474 T C 0.248448 3.4794e-06
15:45334829 T C 0.053384 2.6925e-05
15:45352034 T C 0.169017 -2.1746e-05
15:45358846 A C 1.753181 -2.9938e-06
15:45363112 T G 0.177719 1.6835e-05
15:45379702 C T 0.031137 -1.4809e-05
15:45388382 T C 1.850244 -2.4599e-05
15:45392075 A G 1.844921 -1.8668e-05
15:45393667 G A 0.147688 1.9459e-05
15:45394406 A G 1.307104 -2.8271e-06
15:45397889 T C 0.147380 8.1289e-06
15:45398438 C T 0.150642 1.1873e-05
15:45400164 C T 1.941166 5.8115e-06
15:45402429 G T 0.052719 -4.7671e-05
15:45404066 A G 1.808383 -1.5473e-05
15:45408691 G C 1.841665 -3.1394e-05
15:45413541 C T 0.154225 1.7597e-05
15:45415645 G A 1.940011 -1.1575e-05
15:45420166 T C 0.084804 -2.9648e-05
15:45420718 C A 0.947706 1.4698e-05
15:45423889 T G 0.345116 -4.8584e-06
15:45425864 A G 1.159915 3.5996e-05
15:45427035 A G 0.260598 7.7759e-06
15:45428712 T C 0.237932 3.6355e-05
15:45431806 T G 0.039768 -1.1069e-05
15:45434493 T C 0.849822 -2.0498e-05
15:45437272 T C 0.043043 -3.0725e-05
15:45438537 T C 1.488137 -4.1923e-06
15:45442687 C G 1.552018 9.7745e-06
15:45444133 C T 0.225510 1.9326e-05
15:45445692 G A 1.143582 1.8934e-05
15:45446156 T C 1.366717 4.1112e-05
15:45447350 T C 0.067520 3.0478e-06
15:45453032 C T 0.223848 1.9096e-05
15:45454854 A G 0.027846 2.5850e-05
15:45457458 T G 0.628064 -3.7986e-05
15:45468626 C T 1.772636 -2.0751e-05
15:45474229 C T 0.025389 6.1970e-06
15:45483721 C T 0.053654 -3.1042e-05
15:45488753 A G 0.020871 1.4750e-05
15:45491082 A G 0.103256 1.0691e-05
15:45491136 G C 0.193065 -7.4211e-05
15:45495955 C T 0.104421 1.8102e-05
15:45501185 T G 0.037720 -1.1346e-04
15:45523248 T C 0.164787 -1.5859e-06
15:45526313 G A 0.021338 1.6624e-05
15:45539076 A G 0.600393 -9.3281e-05
15:45545478 T C 1.286662 -2.0887e-05
15:45554267 A C 1.345291 -3.2895e-05
15:45567568 C T 0.161619 2.1760e-05
15:45569277 C G 0.223212 1.1235e-05
15:45581495 C T 1.552719 -9.6392e-06
15:45593324 T C 1.550145 -3.4569e-06
15:45597473 C G 0.047736 -2.1574e-05
15:45599909 A G 0.026749 8.7005e-06
15:45603008 C T 0.056081 5.1006e-05
15:45608841 G A 0.058250 1.2614e-06
15:45609360 C T 1.322489 -2.8715e-05
15:45625234 T C 0.068042 1.0853e-05
15:45650286 G A 1.880732 -1.1230e-05
15:45652278 A G 0.378077 -1.0248e-04
15:45654327 G A 0.739331 1.4858e-05
15:45655097 A G 0.026145 -7.1761e-05
15:45667700 C G 0.021013 2.2937e-05
15:45690850 G A 0.023526 9.2764e-06
15:45693281 T C 0.047970 2.3248e-05
15:45695695 A G 0.510640 -8.5448e-06
15:45702799 G A 0.144998 -2.3313e-05
15:45706328 A G 0.061628 -8.4115e-05
15:45706739 G A 0.510095 -7.2256e-06
15:45729123 G A 0.493813 7.0563e-06
15:45738897 A G 0.050437 -6.3990e-06
15:45740212 C T 0.311878 2.4956e-05
15:45750702 C T 0.060479 1.4545e-06
15:45759341 T G 0.085242 4.3273e-06
15:45760112 G A 0.037528 -7.9717e-05
15:45768761 C T 0.051680 -3.6885e-05
15:45768855 T C 0.095765 -1.8794e-06
15:45769358 A C 1.881440 -1.9489e-05
15:45772263 T C 0.047240 -2.3023e-05
15:45777344 C T 0.420321 9.8072e-05
15:45779810 A G 1.371965 9.7680e-06
15:45797684 T G 0.106184 -5.8050e-05
15:45829335 A G 0.019991 2.6178e-05
15:45832357 G A 0.033133 1.1216e-05
15:45839499 G A 0.037337 5.6723e-06
15:45847921 C T 0.235621 3.0086e-05
15:45857309 T C 1.105515 4.5927e-05
15:45858905 G A 0.100926 1.3894e-05
15:45860964 A G 0.111059 -1.3726e-05
15:45872658 G A 0.019968 1.0792e-05
15:45877552 T C 0.253428 3.6400e-05
15:45885714 T C 0.092451 2.9742e-05
15:45897428 C G 0.035565 6.0143e-07
15:45902779 T C 1.122689 -2.5366e-07
15:45905414 G A 0.062083 4.4558e-05
15:45911382 T G 0.045704 1.4967e-05
15:45926683 T G 0.178361 3.8418e-05
15:45931635 C T 0.034708 2.3625e-06
15:45931807 C T 0.135753 -5.1989e-05
15:45935393 A C 0.157624 4.2637e-05
15:45935755 T C 0.326657 9.3454e-06
15:45936632 T G 0.230174 2.5886e-05
15:45945513 T C 0.724420 -2.3816e-05
15:45946617 G A 0.383981 6.4088e-05
15:45946631 C T 0.070184 5.6060e-05
15:45950259 C G 1.343730 -1.3343e-07
15:45950915 T C 1.067997 -3.8586e-05
15:45951064 G T 0.281163 1.2836e-04
15:45951471 C T 0.546276 9.9681e-06
15:45952462 G A 0.229227 -8.0483e-06
15:45952533 G A 0.174726 -3.4920e-07
15:45953561 C T 0.031884 -2.3274e-05
15:45954806 A G 0.239905 -2.0840e-05
15:45958849 G A 0.146877 1.2540e-05
15:45960897 T C 0.126600 3.2413e-05
15:45968435 C T 0.395036 -1.4158e-05
15:45972192 A G 1.915028 -2.1349e-05
15:45973077 A G 0.043329 -2.4181e-05
15:45978846 A C 0.279615 -6.8764e-06
15:45981117 T C 0.459239 1.8460e-05
15:45981317 A G 0.274477 -2.5610e-06
15:45983895 G C 0.909776 -3.7319e-05
15:45984246 C T 0.258764 -1.5371e-05
15:45984284 G A 0.048519 -1.7092e-05
15:45985071 C G 0.933357 -2.7971e-05
15:46005054 C A 0.175953 -3.2874e-05
15:46009970 G C 0.076410 1.2415e-05
15:46011917 G A 0.066530 1.0170e-05
15:46014444 C T 1.427884 -3.5356e-05
15:46017467 C G 0.164498 -7.3741e-05
15:46018359 A G 0.130450 3.7156e-05
15:46019217 C A 0.160704 -3.7875e-06
15:46020145 G A 0.271552 2.2404e-05
15:46025428 G A 0.249808 7.1093e-07
15:46029353 T C 0.046909 3.2272e-05
15:46031054 G T 0.202712 -1.0872e-05
15:46038977 G A 0.178540 1.3397e-05
15:46058456 C T 0.107843 2.6067e-05
15:46064109 G A 0.064845 1.6187e-05
15:46064365 T C 0.095749 -8.3508e-06
15:46072879 C A 0.052290 1.4369e-05
15:46075314 T C 1.016706 2.1493e-05
15:46078851 T C 0.168595 2.3571e-05
15:46081611 A G 0.036457 1.8250e-05
15:46085186 C G 0.025435 1.6762e-05
15:46095961 A C 0.734053 1.8670e-05
15:46097445 A G 0.055734 -1.1142e-05
15:46098409 T C 0.158081 9.7360e-06
15:46101036 A G 0.065975 2.4460e-05
15:46119716 T C 0.098790 -2.5751e-05
15:46126948 G A 0.865480 2.0200e-05
15:46132232 C T 1.932096 -1.5874e-05
15:46132404 C T 0.072661 -4.0164e-05
15:46132930 A G 0.125344 1.0006e-05
15:46133052 T G 0.104035 -1.5020e-05
15:46135837 T C 0.486880 2.1206e-05
15:46141171 C T 0.229032 1.6896e-05
15:46142018 T G 0.036665 2.8271e-06
15:46145789 A G 0.490441 1.8532e-05
15:46154336 C G 0.053628 -1.3002e-05
15:46160652 G A 1.966808 -1.8662e-05
15:46161481 C A 0.081545 3.6630e-05
15:46174710 C T 1.916764 -1.0730e-05
15:46175727 C T 0.092980 -9.0237e-06
15:46177127 A G 0.039245 -8.7209e-06
15:46183706 G A 0.037340 1.4863e-06
15:46186278 T C 0.063621 -2.0578e-05
15:46190366 T C 0.596940 -2.6565e-05
15:46195665 G C 0.602737 -1.7426e-05
15:46208291 A G 0.554095 -1.0915e-05
15:46209010 C T 0.042436 -2.0635e-05
15:46220049 C T 0.582412 -5.5526e-06
15:46230523 C T 0.391427 -2.1844e-05
15:46237343 T C 0.050998 1.6208e-05
15:46245690 G A 0.035795 -2.6034e-05
15:46249557 T C 0.103023 1.1536e-05
15:46253982 G T 0.499591 -1.8525e-05
15:46258991 T G 0.110277 -2.3527e-07
15:46267523 A G 0.081256 3.0975e-06
15:46268538 G A 0.493706 -1.5159e-05
15:46270666 C T 0.050401 -2.7873e-05
15:46271960 G A 1.915647 -1.8915e-05
15:46273610 A C 0.519712 -1.5381e-05
15:46283054 C T 0.098144 1.8349e-05
15:46283428 G A 0.025593 1.5901e-05
15:46292497 A C 0.095736 -1.3276e-05
15:46294385 G T 0.147159 -4.0586e-05
15:46297357 C G 0.557675 -1.1107e-05
15:46297812 A G 0.498014 -2.2709e-05
15:46298420 G A 1.431130 -1.4135e-05
15:46298458 T C 0.510088 9.7545e-05
15:46305898 A C 0.524220 -5.0276e-05
15:46307096 G T 0.905803 1.1072e-04
15:46313889 G A 0.044922 1.4904e-05
15:46318127 G A 0.068097 3.6085e-06
15:46328718 G A 0.123588 3.6042e-05
15:46334175 G A 1.816017 4.6389e-05
15:46337051 A G 0.028015 -4.4960e-05
15:46382318 C T 0.052543 -6.8574e-06
15:46395628 T C 0.043637 1.6147e-06
15:46403169 G T 0.209495 6.4819e-06
15:46403954 T C 0.027778 -2.7938e-05
15:46406722 G A 1.075946 6.2059e-05
15:46443693 G A 0.182574 1.9161e-05
15:46447127 T C 0.033150 -2.6903e-05
15:46450794 G A 0.029923 -1.5377e-05
15:46469064 A T 0.024217 -2.7363e-05
15:46474715 T C 0.564696 1.3914e-04
15:46501082 T G 0.154255 2.1314e-05
15:46511913 A G 0.103464 -3.2366e-05
15:46521595 T C 0.790544 7.2680e-05
15:46542860 G A 0.051518 2.4051e-05
15:46544560 T C 0.057107 1.8460e-05
15:46560974 G C 0.077368 1.7977e-05
15:46564005 T C 1.108631 4.9935e-05
15:46568449 A G 0.276366 -9.4668e-06
15:46586343 G A 0.084054 -5.8925e-06
15:46591057 C T 0.938608 -2.0637e-05
15:46592991 T C 0.089358 1.9326e-05
15:46602905 C T 0.085463 2.0719e-05
15:46605049 G A 0.768053 -6.7646e-06
15:46605277 A G 0.943143 -4.1682e-05
15:46607912 A C 0.071593 2.5458e-05
15:46609311 A G 0.151824 1.2643e-05
15:46609416 C T 0.077014 2.9348e-05
15:46617899 A G 0.031770 -2.1237e-05
15:46619856 C T 0.197534 2.0997e-05
15:46622412 C A 0.988344 6.1650e-06
15:46622748 A G 0.021893 -2.4319e-05
15:46627248 T C 0.023750 2.9220e-06
15:46635368 A G 1.510513 3.2151e-06
15:46639808 A G 1.106833 1.3694e-05
15:46641137 T C 0.074904 6.3784e-05
15:46643583 T C 1.122731 1.7976e-05
15:46658369 C T 1.127496 6.3184e-06
15:46662975 C A 0.028748 6.9549e-05
15:46665161 G A 0.021461 -3.4060e-05
15:46665632 A G 1.965536 -1.7978e-05
15:46666797 T C 1.687174 -4.5533e-06
15:46666881 C A 0.537691 -7.6492e-06
15:46668128 T C 1.590802 2.4945e-05
15:46674359 T C 1.005846 1.6585e-05
15:46676484 T C 0.023136 -2.1984e-05
15:46679204 C T 1.096265 3.1914e-05
15:46679881 G A 0.059304 -7.2528e-07
15:46680268 G A 0.022023 -7.2829e-06
15:46682794 T C 1.626704 4.7014e-06
15:46684022 T G 0.216237 -1.5567e-05
15:46698146 T C 1.807977 3.0745e-05
15:46700422 C A 0.136958 -2.4818e-06
15:46700853 T C 0.049320 2.5891e-06
15:46701559 C T 0.051738 7.7190e-06
15:46712626 C T 1.356609 1.6881e-06
15:46713019 A G 0.105733 -1.6021e-05
15:46726181 A G 1.084697 2.4011e-05
15:46732997 C G 1.963468 2.4079e-05
15:46742292 A G 0.022390 1.0884e-05
15:46742501 T C 0.155994 -2.2412e-05
15:46746631 T G 0.283672 -4.8744e-06
15:46747113 C T 0.119742 -2.2663e-05
15:46759640 T C 0.143488 1.2948e-05
15:46765348 T C 1.125958 7.0526e-06
15:46773880 C T 0.023065 -1.1224e-05
15:46774665 C T 0.021685 -1.3029e-05
15:46777011 G A 0.026103 -1.5621e-05
15:46792274 C T 1.809340 4.0087e-06
15:46796072 G A 0.057964 1.1430e-05
15:46801599 C T 0.024055 5.7933e-05
15:46803809 G A 0.142687 1.3793e-05
15:46813679 T C 0.022192 1.5194e-05
15:46816049 A G 1.102594 7.6367e-06
15:46820089 G A 0.746809 9.8010e-06
15:46820307 C T 0.355350 -4.0114e-06
15:46821083 T C 0.385406 1.5551e-05
15:46835204 T C 0.482641 6.6294e-06
15:46835904 G T 1.303589 -6.0960e-06
15:46843166 G T 0.029518 1.2380e-05
15:46845055 G C 0.044478 4.6114e-06
15:46845278 C A 0.319480 3.4309e-05
15:46850179 G T 0.944243 -4.2958e-05
15:46853030 C T 0.097066 -8.2841e-06
15:46859010 A G 0.699073 6.3315e-05
15:46860288 C A 0.103204 2.7246e-05
15:46860611 A G 1.927076 -1.0684e-05
15:46864684 T C 1.828948 1.4727e-05
15:46866678 A G 0.063784 2.0342e-06
15:46868041 C T 0.029154 -4.0689e-06
15:46870539 T G 0.912986 -4.3331e-05
15:46873355 G T 1.710787 1.5903e-05
15:46875811 T C 0.247575 -2.9747e-06
15:46880795 G A 1.645189 3.2082e-05
15:46881597 A G 0.121280 -3.1581e-06
15:46882969 C T 1.219901 -1.2243e-04
15:46889447 C T 0.110072 2.3679e-05
15:46893483 A G 1.039651 6.9324e-06
15:46896560 T C 0.091458 -9.5320e-05
15:46933050 C T 0.909364 4.8877e-05
15:46934579 C T 0.040167 -3.8228e-07
15:46936320 A G 1.080591 1.0131e-05
15:46936563 G A 1.238776 5.1280e-06
15:46936683 A G 0.184249 -6.4579e-05
15:46947694 G T 1.084765 1.4863e-05
15:46959099 C T 0.037090 2.8031e-05
15:46966791 A G 0.072379 -1.4039e-05
15:46992874 T C 0.136880 -2.2326e-05
15:47000090 C T 1.467328 -1.6041e-06
15:47004317 A G 0.193071 4.0307e-05
15:47007219 C T 0.067835 5.5075e-05
15:47025217 G A 0.158990 6.6949e-05
15:47046415 G A 1.435064 3.0697e-05
15:47049408 T C 0.060259 -1.2951e-05
15:47051884 C T 0.344960 4.9510e-05
15:47068742 T C 0.024623 -1.2326e-06
15:47093525 G A 0.634254 1.8429e-04
15:47123941 C G 0.091438 -2.2397e-05
15:47142080 T G 0.184756 3.8622e-05
15:47148996 A G 0.239548 -6.9579e-06
15:47150317 A C 0.052290 2.0583e-05
15:47152112 C T 1.407247 -4.3508e-06
15:47157589 T C 0.178696 4.9322e-05
15:47171325 T C 0.600380 1.1173e-05
15:47173007 C T 0.134160 1.9105e-05
15:47189397 G A 0.080331 -9.6358e-06
15:47204741 G A 1.814819 1.4853e-04
15:47205543 A C 0.085297 2.9194e-06
15:47213071 A G 0.264743 1.0727e-05
15:47230919 T G 0.736319 3.5643e-05
15:47231697 G A 0.100085 -4.6470e-05
15:47234874 T C 0.615103 -1.1282e-05
15:47239291 T C 1.900330 3.6565e-05
15:47241455 T G 1.386932 4.8133e-06
15:47244777 T G 0.073466 -1.5914e-05
15:47265460 T C 0.138288 2.5564e-05
15:47305186 T C 0.135929 2.9121e-05
15:47305513 A G 0.029754 -1.3859e-05
15:47311687 A G 0.615253 -5.2351e-05
15:47324669 G A 0.179962 3.1752e-05
15:47329682 T G 0.046237 -2.2784e-05
15:47334361 T C 0.042144 3.0060e-05
15:47343808 G A 1.391570 2.2320e-06
15:47368431 G C 0.793789 2.2552e-05
15:47375941 T C 0.065549 -2.3713e-05
15:47407285 G A 0.771101 2.7996e-05
15:47415304 A G 0.567004 1.6541e-05
15:47431956 C T 0.033575 1.8522e-05
15:47447605 C T 0.344122 3.3754e-06
15:47449728 T C 0.023139 -2.0189e-05
15:47455295 C T 0.063294 -5.7323e-06
15:47455532 C T 0.032939 -5.2305e-07
15:47466005 T C 0.027482 -7.4072e-06
15:47472960 A G 0.103324 1.7399e-05
15:47484047 G C 0.157439 3.3447e-05
15:47488446 G T 0.044487 -6.1441e-06
15:47491244 T C 0.880891 2.1498e-05
15:47501074 G A 0.074920 -1.4137e-06
15:47504936 T C 0.790868 -1.1868e-06
15:47523374 C T 0.088368 2.7889e-05
15:47532265 T C 0.081850 4.5295e-06
15:47533478 A G 1.112559 1.0184e-05
15:47552657 C T 0.709599 7.9971e-06
15:47557946 C T 1.842344 2.7089e-05
15:47564691 C A 0.059311 -1.5412e-05
15:47565787 T C 0.176057 2.7453e-05
15:47575054 G A 1.119304 1.0635e-06
15:47576715 C T 0.041141 -4.6969e-06
15:47578804 G A 0.036636 -2.6958e-05
15:47590332 G A 0.055682 5.9075e-06
15:47590746 T C 0.037983 -1.6837e-05
15:47599523 A G 1.116061 -1.4977e-06
15:47600155 G T 0.044400 -2.2034e-05
15:47611277 G A 0.075605 -2.6265e-05
15:47612505 A G 0.113224 1.4096e-05
15:47625280 T G 0.118158 1.0122e-05
15:47628050 T C 0.171743 4.0265e-07
15:47631034 A G 0.111303 2.0425e-05
15:47642311 A G 0.027638 -2.1026e-05
15:47642503 T C 0.342678 1.4304e-05
15:47643236 T C 0.105574 1.1728e-05
15:47643795 C A 1.224251 -1.5921e-05
15:47645444 A G 0.259627 3.1711e-06
15:47648910 G A 1.425434 -2.8047e-05
15:47652481 T C 1.727510 -1.1272e-05
15:47658214 C A 0.192413 1.5282e-05
15:47659242 T C 0.172620 -1.9999e-05
15:47665185 A G 0.289456 -2.3067e-05
15:47668678 A G 0.098592 -5.1952e-06
15:47675655 T C 0.424817 2.1146e-05
15:47677944 C T 0.085852 -1.0878e-04
15:47682079 G A 0.699495 1.6218e-05
15:47686145 G A 0.263217 1.6770e-05
15:47686263 A G 0.945457 5.5750e-05
15:47701385 G A 0.418020 -1.1316e-06
15:47701929 G A 1.333031 1.7669e-05
15:47708579 T G 1.826670 3.1546e-06
15:47712657 G A 0.464231 1.2975e-05
15:47722656 C T 1.090721 -1.2535e-05
15:47741212 G T 0.794604 4.6593e-05
15:47753585 A G 0.059304 1.4090e-05
15:47767550 T G 0.060281 9.8879e-06
15:47768879 A G 1.444461 3.7330e-06
15:47794503 A G 0.131518 6.0206e-06
15:47804552 C T 0.113935 3.4237e-05
15:47805357 C T 0.571249 -4.1145e-05
15:47833660 G C 0.024905 -9.0784e-06
15:47833691 C A 0.312265 7.5072e-05
15:47837222 G T 0.035470 1.0427e-06
15:47839394 A G 0.116759 2.1218e-05
15:47840785 T C 0.054533 2.8467e-06
15:47864355 G A 0.025911 -1.9517e-06
15:47864520 A G 0.070412 2.6321e-06
15:47873549 T C 1.064391 1.0275e-05
15:47879627 T C 0.049181 -6.6512e-05
15:47892298 A G 1.647971 -2.2203e-05
15:47894320 G A 0.568175 -2.7727e-05
15:47896145 A C 0.253411 1.2379e-05
15:47900177 C T 0.158244 1.9896e-05
15:47918724 A G 0.097923 2.6512e-05
15:47926812 G A 0.697810 -3.7506e-05
15:47935459 T C 1.502778 -5.0446e-05
15:47936363 T C 0.327160 -1.1171e-05
15:47963870 A G 0.049716 -9.3652e-06
15:47967971 T C 0.070824 -5.8902e-07
15:47981025 G A 1.179608 1.4601e-05
15:47986612 G T 0.954610 7.7111e-06
15:47987082 G A 1.871459 -8.2788e-06
15:47990840 G A 1.328945 -3.5184e-07
15:47997769 T G 0.814397 1.4150e-05
15:47998040 A G 0.033046 -1.1785e-05
15:47999541 G A 0.195240 8.6619e-06
15:48004359 T C 0.489545 7.5808e-06
15:48023229 G A 0.094684 1.6063e-05
15:48026016 A G 0.465422 -3.5422e-06
15:48040218 G A 1.857641 -1.1806e-06
15:48047676 G A 0.535626 1.3565e-05
15:48058071 A G 0.650999 -2.1606e-05
15:48065792 G A 0.555049 1.3313e-05
15:48078422 G A 1.212689 -3.0390e-06
15:48082151 T C 0.123017 -9.5734e-06
15:48083610 T C 0.026220 -1.0346e-05
15:48084800 T C 0.029784 -1.8088e-05
15:48085104 A G 0.067770 -5.9570e-06
15:48092994 A G 0.486802 -8.3759e-07
15:48103098 T G 0.058545 1.3552e-05
15:48104100 T C 0.093298 -1.7718e-05
15:48104569 T C 0.233729 1.0390e-05
15:48106779 G A 0.183866 1.3767e-06
15:48107055 C T 0.082116 -7.7360e-06
15:48113606 C A 0.043669 -3.5218e-05
15:48113943 T C 0.207450 1.2726e-05
15:48116397 C T 0.609141 -3.3303e-05
15:48121447 T G 0.023893 -2.2161e-05
15:48123450 C A 0.034338 1.6280e-05
15:48127428 G T 0.118547 -3.5193e-06
15:48128342 C T 0.552790 3.8184e-06
15:48129059 A G 0.206957 1.5486e-05
15:48129674 G A 0.052073 -2.3593e-06
15:48134730 C T 1.416128 -4.8448e-06
15:48135564 T C 0.840731 2.2220e-05
15:48135629 A G 0.066747 -3.6767e-05
15:48136142 C T 0.042907 3.3646e-05
15:48137498 A G 0.761263 1.9459e-05
15:48139336 C T 1.473491 3.2724e-05
15:48141341 T C 1.097712 2.3778e-05
15:48142647 T G 0.037119 -1.9477e-05
15:48144570 G A 0.879064 3.8100e-05
15:48144692 A G 0.111368 -1.2130e-05
15:48152666 T C 0.078250 -2.0403e-05
15:48153639 C T 0.075414 -1.3706e-05
15:48155416 C T 0.089708 7.7014e-06
15:48157685 T C 0.044857 1.6674e-05
15:48170377 G C 1.514220 -4.1027e-05
15:48173066 C T 0.109702 -1.8450e-05
15:48177187 A G 0.141998 -2.9523e-05
15:48201813 T C 0.032104 1.5788e-05
15:48204643 T C 0.095635 -3.2915e-05
15:48204929 A G 0.357294 1.0753e-04
15:48212113 T C 0.231132 -1.6037e-05
15:48213547 T C 1.972235 -7.7888e-06
15:48219875 T A 0.034568 -2.6088e-05
15:48219990 C T 1.652109 -1.9754e-05
15:48221668 A G 0.133877 1.9925e-05
15:48226093 T A 0.191108 1.6830e-05
15:48229434 T C 0.055173 -1.4367e-05
15:48233054 A G 0.027369 -1.4962e-05
15:48234595 T C 0.053592 -1.8694e-06
15:48241505 T G 1.941523 3.3874e-06
15:48246954 G A 1.194461 -1.7056e-06
15:48262148 C T 0.046204 -2.6920e-05
15:48274460 G A 1.944509 4.6309e-06
15:48279436 C A 0.311012 1.9755e-05
15:48285747 G T 0.046597 -5.2277e-06
15:48287951 A G 0.041845 -9.4686e-06
15:48300483 G T 0.340104 1.3949e-05
15:48300746 A G 0.081633 -7.8003e-06
15:48309447 G T 0.052167 2.0832e-05
15:48310341 A G 0.110627 3.5979e-05
15:48327785 G A 0.083531 4.0561e-05
15:48331237 T G 1.140898 1.8992e-05
15:48339506 A C 1.153985 2.8035e-05
15:48353342 A G 0.057574 -2.5062e-05
15:48353924 T C 0.083139 -1.2558e-05
15:48376241 C T 0.026333 1.5155e-05
15:48383655 G A 0.076709 2.4546e-05
15:48384907 G A 0.170977 1.0088e-04
15:48399758 T G 0.037889 -8.4543e-05
15:48424083 C T 0.073946 1.4061e-05
15:48442282 C T 0.046221 -7.0463e-05
15:48452817 G A 0.057234 -1.0950e-05
15:48529940 G A 1.616928 2.6013e-05
15:48535577 G A 0.107320 1.9660e-05
15:48536530 G A 0.105953 1.2343e-05
15:48538085 C G 0.038891 -1.4892e-05
15:48555729 C T 0.074161 -4.8290e-06
15:48561701 A G 0.023120 -7.1191e-06
15:48579704 G A 0.369784 -3.5244e-05
15:48583837 A C 0.266460 -5.5835e-05
15:48605577 G A 1.966415 9.5987e-06
15:48605910 C T 0.027025 -1.7317e-05
15:48618602 G A 0.055809 6.2950e-06
15:48633153 T C 1.559924 4.0512e-05
15:48642808 T C 0.321833 -3.6384e-05
15:48658700 G A 0.042608 4.1838e-05
15:48664103 A G 1.637334 3.9457e-05
15:48667801 A C 1.651116 2.3092e-05
15:48670305 A G 1.772033 2.3000e-05
15:48676792 G A 0.045455 1.5342e-05
15:48677383 C T 0.075021 -2.2160e-06
15:48678085 C T 1.818922 2.5523e-05
15:48683315 A G 0.135838 -1.1387e-05
15:48683791 G A 1.945058 2.3596e-05
15:48684958 T C 0.179699 -3.1004e-05
15:48685841 C T 0.172626 -1.3547e-05
15:48689951 C T 0.023325 -1.1937e-05
15:48694211 T C 0.387694 -3.2149e-05
15:48697269 C T 0.063310 -2.0647e-05
15:48711181 G A 0.025808 1.4238e-05
15:48720271 T C 1.548535 1.5445e-06
15:48724696 C T 0.099549 -1.2686e-05
15:48728634 T C 1.500023 6.9243e-07
15:48729648 C T 1.738776 -9.3643e-07
15:48743268 A G 0.035110 -7.2977e-07
15:48745698 A G 0.050758 -2.3620e-06
15:48748466 T G 0.046234 -3.2349e-05
15:48775002 T C 0.047701 -8.6099e-06
15:48816785 A G 0.047590 1.1319e-05
15:48828396 G A 0.296665 -1.8250e-06
15:48830657 C A 0.064144 -2.4529e-05
15:48834747 C T 0.070571 7.5929e-06
15:48841607 A C 0.170377 2.3086e-05
15:48845393 A G 0.029060 2.1339e-05
15:48851091 G A 0.069055 3.3480e-05
15:48873292 T C 0.037704 -2.8700e-05
15:48884829 C A 0.142712 2.0107e-05
15:48885005 G A 0.192231 -4.3380e-06
15:48892110 G T 0.027865 2.4930e-06
15:48900586 C T 0.300908 -7.2733e-06
15:48903221 T C 0.041985 1.4099e-05
15:48914775 C T 0.192380 -1.8231e-06
15:48925467 G A 0.036665 2.4030e-05
15:48939046 C T 1.697220 1.9414e-05
15:48940737 A G 0.028687 -1.7009e-05
15:48952770 T C 0.066319 -2.9796e-05
15:48956104 T C 0.053748 9.4536e-06
15:48965218 T C 1.508225 -2.4271e-05
15:48966588 T C 0.025577 -1.2163e-05
15:48967509 T C 0.053024 -2.7160e-05
15:48990038 T C 0.044935 1.0034e-05
15:48990080 G C 0.031702 -6.6182e-06
15:48990589 C T 0.334914 1.0355e-05
15:48990673 C T 0.048282 2.5856e-05
15:48995386 T G 1.515388 -2.6335e-05
15:48995490 T C 0.065683 -4.6135e-05
15:48996705 T C 0.048016 7.6266e-06
15:49008883 A G 0.098284 1.3518e-05
15:49011935 C T 0.887954 -1.2012e-05
15:49033315 C A 0.242126 -3.2591e-06
15:49039797 C T 0.338988 -2.0467e-05
15:49043765 A G 0.075719 5.5761e-06
15:49057253 T C 0.336819 -2.3755e-05
15:49058192 C T 1.010721 -6.1094e-05
15:49075229 G T 0.243690 -4.2257e-06
15:49075394 T C 0.050388 2.4587e-06
15:49077255 G A 0.032731 8.1061e-06
15:49081623 G C 0.073758 -1.5401e-05
15:49082509 T C 0.064511 -6.8567e-05
15:49086872 C T 0.050099 -4.4724e-06
15:49099591 C T 0.033536 -3.5906e-06
15:49105284 C T 0.954247 -3.0176e-05
15:49127614 G A 1.723556 -2.6155e-05
15:49133015 A G 0.026694 7.7334e-06
15:49146270 A C 0.359173 -1.2561e-05
15:49148192 G T 0.041293 2.3842e-06
15:49148477 A G 0.593249 1.4194e-05
15:49163184 T C 0.041235 5.5643e-06
15:49165432 C T 0.536574 -8.5615e-06
15:49167124 G T 0.029362 -2.0613e-05
15:49176736 G A 0.124572 -1.9192e-05
15:49189983 C T 0.196126 4.1620e-05
15:49192791 C T 0.229379 3.1023e-05
15:49199377 G A 0.358855 -1.1087e-05
15:49206628 T C 0.041848 5.3597e-06
15:49206797 G A 1.690906 -3.9009e-05
15:49206902 G A 1.379226 -2.6855e-05
15:49207137 T C 0.067286 -1.2342e-06
15:49207392 C T 0.538914 1.0133e-04
15:49211437 A C 0.111458 1.5670e-05
15:49214056 A G 1.281838 1.0524e-04
15:49219467 A C 0.053864 3.3555e-06
15:49219631 C T 0.538599 4.0186e-05
15:49221591 T G 0.273075 2.0651e-05
15:49222576 G A 0.376428 1.3882e-05
15:49225123 A C 0.141901 1.0629e-04
15:49231050 G C 0.431448 3.2385e-05
15:49232548 C A 0.035263 -2.2158e-05
15:49238784 A G 1.777635 -2.7903e-05
15:49239824 C A 0.627668 2.3340e-05
15:49246238 G A 0.185415 3.8905e-06
15:49247681 G T 0.632147 -9.9614e-05
15:49248001 A G 0.217762 3.9638e-05
15:49248230 A G 0.131294 1.5171e-05
15:49251367 A G 0.770991 5.9012e-05
15:49253477 G A 0.760211 -9.4332e-06
15:49257201 T G 0.408601 -3.0249e-05
15:49260805 C G 0.073034 -6.5070e-06
15:49261516 C A 1.369521 1.2129e-05
15:49268622 A C 0.573252 2.7859e-05
15:49273619 A C 0.605681 -1.6218e-05
15:49273711 C T 0.179257 2.6719e-05
15:49277153 C T 0.039894 1.5325e-05
15:49279276 C T 0.025272 2.6130e-05
15:49285001 C G 0.518466 -1.5822e-05
15:49286874 G T 0.098654 1.3657e-05
15:49293194 A C 0.438871 1.5505e-05
15:49302682 T C 1.537041 3.3831e-05
15:49307436 A G 0.036519 1.0165e-05
15:49308108 A G 0.033432 1.7348e-05
15:49310954 T C 0.199469 5.6911e-05
15:49320389 G A 0.039843 1.5027e-05
15:49321529 C T 0.522864 -1.9965e-05
15:49322485 A G 0.175499 1.6051e-05
15:49332423 C T 0.077608 -3.0120e-05
15:49378888 T C 0.032582 -2.4832e-05
15:49388249 A G 0.475896 -5.1562e-06
15:49394877 G A 0.624971 -1.7085e-06
15:49439115 G T 0.415644 -4.2282e-05
15:49445216 G A 1.143410 -7.2161e-05
15:49445224 A G 1.865451 -5.4777e-05
15:49448908 T C 0.108677 5.1064e-06
15:49465581 C T 0.680377 -1.5094e-05
15:49470870 T C 0.570860 -2.0492e-05
15:49480222 C A 0.047879 -8.9121e-06
15:49491656 T C 0.090143 2.4263e-05
15:49494566 G C 0.090656 -1.4558e-06
15:49517359 A G 0.051278 -3.8328e-05
15:49522953 G A 0.046571 -2.0420e-06
15:49532730 A G 0.058402 8.3615e-06
15:49533739 C T 0.048314 -1.9442e-05
15:49536535 A G 0.177008 -1.4004e-05
15:49558649 G A 0.033413 -1.8428e-05
15:49576596 C T 0.038603 -2.2107e-05
15:49578577 A G 0.412304 -4.3623e-05
15:49582017 A G 0.106349 8.9962e-06
15:49612287 T C 0.024039 -4.6805e-06
15:49613508 G A 0.068773 1.6400e-06
15:49620200 T C 0.461894 -6.0729e-05
15:49625930 G A 1.268920 1.9162e-05
15:49643378 G A 0.857229 7.3940e-05
15:49704836 A G 0.027921 1.8601e-05
15:49713221 G A 0.082022 2.1432e-05
15:49730006 T C 0.063323 1.8818e-05
15:49735297 C T 0.520877 -8.8773e-05
15:49736189 A G 0.024993 -2.8343e-06
15:49736818 A G 0.430809 -6.7355e-05
15:49756480 T G 0.205610 4.2234e-05
15:49759128 G A 0.045860 2.1935e-05
15:49797119 G A 0.729788 7.9478e-05
15:49807971 G C 0.111134 4.7276e-06
15:49813343 C T 0.492372 -1.5501e-04
15:49823391 C T 0.033815 2.3338e-05
15:49845874 C T 0.505976 -1.2974e-05
15:49914182 C A 0.082541 1.6656e-05
15:49914940 C T 0.034110 -2.1538e-05
15:49917401 A G 0.035321 -2.2449e-05
15:49938470 G A 0.174067 -2.4810e-04
15:49941228 A T 0.033494 6.5041e-06
15:49947688 T C 0.220223 4.4022e-05
15:49952655 G A 0.043192 8.4571e-06
15:49956672 T C 0.097871 4.2167e-05
15:49962915 G A 0.063118 1.5192e-05
15:49967395 G A 0.040797 -1.7774e-05
15:49968752 G A 1.221745 -1.4920e-05
15:49971759 G A 0.038833 -1.8227e-05
15:49972306 C T 0.118440 6.9428e-07
15:49976678 C T 0.057594 2.1365e-05
15:49983627 G A 0.179708 -9.3286e-06
15:49998682 C T 1.112640 -9.5081e-05
15:50002399 G A 0.740113 7.6425e-05
15:50007348 C A 0.293173 7.8704e-05
15:50007437 T C 0.280543 -3.4351e-05
15:50008043 A C 0.431925 1.9366e-05
15:50008133 C G 0.036428 -9.0299e-06
15:50016296 G A 0.891599 5.9442e-05
15:50020318 C G 0.035824 -7.5034e-06
15:50027639 G T 0.550865 -9.4791e-05
15:50028637 C T 0.099189 -5.5367e-05
15:50029771 A G 0.353074 5.2854e-05
15:50039742 A G 0.096576 -2.5787e-05
15:50049587 C A 1.975341 -6.2931e-06
15:50050824 T G 0.191685 -2.8822e-05
15:50053150 C A 0.025626 1.7898e-05
15:50060632 T C 0.029453 -1.6388e-05
15:50061115 G A 0.893790 8.2150e-05
15:50064435 C T 0.035204 1.6499e-06
15:50065224 A G 0.132099 9.3880e-07
15:50076831 C A 0.116850 5.4965e-06
15:50087965 A G 0.036428 4.5427e-05
15:50108431 T C 0.031312 8.5431e-07
15:50109454 C T 0.797652 8.8322e-05
15:50119960 G A 0.040239 -5.2759e-05
15:50124399 C T 1.417423 6.0080e-05
15:50133054 G A 1.352977 4.2219e-05
15:50134260 T C 0.291443 -1.6238e-05
15:50135058 G C 0.101773 2.5346e-05
15:50138012 T C 0.026742 -3.2399e-05
15:50140582 T C 0.539294 -3.6049e-05
15:50146582 C T 0.096125 -9.3973e-06
15:50169835 T G 0.027885 2.3102e-06
15:50171694 T C 0.339978 -9.5883e-06
15:50171941 T C 0.020988 -6.8536e-06
15:50175573 T G 0.033562 6.0477e-05
15:50189303 G A 0.717892 3.0959e-05
15:50192977 A G 0.835031 6.1553e-06
15:50193070 C T 0.939274 -2.2626e-06
15:50197166 A G 0.043273 2.1518e-05
15:50197656 G A 1.562605 6.3809e-07
15:50210290 A G 0.316299 -1.6754e-05
15:50222447 G A 0.665852 -5.1990e-05
15:50226313 T G 1.405180 4.9139e-06
15:50226359 C G 0.031342 -1.8097e-05
15:50233450 G A 1.411220 8.6941e-06
15:50233524 T C 0.032539 7.2741e-05
15:50234263 A G 0.080824 -2.1149e-06
15:50246913 A G 1.100218 -3.1356e-05
15:50257027 C T 0.184016 4.1157e-07
15:50264487 T C 0.254242 7.5567e-06
15:50264532 C T 1.207934 2.9938e-05
15:50272085 G A 0.575073 -1.3237e-05
15:50272460 T C 0.515853 2.1401e-05
15:50275502 G A 0.068049 3.0149e-05
15:50277689 T C 0.597446 -1.6918e-05
15:50279662 C T 0.447431 8.2938e-06
15:50282141 A G 0.033338 -2.7124e-06
15:50282623 T C 0.443390 1.6652e-05
15:50282661 C T 0.269884 2.4758e-05
15:50288276 G A 0.062086 1.6385e-05
15:50288858 G T 0.164440 -9.2870e-05
15:50290361 C T 1.055143 1.5444e-05
15:50295092 G A 0.045792 2.4156e-05
15:50296736 T C 0.075459 3.6898e-05
15:50301481 C T 0.113776 -4.7082e-06
15:50318197 T G 0.545198 6.7949e-05
15:50320288 T G 0.233706 3.0385e-06
15:50322743 G A 0.370560 5.3966e-05
15:50353472 A C 0.058172 3.3229e-05
15:50355225 C T 0.214036 3.0086e-05
15:50367091 G A 0.059438 1.5393e-05
15:50369216 A C 0.483654 -3.6134e-06
15:50373740 A C 0.065257 -2.0005e-05
15:50374150 C T 0.041673 2.0309e-05
15:50392995 G C 0.476133 8.5776e-06
15:50399646 G A 0.287538 2.5209e-05
15:50404433 C A 0.220197 2.7829e-06
15:50408803 C G 0.146078 4.2166e-05
15:50409125 A G 0.619102 1.1934e-05
15:50410658 A G 0.038616 -3.4744e-05
15:50411356 T A 0.422792 3.2474e-06
15:50432001 C T 0.409211 -5.3424e-05
15:50433085 C T 0.348014 6.2729e-05
15:50436458 C A 0.024831 -9.0002e-06
15:50437063 A G 1.769738 1.7673e-05
15:50440232 A C 1.873309 -8.2683e-06
15:50455895 T C 0.043812 -2.2484e-06
15:50459711 A G 0.228983 -1.3931e-05
15:50460671 G A 0.146111 -1.3447e-05
15:50473440 T G 0.086050 7.3075e-06
15:50474229 G A 0.178722 6.0395e-05
15:50474766 C A 1.364763 -3.2230e-05
15:50474900 T C 0.228474 -1.6317e-05
15:50477139 A G 0.226896 4.5841e-05
15:50480274 T C 0.123575 8.1433e-06
15:50486611 G A 0.039073 4.2749e-05
15:50515969 T C 0.090000 1.0395e-05
15:50516329 T G 0.070210 2.4681e-05
15:50523757 T G 0.294766 1.0160e-05
15:50530226 G A 0.054614 1.1143e-05
15:50534514 G T 0.053981 1.1376e-05
15:50542705 T C 0.065462 -2.6290e-06
15:50548243 T C 0.429079 -3.5045e-05
15:50549096 C A 0.057370 -1.8130e-05
15:50550900 T C 0.405910 -1.9938e-06
15:50553077 G A 0.637376 -7.4263e-06
15:50555011 T C 1.105301 -1.3431e-05
15:50555544 A G 0.204782 1.6242e-05
15:50569349 G T 1.278356 1.7107e-06
15:50572477 A G 0.292261 -2.1161e-05
15:50581906 A G 0.033507 9.4752e-06
15:50615365 C T 1.149529 -2.6949e-05
15:50617376 C T 0.055926 -2.7788e-06
15:50638677 C A 0.024665 -1.6054e-05
15:50641385 C T 0.335122 -2.4890e-05
15:50642672 C T 0.027577 2.1318e-05
15:50647353 A C 0.039352 -3.6786e-05
15:50647450 T C 0.207736 -3.8753e-05
15:50648940 T C 0.815205 -3.1481e-06
15:50650848 G A 0.023263 -2.0784e-06
15:50661449 G A 0.687544 3.2722e-06
15:50666309 C T 0.078039 -3.9944e-05
15:50680796 G A 0.139499 -5.3833e-06
15:50681092 G A 0.037502 4.2870e-06
15:50691645 T C 1.481934 4.6390e-06
15:50696581 A G 1.483524 1.1556e-05
15:50699554 A G 1.520975 -4.4140e-05
15:50702512 T C 0.056124 -1.2747e-05
15:50702747 A C 0.425872 2.0580e-05
15:50709127 C T 1.543796 -4.5027e-06
15:50710828 G C 0.101331 -2.6794e-05
15:50712067 T C 1.367950 2.9978e-05
15:50712406 C T 1.480155 -1.1902e-05
15:50713037 G A 1.056331 2.1182e-05
15:50714952 G A 0.050512 4.5653e-06
15:50716907 T C 0.099124 -3.9799e-05
15:50725602 C T 0.465299 -5.6183e-05
15:50729949 T C 0.055302 1.0193e-05
15:50734576 A G 0.050891 -3.7963e-06
15:50758462 A C 0.084093 -8.5626e-05
15:50769520 A G 0.095048 4.9346e-05
15:50771407 A G 0.346167 2.6428e-06
15:50773787 G A 0.054975 -3.0764e-05
15:50782703 G A 0.336754 5.8524e-05
15:50783777 A G 0.805890 -5.3105e-06
15:50786024 C T 0.053955 -8.6493e-06
15:50789423 A G 0.055854 -2.7112e-05
15:50792874 A G 0.043020 -2.2923e-05
15:50799838 T G 0.121952 8.4875e-05
15:50812441 A G 0.079289 -1.1848e-07
15:50816403 T C 0.392807 6.7200e-05
15:50816710 G A 0.099683 -3.9647e-05
15:50819787 G T 0.030183 -1.2982e-05
15:50821171 G A 0.337631 6.2244e-06
15:50823530 A G 0.027226 2.8559e-06
15:50832176 G A 1.103925 -2.5131e-05
15:50846593 T C 0.223134 4.3821e-05
15:50849399 C T 0.804906 -1.9517e-05
15:50853413 C T 0.036434 -2.6302e-06
15:50857460 G T 0.379109 5.4810e-05
15:50863966 C T 0.069224 -1.4812e-05
15:50865894 C T 0.047512 -5.5322e-05
15:50867841 T C 0.051093 -2.6637e-06
15:50878630 A G 0.219405 -7.9950e-06
15:50881588 A G 0.218353 -1.0923e-05
15:50889768 G A 0.107794 4.2963e-05
15:50900606 C G 0.416284 1.9287e-05
15:50903600 T C 0.883890 -2.1331e-05
15:50903783 G C 0.044000 -3.5850e-05
15:50942452 A G 1.102276 -2.9181e-05
15:50954947 C T 0.297581 -8.2243e-06
15:50961880 G T 0.047048 -5.7456e-05
15:50968906 C A 0.805896 -1.8333e-05
15:50974496 T C 1.097232 -3.0294e-05
15:50975008 C T 0.077809 2.6258e-06
15:50979193 T C 0.098816 -3.6292e-05
15:50999299 T C 0.239126 -1.2769e-05
15:51006324 A G 0.054540 2.6312e-06
15:51012201 C G 0.021841 -2.1921e-05
15:51012501 T C 0.056143 -9.2905e-06
15:51018578 C A 0.028313 7.0014e-05
15:51025355 T C 0.972414 -4.0331e-05
15:51027607 T C 0.372676 -5.6007e-05
15:51034652 T C 0.041926 -7.0737e-06
15:51048602 C G 0.608131 -6.5599e-05
15:51095313 G C 1.186310 -2.4455e-05
15:51098797 T C 0.193071 -9.1373e-06
15:51132529 T C 0.072973 -9.4649e-06
15:51139107 C A 0.099403 3.9021e-05
15:51147215 A G 0.060019 -1.5168e-05
15:51169875 G A 1.507368 6.7886e-06
15:51171108 C T 0.072603 -2.6426e-05
15:51197183 C T 0.088608 -9.8511e-06
15:51217674 G A 0.345382 -1.8417e-05
15:51220390 G A 0.919922 -3.0333e-05
15:51224487 C T 0.065296 -1.4796e-05
15:51250245 T C 0.049710 1.6785e-07
15:51250610 A G 0.035980 -4.1950e-06
15:51256884 G A 0.048509 -1.1910e-05
15:51291576 A G 1.234553 -6.1403e-05
15:51322025 A T 0.029167 -1.9389e-05
15:51330646 T C 0.046811 1.6475e-05
15:51343890 C T 0.436836 3.6354e-05
15:51350287 G T 0.100130 3.4332e-05
15:51372727 T C 0.439102 -1.1447e-05
15:51375075 T C 0.403352 -4.3385e-05
15:51379536 A G 0.486345 -4.7646e-06
15:51380477 A G 0.111510 4.9765e-06
15:51416933 A G 0.029797 -4.3710e-05
15:51423999 T C 0.333405 -2.1908e-05
15:51448013 A G 0.037356 5.0825e-06
15:51451270 T G 0.384010 -2.1755e-05
15:51451746 C T 0.289580 -6.0407e-05
15:51459722 A G 0.087654 4.5645e-05
15:51462050 C A 0.097268 -2.4406e-05
15:51463624 T C 1.282423 -5.6456e-06
15:51471259 G A 0.059275 3.7151e-05
15:51476598 A G 0.048450 9.3307e-06
15:51477820 T C 0.022513 -1.7551e-05
15:51491854 C T 0.845654 3.2867e-05
15:51502844 C A 1.481969 -1.0433e-04
15:51502986 A G 1.062920 -3.3310e-05
15:51507874 A G 0.179286 1.2313e-05
15:51507968 A G 0.059402 1.5700e-06
15:51514572 A G 0.069737 1.2818e-05
15:51516055 A C 0.512331 -4.8439e-05
15:51516287 G A 0.055186 3.7339e-05
15:51516304 G A 0.243015 -3.5158e-05
15:51524292 G A 1.300219 -2.5984e-05
15:51529112 C T 1.026999 -1.9076e-05
15:51530495 A G 0.090536 -1.3348e-05
15:51533007 A G 0.069117 1.1140e-05
15:51544271 C T 0.090296 -1.8729e-05
15:51551130 A G 0.098910 7.6293e-06
15:51558422 A G 0.865139 -2.4070e-05
15:51569410 G A 0.283065 5.3341e-06
15:51590413 C T 0.199514 9.0427e-06
15:51592543 A C 0.297490 -2.0407e-05
15:51606710 G A 0.333434 -5.3648e-05
15:51613316 A G 0.086790 3.8662e-06
15:51616480 A G 0.438608 -8.5310e-06
15:51622128 T G 0.365584 -3.9964e-05
15:51630835 A G 0.231255 4.1814e-05
15:51631279 T C 0.233024 3.7474e-05
15:51639802 G T 0.069315 3.2280e-05
15:51643028 G A 0.364983 5.4382e-05
15:51644669 T C 0.131274 1.1484e-05
15:51648924 A G 0.043536 5.8215e-06
15:51650351 T C 0.319123 5.3588e-05
15:51652376 G A 0.488705 -2.1530e-05
15:51654961 A G 0.729035 3.1111e-05
15:51655535 C T 0.262626 5.1039e-05
15:51668363 T C 0.054449 9.4924e-06
15:51669499 C G 0.141583 -2.0074e-05
15:51673382 A G 0.343408 -1.1631e-05
15:51674017 G T 0.042053 -9.0221e-06
15:51675625 T C 0.731986 3.3700e-06
15:51677259 G A 0.443997 -1.6415e-05
15:51677560 C T 1.845927 -4.5851e-05
15:51678028 G A 0.605587 2.1707e-05
15:51684904 A G 1.305637 -2.9896e-05
15:51684922 T C 0.049278 2.1035e-06
15:51684980 C T 0.039482 -1.5146e-05
15:51689772 A G 0.693367 -1.5925e-04
15:51691279 G A 0.075748 1.6575e-05
15:51692547 C T 0.057691 2.4486e-05
15:51693813 A G 0.059808 1.2785e-05
15:51694492 G A 0.693033 -1.2295e-04
15:51696297 C T 0.027142 2.8525e-05
15:51697963 G A 0.113802 7.9333e-06
15:51737528 A G 0.029628 3.0091e-05
15:51741056 A G 0.401859 3.0760e-05
15:51743186 T C 0.442026 -7.1592e-05
15:51745526 T C 0.107797 6.1619e-06
15:51748660 T C 0.042605 -3.3093e-05
15:51750846 A G 1.017498 -1.0852e-04
15:51768558 G T 0.071876 6.0577e-06
15:51773327 T A 0.026012 -7.3369e-06
15:51790677 C T 0.049457 2.8001e-05
15:51790979 C T 0.033189 2.1435e-05
15:51797639 T C 0.046639 -1.4249e-05
15:51807813 A C 0.035675 -6.7900e-07
15:51808085 C T 0.044075 -1.4988e-05
15:51813427 A C 0.070895 1.4327e-05
15:51828175 C G 0.156832 -3.3325e-05
15:51829812 A G 0.487517 3.2413e-05
15:51854496 C T 0.110988 1.8529e-05
15:51879260 A G 1.030404 -9.2211e-05
15:51880683 A G 0.065874 -2.1118e-05
15:51893088 T C 0.253509 -3.2386e-05
15:51902252 A G 0.040404 2.9253e-05
15:51909882 T C 0.073498 6.4092e-06
15:51932236 G A 0.021052 -1.9688e-07
15:51937701 T C 1.046247 -5.1971e-05
15:51944016 T C 0.023993 3.0562e-05
15:51962692 C T 0.207239 3.5414e-05
15:51968174 A G 0.250685 -6.2273e-06
15:51969416 T C 1.113756 -6.6447e-05
15:51969668 C T 0.240902 -1.7234e-07
15:51971958 T C 0.021581 -4.0791e-05
15:51985485 C T 0.046918 1.8340e-05
15:51995490 T C 0.458460 2.1666e-05
15:51999970 T C 0.823787 5.9264e-05
15:52008741 G A 0.556348 3.4200e-05
15:52010799 A G 0.213407 1.3478e-05
15:52013706 C T 0.105804 -2.2702e-05
15:52018948 C G 0.046990 -1.1668e-05
15:52048406 A G 0.061797 3.8846e-06
15:52094600 G T 0.074226 -3.7227e-06
15:52100215 T C 0.236877 -1.6568e-05
15:52110478 A G 0.067546 -1.4146e-06
15:52112359 G A 0.125662 -4.1215e-05
15:52133777 G A 0.105106 -2.7519e-05
15:52137499 A G 0.079360 3.0717e-05
15:52145021 G A 0.044513 -1.0962e-05
15:52146685 G A 0.048441 -2.0539e-05
15:52152126 G A 0.106418 2.4130e-05
15:52154200 C T 0.083022 -3.6916e-06
15:52160361 T G 1.969084 -2.7390e-05
15:52173447 G A 0.033189 8.6203e-06
15:52175147 A T 0.041586 -5.7257e-06
15:52196153 G C 1.032270 -1.2487e-05
15:52203813 G A 0.817906 -3.6696e-05
15:52209841 C T 1.938498 -1.0212e-05
15:52247898 A G 0.078033 -7.0933e-06
15:52248147 A G 0.050865 2.3778e-05
15:52256846 C T 0.318192 -6.3861e-05
15:52260033 C A 0.036058 -2.4981e-05
15:52274476 T C 0.040557 9.5578e-07
15:52293329 G A 0.022854 6.7291e-06
15:52298968 G A 0.027690 -2.8148e-06
15:52332280 G A 1.810038 -3.2484e-05
15:52342129 G A 0.028011 2.7481e-05
15:52343102 A G 1.696369 -3.0938e-05
15:52349216 C A 0.043884 -1.1448e-05
15:52351663 G T 0.503827 4.8982e-05
15:52361903 G C 0.066533 -6.3989e-06
15:52372521 G A 0.943458 1.9559e-05
15:52375794 G T 0.023948 1.2907e-05
15:52380164 A G 0.195697 7.1790e-05
15:52387445 A G 0.069191 1.0336e-05
15:52389437 C G 0.297805 -4.6351e-06
15:52392509 G A 1.335755 3.1926e-05
15:52393219 A G 0.054270 -1.7962e-05
15:52400117 T C 0.050187 -2.3471e-05
15:52402476 C T 0.349212 -2.4644e-05
15:52404862 C A 0.651674 -1.6997e-05
15:52419485 G A 0.661973 -7.8868e-06
15:52425155 T C 0.083077 1.1717e-05
15:52426921 C T 0.294448 -2.7036e-05
15:52427453 T C 0.308285 3.1480e-06
15:52433249 T C 0.131040 -3.5659e-07
15:52440558 G A 0.179458 1.5151e-05
15:52442976 T C 0.064735 -9.3805e-06
15:52443074 C T 0.044529 3.1042e-05
15:52446840 G C 0.083379 4.7079e-05
15:52447514 A G 0.246514 -2.4177e-05
15:52457227 A G 0.387324 2.9311e-06
15:52464141 A G 0.118116 -6.7190e-05
15:52472651 G T 0.104022 -2.0432e-05
15:52472683 T G 0.309691 -1.0876e-06
15:52472713 G A 0.309019 -2.5320e-06
15:52483350 C T 0.352688 1.0667e-05
15:52483565 G A 1.512912 -2.4304e-05
15:52501830 T C 0.121699 -2.3065e-05
15:52504965 G A 0.069983 2.9107e-05
15:52506062 C T 0.027716 -3.2260e-06
15:52511465 T C 0.290239 -1.8380e-05
15:52512344 A G 0.100997 8.6216e-06
15:52514773 T C 0.130041 -3.2781e-06
15:52521383 T C 0.022390 -1.7893e-07
15:52526143 C T 0.025246 1.3247e-05
15:52527951 C T 0.045954 -1.0217e-05
15:52529031 C T 0.036740 7.5084e-06
15:52533066 A G 0.046626 -1.5054e-05
15:52534344 A G 1.618041 1.7064e-05
15:52536596 T C 0.021883 6.4087e-07
15:52541842 G T 0.448073 -1.3387e-05
15:52541976 A G 0.220560 -6.9981e-05
15:52543615 T G 0.029365 2.3700e-05
15:52546152 A G 1.833561 -2.5604e-05
15:52555025 G A 1.976770 1.0292e-05
15:52560021 A G 0.041647 -1.9850e-05
15:52567851 A G 0.092902 1.9521e-06
15:52568807 A G 0.100299 -5.5585e-05
15:52570733 A G 0.326774 -1.2740e-04
15:52570780 C A 0.028430 1.4841e-05
15:52576475 T C 0.026460 -1.0966e-05
15:52583725 G A 0.028680 1.6668e-05
15:52586923 C T 0.100724 -5.8734e-05
15:52589099 T C 1.758254 -9.2690e-06
15:52589995 T C 0.149889 -6.0734e-05
15:52595612 C A 1.760656 -5.9518e-05
15:52597092 C T 0.502379 -3.6489e-05
15:52598531 T C 0.070765 -8.3470e-06
15:52600590 C T 0.038622 1.9593e-05
15:52601033 C T 0.243135 1.2257e-05
15:52601189 T C 0.623306 3.2416e-05
15:52601220 A G 1.464734 2.6205e-05
15:52605153 C T 0.104895 8.7055e-05
15:52635394 A T 0.085839 1.4331e-05
15:52643564 A G 0.332012 3.5541e-05
15:52652971 T C 0.103282 1.1400e-06
15:52653060 G C 0.099738 -4.5411e-05
15:52654123 T C 0.094752 -7.2400e-06
15:52657512 T C 0.187914 1.3154e-05
15:52664318 T C 0.068435 4.1309e-06
15:52664689 C T 0.086923 1.5690e-05
15:52667735 C T 0.266969 1.5722e-05
15:52690140 T G 1.663015 -3.2756e-05
15:52696097 A G 1.144102 3.6859e-05
15:52712833 C T 0.052962 -8.3306e-06
15:52713646 A G 0.091578 -1.3216e-07
15:52729171 T G 0.037473 -5.1743e-05
15:52732848 C T 1.275314 -9.3337e-06
15:52737691 A G 0.020608 -2.2518e-05
15:52738399 C A 0.114646 -6.5016e-05
15:52761941 C G 0.067279 1.8848e-05
15:52773715 A T 1.660922 -2.5154e-05
15:52782723 C T 1.527249 1.3285e-05
15:52783965 C T 0.339513 3.0091e-05
15:52791472 C T 0.028190 -1.1668e-05
15:52807954 T C 1.666267 3.1056e-05
15:52817842 C T 0.080324 -9.8063e-06
15:52822481 C T 0.368142 -7.6942e-05
15:52822841 T C 1.643375 -3.1869e-05
15:52835076 T G 0.080600 9.3262e-06
15:52837939 C T 0.249659 5.7326e-05
15:52838973 A G 0.062453 5.6414e-06
15:52838988 C T 0.150528 4.8356e-05
15:52851264 A G 0.099488 2.5439e-05
15:52860070 A G 0.071243 -1.2151e-05
15:52860104 C T 0.090636 -2.1929e-05
15:52862556 G T 0.111186 3.6694e-05
15:52864885 C A 0.186823 4.5058e-05
15:52879821 C T 0.228068 -5.1190e-05
15:52880263 G A 1.490269 -3.7614e-05
15:52889838 C T 0.055870 -1.5548e-05
15:52898515 T C 1.778317 -1.0287e-05
15:52901283 C T 0.331879 1.8850e-05
15:52901914 C T 0.065212 -2.7523e-05
15:52901977 A G 1.479126 -4.6521e-05
15:52903772 C T 0.171458 2.9018e-05
15:52922890 A G 0.080578 8.6163e-06
15:52941741 T G 0.089627 3.0396e-06
15:52945327 A G 0.081311 -4.5055e-05
15:52949505 C T 0.159036 3.5926e-05
15:52950164 C G 0.033497 2.0237e-06
15:52951888 T C 0.134643 -1.4162e-05
15:52954190 T C 1.820850 -3.1655e-05
15:52959687 A G 1.481538 -4.0199e-05
15:52964223 T C 0.168244 -3.9668e-06
15:52981874 C A 0.227993 3.5316e-05
15:52983741 A G 0.251957 4.9356e-05
15:52986962 C T 0.867814 -1.5310e-05
15:52987758 T C 0.042894 4.5763e-06
15:52989547 C T 1.090247 6.1812e-06
15:52990946 A G 1.518031 4.7735e-06
15:53002762 A G 0.112919 -2.8003e-05
15:53002950 A G 0.051154 -4.4453e-05
15:53003149 C T 0.060875 1.4467e-05
15:53007977 T C 0.951072 8.4290e-06
15:53009377 T C 1.600812 -2.4448e-05
15:53011086 A G 0.503437 3.7828e-06
15:53011841 C A 0.035490 2.6463e-05
15:53012800 T C 0.069649 -2.8781e-06
15:53013475 T C 0.787957 -1.6817e-05
15:53015492 G A 1.659107 2.9622e-06
15:53015703 C T 0.262354 -1.2976e-05
15:53017198 G T 0.551547 -1.5883e-05
15:53017447 T C 0.263710 9.9597e-05
15:53023060 G T 0.401460 1.3495e-04
15:53024222 G A 0.089354 -2.9770e-05
15:53024679 C T 0.105486 -1.7272e-05
15:53027090 A T 0.495998 -2.5469e-05
15:53028338 C T 0.027703 8.1503e-06
15:53029343 C T 0.273727 6.0323e-05
15:53037849 T C 0.047464 -2.6661e-05
15:53041887 G A 0.156459 1.2873e-04
15:53044031 T C 1.375305 7.2816e-05
15:53052435 T C 0.080548 1.8181e-05
15:53052496 A G 0.567166 -2.7963e-05
15:53053842 C T 0.163155 4.6769e-05
15:53059310 A G 0.043238 -2.1777e-05
15:53059660 A G 0.059126 2.0024e-05
15:53061768 A G 0.327182 -2.5661e-05
15:53068377 G C 1.074777 3.7641e-06
15:53068905 C T 0.133030 1.0986e-05
15:53075734 G A 1.933227 -2.0810e-05
15:53076548 T C 0.089179 -8.8850e-06
15:53081800 C G 0.222167 -3.9235e-06
15:53081859 C G 0.068039 2.1325e-05
15:53085659 T C 0.293221 8.0383e-06
15:53086838 T C 0.036538 -4.3002e-07
15:53090681 C T 1.893196 -2.0988e-05
15:53093422 T C 0.023808 2.4235e-05
15:53102050 A C 0.036477 6.8046e-06
15:53105710 T A 0.386425 2.4314e-05
15:53115668 C T 0.053504 -2.2473e-05
15:53124819 G A 0.131557 8.4618e-06
15:53127018 G A 0.044153 -8.0331e-07
15:53132289 T C 0.086031 3.4067e-05
15:53137852 C T 0.033552 -2.1814e-05
15:53146035 T C 0.275074 1.7626e-05
15:53148685 G T 0.073638 8.0431e-06
15:53159129 T C 0.112633 4.7979e-06
15:53163782 C A 0.212342 1.9797e-05
15:53166186 C T 0.726899 5.3607e-06
15:53166409 A G 1.598852 -1.5111e-06
15:53168445 G A 1.433551 -1.8899e-05
15:53169284 A G 0.212430 1.0036e-05
15:53170880 C G 0.177495 -1.3193e-05
15:53172692 C G 0.158575 -9.8435e-06
15:53173769 A G 0.120368 -2.2862e-05
15:53175606 T C 0.041994 1.7264e-05
15:53187400 T C 0.385575 -2.1993e-05
15:53187500 G A 0.832119 1.1850e-05
15:53187926 T C 0.112779 1.0698e-05
15:53190368 T G 0.022980 6.3325e-06
15:53204710 A G 0.087387 2.4038e-05
15:53206085 A G 1.269501 -1.8080e-05
15:53206382 G A 0.377837 -2.9567e-05
15:53217879 G A 0.024496 -5.2794e-06
15:53225730 A G 0.093084 7.1454e-06
15:53234290 C A 0.053024 2.3024e-05
15:53237363 A G 0.765661 1.1984e-05
15:53240575 A G 0.063527 -2.4462e-05
15:53241227 T C 1.413557 -2.6156e-05
15:53246617 T C 0.175203 -2.7724e-05
15:53248856 G A 0.046892 -2.6472e-05
15:53250325 C G 0.039667 2.3376e-05
15:53251140 C A 0.429663 -1.0163e-05
15:53260405 T C 1.171152 5.9467e-06
15:53261306 T G 0.053060 2.0526e-05
15:53261408 A G 0.032341 -2.4164e-05
15:53262935 C T 1.898893 -1.4939e-05
15:53268365 A C 0.031050 4.3338e-05
15:53274617 G T 0.096810 -3.2868e-06
15:53274839 G T 0.512324 -2.8067e-05
15:53279291 A G 1.638912 8.6755e-06
15:53279378 G A 0.116412 -3.0510e-05
15:53286817 A G 0.103711 -3.2256e-05
15:53288387 A C 0.282763 -5.2918e-06
15:53288794 G A 0.388262 -1.2768e-05
15:53301023 C T 0.064482 -4.9825e-06
15:53321119 A G 0.049041 -1.2997e-05
15:53322625 A G 0.059645 1.2213e-05
15:53329302 G T 0.034312 2.4163e-05
15:53331487 C T 0.083200 -1.2838e-05
15:53349326 C T 0.168303 -3.6943e-06
15:53349563 C A 0.076231 1.3177e-05
15:53351955 C T 0.120716 -3.3900e-08
15:53354646 A G 0.106781 3.7329e-05
15:53359237 T C 0.272451 -1.3391e-05
15:53360605 T C 0.107774 1.1478e-06
15:53362925 G T 0.088286 1.8357e-05
15:53370389 A G 0.042575 2.5230e-05
15:53373385 C T 0.056283 9.1244e-06
15:53374026 T C 0.727020 -7.3615e-06
15:53375021 T C 0.045545 -2.7893e-06
15:53376445 G A 0.273636 6.3604e-06
15:53378618 C A 0.242739 2.6741e-05
15:53383200 A G 0.020566 -3.6987e-05
15:53383631 C T 1.709807 7.2656e-06
15:53387863 C T 1.856674 -8.0815e-06
15:53389896 T C 1.192805 4.1831e-05
15:53390144 A G 0.029696 -3.8798e-05
15:53392271 G A 1.709109 5.5665e-06
15:53403985 A G 0.092412 -1.7550e-05
15:53406393 A C 0.207765 -4.2776e-05
15:53408253 G A 0.451193 -2.9048e-05
15:53411521 C T 0.076712 -3.5014e-05
15:53413057 A G 0.088540 8.6039e-06
15:53414649 C G 0.057578 1.2714e-05
15:53418376 G C 0.290232 -5.3663e-06
15:53418841 C A 1.966536 3.9771e-05
15:53422901 T G 0.096346 3.0175e-05
15:53440113 A G 1.173061 5.1254e-05
15:53441560 C T 0.217425 -4.2317e-06
15:53446699 A G 0.365857 -1.9417e-05
15:53447645 A G 0.024360 -5.4152e-06
15:53454972 G A 0.066293 -2.5746e-05
15:53459808 A G 0.129745 -1.4890e-05
15:53466966 C T 0.022490 2.2391e-05
15:53482980 A T 0.101036 -1.9507e-05
15:53487253 T C 0.152258 2.4032e-05
15:53487592 C A 0.069354 -5.1940e-06
15:53496784 G C 0.076809 1.6373e-06
15:53497441 G A 0.109894 5.8536e-05
15:53500111 T C 0.058396 -1.2223e-05
15:53501587 T C 0.098988 -2.2274e-05
15:53514529 G A 1.921496 2.1415e-05
15:53515734 T C 1.913281 2.7562e-05
15:53516463 A C 0.139762 4.3374e-06
15:53525202 A G 0.119031 -1.2190e-05
15:53531740 T C 1.241217 9.4649e-05
15:53533711 A G 0.062300 -8.5004e-05
15:53538290 T C 0.059084 -1.8786e-06
15:53542745 A C 1.743226 4.6325e-05
15:53546660 C T 1.623423 -1.1810e-05
15:53550559 T C 1.126133 3.6320e-05
15:53551276 T G 0.056980 -5.5524e-05
15:53551929 A G 0.311826 -1.3658e-05
15:53563854 T C 1.965117 3.4468e-05
15:53566171 A G 0.357398 -2.1984e-05
15:53566664 G C 0.899029 9.6094e-07
15:53567493 A G 0.149730 -4.4981e-06
15:53573692 A G 0.034321 -3.3327e-06
15:53575652 T G 1.384429 2.0294e-05
15:53583848 C A 0.062037 4.9459e-05
15:53586167 G T 0.184743 5.4844e-05
15:53588258 T C 0.057175 7.0187e-06
15:53590623 A G 0.819707 4.2278e-05
15:53594508 T C 0.040011 6.8263e-06
15:53597428 T C 0.056029 -8.5189e-06
15:53598719 C A 0.092568 6.1118e-05
15:53603473 A G 0.086790 -1.7003e-05
15:53620650 A C 0.095554 -5.5104e-05
15:53621338 A G 0.297795 7.4335e-06
15:53627413 T G 0.652138 1.7554e-04
15:53629299 T C 0.038856 -1.4314e-05
15:53634352 C T 0.110861 3.4884e-05
15:53640620 G C 0.073924 8.8051e-06
15:53641439 G T 0.993168 -4.6430e-06
15:53643571 C T 0.033611 1.0590e-05
15:53650999 A G 0.915550 2.4469e-06
15:53654637 C G 0.046165 2.7472e-05
15:53655139 T C 0.165686 -1.4454e-06
15:53657536 C A 0.981947 2.8748e-06
15:53661104 T G 0.061278 -4.0529e-05
15:53661164 A C 0.047237 -1.1722e-05
15:53662010 A C 0.025402 -2.6921e-05
15:53669574 A G 0.195155 -5.1559e-05
15:53671670 A C 1.513123 -5.2722e-06
15:53675194 T C 0.038106 -2.3357e-06
15:53677203 G A 1.659338 -2.9928e-05
15:53677933 T C 0.038827 2.3377e-05
15:53694090 G A 0.687359 -4.8816e-06
15:53698218 T C 0.095349 1.6499e-05
15:53698917 G A 0.047282 2.9354e-05
15:53705334 T C 1.349728 -1.2787e-05
15:53709983 T C 0.122569 -4.0172e-05
15:53716225 A C 0.081438 1.1363e-05
15:53718459 A C 0.627379 -1.0084e-05
15:53728461 G T 0.025626 -1.3325e-05
15:53729607 T C 0.026453 1.2581e-05
15:53730734 C T 0.022636 -1.1246e-05
15:53731148 C T 1.178306 1.3102e-05
15:53736695 G A 0.655800 -6.8682e-06
15:53741612 C T 0.075926 -2.1705e-05
15:53750430 T C 1.006917 -8.2360e-05
15:53751902 A G 0.046493 6.1750e-06
15:53754922 G A 1.461199 -1.3899e-06
15:53759289 T C 0.035243 2.9899e-05
15:53759611 C A 0.083002 4.7698e-06
15:53761226 G T 0.326510 1.0213e-05
15:53763360 C T 1.574625 -2.4916e-05
15:53765152 A G 0.034107 -2.4068e-05
15:53767886 A G 1.468337 1.3404e-05
15:53768126 C T 0.045597 -7.2189e-06
15:53768726 C T 0.167933 2.4821e-05
15:53769872 A T 1.869167 3.3934e-05
15:53770186 A G 1.350621 3.6701e-05
15:53770300 G A 0.252428 -5.5227e-06
15:53773265 G A 0.143186 1.8851e-05
15:53774893 G A 0.343090 9.5397e-06
15:53777918 C T 0.510020 -7.6740e-05
15:53780247 C T 0.338468 1.8106e-05
15:53796971 T C 0.118577 1.8409e-05
15:53797418 A G 0.070613 6.8787e-05
15:53797535 G A 0.030420 7.1561e-06
15:53803944 G T 0.033309 -4.4212e-06
15:53805825 A C 0.800021 -3.6385e-05
15:53806154 G C 0.109728 -2.9742e-05
15:53808363 A G 0.166689 8.2471e-06
15:53812422 C T 0.030475 1.0477e-05
15:53818149 T C 0.041949 -1.3550e-05
15:53828686 T C 0.200469 4.9592e-06
15:53828832 T C 0.467607 -8.4284e-05
15:53840119 G A 1.741928 -2.9841e-05
15:53852952 G A 0.451381 -1.0890e-04
15:53860607 A G 0.131651 -3.5206e-05
15:53861680 C T 0.021497 -1.7346e-05
15:53872211 A G 0.054027 -1.6890e-05
15:53873758 C T 0.158007 -1.3691e-05
15:53880804 C T 0.772529 -1.5004e-05
15:53898434 T C 0.129330 -4.2421e-05
15:53904471 T C 0.804251 -9.5677e-06
15:53907948 A G 0.450469 -1.5243e-05
15:53908062 C T 0.079221 -1.2260e-06
15:53925006 A G 0.120972 -3.7531e-06
15:53929798 A T 0.074888 1.0162e-05
15:53936378 G C 0.087955 5.0116e-06
15:53942928 C T 0.421107 -3.4721e-06
15:53945773 G A 0.117869 1.6056e-05
15:53946593 C A 0.457074 5.7770e-07
15:53948377 T C 0.039550 -1.1005e-05
15:53949098 A G 1.570373 6.6645e-06
15:53953598 C T 0.024808 -1.2929e-05
15:53964372 A C 0.031952 1.7065e-05
15:53982515 G A 0.087287 5.4380e-05
15:53987900 T C 1.021000 1.2147e-05
15:53988173 T C 0.574628 -2.4662e-05
15:54002001 T C 0.316851 1.4190e-05
15:54003091 A G 0.973131 9.1694e-07
15:54005513 A G 0.064420 -1.4576e-05
15:54010102 A C 0.115772 5.6264e-06
15:54019568 C T 0.336453 -9.3794e-06
15:54020695 T C 0.265142 1.3771e-05
15:54020988 G T 0.023944 -5.9930e-05
15:54037095 T C 0.104191 -5.6596e-06
15:54040533 T C 0.817562 1.5964e-05
15:54042820 T C 0.083580 3.3391e-05
15:54051183 C T 0.698450 -2.8936e-05
15:54052566 C T 0.047022 7.0298e-06
15:54058051 T C 1.948794 3.0535e-05
15:54061589 T C 0.084765 -8.8748e-06
15:54070196 T C 1.178378 3.5335e-05
15:54083653 G T 0.068065 2.9455e-05
15:54086030 C A 0.074953 -1.2519e-04
15:54095755 C T 0.597959 -3.9324e-05
15:54096572 G A 1.881566 -9.2539e-06
15:54101657 A C 0.756625 -2.8435e-05
15:54110313 A G 0.053128 3.2414e-05
15:54110858 A C 0.840821 -2.5338e-05
15:54111330 C T 0.045166 -9.9847e-06
15:54113631 A G 0.047262 -1.3532e-05
15:54125803 C T 0.077325 -8.0955e-06
15:54126596 A C 0.067617 -2.4867e-05
15:54128851 T C 0.296866 -2.9176e-06
15:54131896 T C 0.073703 4.7687e-06
15:54136105 C T 0.021176 1.6329e-05
15:54139941 A G 0.727071 -2.8572e-05
15:54140509 A G 0.085833 -1.4574e-05
15:54145141 G A 1.055757 4.5692e-05
15:54156501 T C 0.119855 -3.3620e-05
15:54157158 C G 0.210709 -3.9244e-05
15:54164012 G A 1.248160 2.5937e-05
15:54165054 T C 0.692552 -2.2641e-05
15:54165847 C T 0.297389 -1.0102e-05
15:54166818 A T 0.296010 -4.6272e-05
15:54166867 C T 0.765168 8.4922e-06
15:54166869 A G 0.095200 7.6633e-06
15:54169638 A G 0.493223 -2.4272e-05
15:54170311 C T 0.080828 -2.1455e-05
15:54170419 T C 0.513934 9.3956e-06
15:54189503 A G 0.372939 1.2702e-05
15:54194889 G A 0.161778 1.5874e-05
15:54195511 T C 0.061323 4.1284e-06
15:54197272 A C 0.730421 -1.7855e-05
15:54204746 C T 1.515648 6.3019e-05
15:54206383 C T 1.364065 -2.2578e-05
15:54211621 C T 0.439881 -2.3775e-06
15:54221800 G T 0.063975 -2.1520e-05
15:54224071 A G 0.663814 -5.6798e-06
15:54224610 T C 1.950530 -1.7672e-05
15:54224817 C T 0.099527 4.4358e-06
15:54227945 T G 0.030569 -1.0778e-05
15:54241386 A G 0.628291 -1.0117e-05
15:54242735 G A 0.082298 2.7124e-05
15:54244286 C T 0.045977 6.5901e-06
15:54244477 G A 0.862981 -9.2907e-06
15:54252177 T C 0.077897 9.2702e-06
15:54266579 G A 0.878493 -1.4422e-05
15:54267069 C T 0.122053 -2.5798e-05
15:54269452 A G 0.945697 2.3556e-05
15:54275853 A G 0.626269 -1.6905e-05
15:54276491 G A 0.222634 -1.4957e-06
15:54280811 A G 1.153489 -6.6210e-06
15:54288314 C A 0.215685 -8.2616e-06
15:54292085 G A 0.048450 -1.8903e-05
15:54296414 G A 0.042092 -1.4050e-05
15:54298305 G C 0.278080 -1.1280e-05
15:54304015 A G 0.188553 -3.5509e-06
15:54307925 T C 0.063005 -4.6998e-05
15:54310679 A G 0.474416 4.2728e-05
15:54310792 T C 0.032945 -2.4915e-05
15:54312326 C T 0.056062 -2.4994e-05
15:54316028 C T 1.045724 2.1411e-05
15:54319355 A G 0.132258 1.0487e-05
15:54321606 T C 0.210063 6.6927e-06
15:54329695 T C 0.071983 2.5763e-05
15:54331986 C A 0.050924 9.9454e-06
15:54335708 G C 0.184571 1.8176e-05
15:54336061 G A 1.175414 -5.9327e-06
15:54339206 A G 0.052550 6.1913e-07
15:54340428 C T 1.025512 -2.3453e-05
15:54341465 A G 1.732008 -5.3013e-06
15:54342034 G A 0.043841 7.0861e-06
15:54343188 A G 1.363360 -2.2223e-05
15:54348183 A G 0.048882 9.7497e-05
15:54348185 G A 0.297532 -3.3410e-05
15:54364637 T C 0.031244 -1.3692e-06
15:54368844 G A 0.431091 -1.1700e-06
15:54372080 A G 0.297045 1.4406e-05
15:54379862 T C 0.052664 -3.3760e-05
15:54382069 T C 0.038135 9.2214e-07
15:54384810 C T 1.509111 1.0857e-05
15:54385725 A G 0.055468 -4.2134e-05
15:54386145 A G 0.692344 2.0497e-05
15:54393155 T G 1.504551 -1.9153e-05
15:54397493 G A 0.539966 -4.3871e-05
15:54399170 T C 0.042913 3.1287e-05
15:54403589 G A 0.951705 -2.8629e-05
15:54404818 T C 0.088764 2.1690e-05
15:54406615 A G 1.303942 1.5849e-05
15:54407559 C T 0.069237 -9.1104e-06
15:54413440 A C 0.060729 -3.7914e-06
15:54413680 T C 0.042462 8.7096e-06
15:54433175 C T 0.970330 4.5908e-05
15:54442574 T C 0.113487 3.0511e-05
15:54448730 T G 0.085544 1.1632e-05
15:54455304 A C 0.035613 3.3311e-06
15:54462234 G T 0.046120 8.8152e-06
15:54471061 A G 0.138418 1.6416e-05
15:54474407 T C 0.046980 2.8557e-06
15:54475806 G A 0.080458 1.9699e-05
15:54480379 A G 0.072531 -3.7748e-05
15:54481392 T C 1.551657 1.5955e-05
15:54482241 G A 0.046922 3.0836e-06
15:54485506 G A 0.089848 -7.5468e-06
15:54488410 A C 0.026827 9.6662e-06
15:54496602 C T 0.066458 -3.6721e-05
15:54497689 G C 0.497033 -8.2223e-05
15:54498077 A G 0.501315 4.2187e-05
15:54503506 G A 0.400038 -9.6696e-05
15:54508323 T G 1.145605 2.5975e-05
15:54513647 A G 0.233959 -3.6294e-05
15:54522857 C T 0.036181 1.4313e-05
15:54523239 C T 0.042725 2.0739e-05
15:54529111 G A 0.636033 -4.9201e-05
15:54529265 A C 0.187625 -6.5148e-05
15:54531018 A C 0.045461 2.9814e-05
15:54531273 G A 0.109956 2.3257e-05
15:54532370 C T 0.033776 -1.4855e-05
15:54539596 T C 0.043874 4.1990e-06
15:54542456 T C 0.034091 -1.9950e-05
15:54544831 T G 0.089663 1.9487e-05
15:54557674 G A 0.050807 3.5611e-05
15:54568105 T C 0.832408 -1.6345e-04
15:54577673 C T 0.283604 2.5857e-05
15:54578561 G A 0.149162 2.0837e-05
15:54578727 T C 0.108235 1.7034e-05
15:54596541 T C 0.057315 3.2002e-05
15:54599772 C A 0.316286 -2.7502e-05
15:54600075 T C 0.173571 -3.2238e-05
15:54605524 T C 0.211582 3.3835e-05
15:54608462 T C 1.069152 3.4276e-05
15:54612833 G A 0.398500 -5.2096e-07
15:54613258 T G 0.036012 -2.1675e-05
15:54613773 T C 0.270374 2.5221e-05
15:54619962 A G 0.665089 -4.2845e-06
15:54638664 A G 0.122906 -1.3049e-05
15:54645758 A C 0.094798 4.3759e-05
15:54654359 T C 0.480921 -1.4328e-06
15:54656082 T C 0.842146 -1.0845e-05
15:54661474 C T 0.051255 2.6177e-07
15:54667127 C T 0.037275 -1.1620e-05
15:54680632 C A 0.410370 -4.6749e-05
15:54696259 C T 0.374390 -2.3415e-05
15:54696522 A G 0.021715 6.4991e-06
15:54698608 T C 1.688618 -2.2535e-05
15:54702313 T C 1.088452 1.8120e-05
15:54714483 G T 0.490237 -9.2621e-06
15:54714921 T C 0.054877 -1.6641e-06
15:54722433 T C 0.050288 3.8140e-05
15:54728463 C T 0.055536 8.3909e-06
15:54729500 T C 0.170052 1.3247e-05
15:54729973 C A 0.035237 -2.9839e-05
15:54743987 G A 0.057837 2.3377e-06
15:54757837 G A 0.796552 7.6648e-06
15:54757975 G A 0.029313 3.9094e-05
15:54759442 A G 0.122150 1.1041e-05
15:54767105 C T 0.757702 2.0340e-05
15:54773802 T G 0.033546 1.0445e-07
15:54778136 T C 0.027908 -4.0831e-06
15:54787358 C T 0.346534 7.5714e-06
15:54802072 T G 0.063449 2.5226e-05
15:54804324 G A 0.513977 1.9947e-05
15:54810553 G A 0.069461 9.1850e-06
15:54810555 G A 0.161061 7.9772e-05
15:54823317 A G 0.111111 -1.9769e-05
15:54823820 A T 0.033088 2.6793e-05
15:54827508 A G 0.097225 2.8555e-05
15:54841874 G A 0.768173 3.4738e-05
15:54846189 G T 0.037652 -1.4672e-06
15:54847677 T C 0.876886 2.4062e-05
15:54866218 T C 0.699469 3.1094e-05
15:54868668 T G 0.883582 1.9463e-05
15:54871598 A G 0.024613 -1.8972e-05
15:54875270 C A 0.054809 1.3204e-05
15:54887086 T C 0.074245 -1.5956e-05
15:54894829 C T 1.386747 5.1590e-06
15:54910133 T G 0.068539 3.2365e-05
15:54912084 A G 0.283335 -2.1753e-05
15:54918246 A G 0.096602 -6.0912e-06
15:54919047 G A 1.303491 1.3814e-06
15:54930252 A C 0.226692 -4.5656e-05
15:54942509 A G 0.119145 -3.1830e-05
15:54956926 T C 1.057191 4.1191e-05
15:54957027 G T 0.050245 -1.1502e-05
15:54983177 T C 0.378548 1.5372e-06
15:54983347 T C 0.524847 -2.9210e-05
15:54988061 A C 0.044098 -7.8308e-06
15:54988934 C T 0.091909 3.2903e-07
15:54997983 C T 1.869544 1.4032e-05
15:54999455 A C 0.072054 1.3871e-05
15:55007618 C A 0.044887 -7.9660e-05
15:55008400 G A 0.100676 -4.3088e-06
15:55009719 A G 0.154995 1.0231e-04
15:55013872 A G 1.778937 -7.3572e-05
15:55026129 C T 0.023961 -7.2075e-06
15:55026688 G A 0.045334 -2.0265e-05
15:55031385 G A 0.033088 -1.7379e-05
15:55032121 T G 1.785500 -7.6432e-05
15:55033615 T C 0.138866 1.3485e-05
15:55037195 A C 0.047275 -9.2894e-07
15:55039982 A C 0.075170 4.8306e-05
15:55040062 G A 0.075592 4.8142e-05
15:55054886 A C 0.028881 1.0111e-05
15:55066985 A G 1.079023 2.7843e-05
15:55068454 A C 0.417494 -7.0450e-05
15:55078723 T C 0.206746 3.7996e-05
15:55085292 C T 0.258550 -1.2836e-05
15:55090860 C T 0.068256 2.1904e-05
15:55103631 T G 1.816475 -3.1574e-05
15:55111076 T A 1.729048 -2.6812e-05
15:55117247 A G 0.059071 -1.7962e-06
15:55120886 G A 1.903881 1.8263e-05
15:55121785 C T 0.794137 9.1945e-06
15:55125813 G A 0.353889 5.4731e-06
15:55126039 A G 0.082973 -2.7443e-05
15:55129936 C G 0.030585 2.9964e-05
15:55133055 C T 0.716863 -8.8257e-06
15:55134363 G A 0.036613 1.0795e-05
15:55135646 C T 0.415307 1.0725e-05
15:55135835 G A 1.516119 1.6169e-05
15:55136295 T C 1.547110 3.4954e-06
15:55136681 A C 0.319500 1.8552e-05
15:55136755 C T 0.925518 3.2815e-06
15:55136950 T C 1.958694 -1.3497e-05
15:55150180 T C 0.552969 -1.2363e-05
15:55156867 C G 0.030245 -6.7766e-07
15:55157158 C T 0.632660 9.4105e-07
15:55163547 A G 1.365691 3.1386e-06
15:55171522 G A 0.888396 -3.6778e-05
15:55171903 T C 0.068052 1.7378e-05
15:55175445 A G 0.026411 -2.4882e-05
15:55176577 G A 0.039641 1.6959e-05
15:55192450 C A 1.532832 -9.9912e-05
15:55203301 T C 0.131427 -9.6590e-06
15:55217403 T G 0.137357 3.2487e-05
15:55227605 A G 0.041745 2.1851e-05
15:55232516 G A 0.045536 -2.5811e-06
15:55255054 A C 0.040310 -1.5317e-05
15:55257079 G A 0.354077 8.6268e-05
15:55263417 G A 0.037006 1.8615e-05
15:55265376 G A 1.356989 -1.5848e-04
15:55268194 A G 0.141537 3.0979e-05
15:55270561 G A 0.096742 -3.5135e-05
15:55272563 G C 0.027476 -6.7721e-07
15:55275674 A G 1.925417 -2.5859e-05
15:55277229 C T 0.076689 2.1658e-05
15:55279662 C T 0.030706 2.7434e-05
15:55281181 A C 1.087991 -8.2495e-05
15:55282610 A G 0.266378 1.0525e-05
15:55289269 A G 0.032955 6.5092e-06
15:55293021 G A 0.059853 1.3918e-05
15:55297718 G A 1.090705 7.1379e-05
15:55298596 C G 0.068344 -6.9602e-06
15:55306814 A G 0.876321 -7.3892e-05
15:55313480 G A 0.183990 1.3699e-05
15:55316919 G A 0.029780 2.8897e-05
15:55323064 T C 1.583554 -2.6517e-05
15:55323954 T G 0.054754 1.2372e-05
15:55327838 T C 0.339500 7.0343e-05
15:55328570 C T 0.077121 3.7415e-05
15:55342771 G A 0.700560 2.8621e-05
15:55344052 G A 0.278735 -1.1417e-05
15:55344851 T C 0.456607 -2.7197e-06
15:55354570 G A 1.310674 1.2794e-06
15:55355443 G A 0.125734 -7.8176e-05
15:55368124 C T 1.553845 -1.0749e-04
15:55373552 C T 0.045899 2.9757e-05
15:55382705 A G 0.034169 3.8720e-05
15:55390344 A T 0.171847 -5.0471e-05
15:55390571 T C 0.045730 -7.5051e-06
15:55392433 A C 0.079416 2.4664e-05
15:55392930 C T 0.348254 4.1691e-06
15:55393183 G T 0.658792 -7.5462e-06
15:55400872 G T 0.330302 -2.6687e-05
15:55405455 A G 0.083629 1.7980e-05
15:55405555 T C 0.088549 2.4455e-05
15:55405966 T C 0.358641 -1.7950e-07
15:55413292 T C 0.022042 -1.9547e-05
15:55417300 C T 0.081370 -4.3229e-06
15:55420915 G T 0.091870 -4.2303e-05
15:55424318 C G 0.072742 -5.1368e-06
15:55426862 A G 0.081892 -1.2931e-06
15:55454261 C T 0.208333 2.2185e-05
15:55462766 T C 0.161058 2.8021e-05
15:55473192 T C 0.410246 6.8717e-06
15:55478679 A C 0.131177 7.9971e-06
15:55483890 G A 0.291758 -2.3426e-05
15:55489065 A G 0.414687 7.3330e-06
15:55489907 G T 0.148305 3.1717e-05
15:55505761 G C 0.384556 7.3459e-06
15:55509513 G C 0.072197 1.5691e-06
15:55517432 G A 0.492716 1.1820e-05
15:55520182 T G 0.171315 -7.8252e-06
15:55531039 C T 0.080649 2.4741e-06
15:55532655 C T 0.168906 -2.8231e-06
15:55535235 C T 0.919357 1.3272e-05
15:55549561 C G 0.645351 -1.0054e-05
15:55552600 G A 0.033228 -1.1468e-05
15:55558624 G T 0.267281 -8.8541e-06
15:55561448 C T 0.026908 -1.5904e-05
15:55563495 T G 0.932805 7.2055e-06
15:55570561 G C 0.749390 -2.7565e-05
15:55576019 A G 0.067114 1.0860e-05
15:55577303 C T 0.216237 -1.2546e-05
15:55578626 G C 0.068571 -1.7007e-05
15:55609126 A G 0.031261 -4.3358e-05
15:55611918 C T 0.064482 7.1041e-06
15:55613659 A G 0.089153 3.5420e-05
15:55619796 C T 0.212322 -8.3647e-06
15:55630074 G A 0.096333 -3.1313e-05
15:55631869 G A 0.671483 2.2034e-06
15:55632859 T G 0.662876 -6.9260e-07
15:55648962 C T 0.359660 -4.2371e-05
15:55649334 T C 0.081866 1.2037e-05
15:55660226 T C 0.126655 4.8862e-05
15:55663993 C T 0.021224 -2.2660e-06
15:55664073 C T 0.031864 -3.6103e-05
15:55664110 C G 0.146049 -2.6949e-06
15:55664572 C T 0.128772 -2.4924e-04
15:55687897 C G 0.796685 -4.4008e-05
15:55699583 C A 0.061434 1.0863e-06
15:55700981 A C 0.178511 -2.0061e-05
15:55722882 A C 0.179702 -1.5615e-05
15:55727587 G A 0.697593 2.6358e-05
15:55733216 G A 0.143806 -2.1600e-05
15:55759193 C T 1.005976 -6.4929e-05
15:55772583 A G 0.156124 2.3078e-06
15:55777113 G T 0.065783 8.1909e-06
15:55780796 G A 0.089556 3.9824e-05
15:55789478 G A 0.124617 5.4747e-05
15:55789910 T C 0.142933 -1.8769e-05
15:55791162 A G 0.115811 6.8470e-06
15:55799916 G A 0.175557 -3.6824e-05
15:55801094 G A 0.491571 2.2829e-05
15:55809660 C T 0.313352 5.1838e-06
15:55810215 T C 0.133176 5.2507e-05
15:55813831 T G 0.251922 4.9068e-06
15:55821785 C A 1.010085 2.2410e-05
15:55822874 T C 0.754476 2.5600e-06
15:55825104 G T 1.070191 -3.7840e-05
15:55825507 T C 0.101932 -1.0834e-05
15:55825945 A C 1.940410 4.6130e-05
15:55827388 A G 0.102059 -1.0349e-05
15:55828551 A G 0.050736 -1.1471e-05
15:55828991 T C 0.097998 1.9931e-05
15:55831277 A C 0.044572 3.3656e-05
15:55832462 T C 0.172327 -5.9615e-06
15:55833521 A G 1.360602 1.3604e-05
15:55847984 T C 1.801998 2.5772e-05
15:55855490 C T 0.155092 -2.4944e-06
15:55856060 G A 1.133751 3.9548e-05
15:55857061 G A 0.036331 -1.6979e-05
15:55858400 T G 0.141339 -1.2830e-07
15:55860183 T C 1.130109 3.5543e-05
15:55869345 C A 0.028907 -1.9935e-05
15:55874891 T C 1.931085 3.8711e-05
15:55875066 G A 0.642291 -1.5410e-05
15:55876919 G A 1.196746 3.8066e-05
15:55879239 G A 0.026333 -1.7320e-05
15:55879453 C T 0.152210 1.7061e-05
15:55879712 C T 0.080451 -1.0830e-05
15:55881107 T C 0.576410 4.2437e-06
15:55881111 G A 1.769981 3.9707e-05
15:55881659 A T 0.155566 -5.0907e-06
15:55888784 A C 0.235686 -3.8676e-05
15:55910375 C T 0.023824 5.2569e-06
15:55911668 A C 0.177810 -9.1233e-06
15:55912875 A T 0.233479 -3.3462e-05
15:55916033 C T 0.158669 -3.7298e-05
15:55921013 C T 0.603354 2.4017e-05
15:55923138 C T 0.092805 -6.2947e-06
15:55927621 G A 0.059519 8.8908e-06
15:55939586 C G 0.155423 -2.3082e-05
15:55939959 G A 1.336706 3.7572e-07
15:55941534 C T 0.084466 -1.6961e-05
15:55945610 A C 1.692432 -3.8352e-05
15:55946382 A C 1.461427 -3.9060e-06
15:55964778 G C 0.020137 -2.0163e-05
15:55966415 A C 0.073778 -2.1474e-05
15:55966445 C G 0.197489 -7.9344e-06
15:55967950 A C 0.021208 2.0523e-06
15:55968539 A G 0.481804 2.4861e-05
15:55969767 C T 0.054838 1.2457e-05
15:55971737 C T 0.234644 -3.6156e-05
15:55972797 C T 0.187528 -1.6854e-05
15:55975085 G A 0.179085 -1.1611e-05
15:55983591 C T 0.082756 1.5736e-06
15:55985801 C T 0.158828 -2.0769e-05
15:55997481 G A 0.037220 -1.9968e-05
15:55998595 C A 1.370251 1.9538e-06
15:56004641 G A 0.175966 -7.9306e-07
15:56014678 C T 0.025068 3.6617e-06
15:56030756 C T 1.034912 1.7574e-05
15:56037038 C T 0.055513 -1.8812e-05
15:56038417 T C 1.051596 1.1523e-05
15:56044189 C T 1.617418 -1.7657e-05
15:56050961 C T 1.977701 -1.5429e-05
15:56056589 G A 0.030144 9.5330e-06
15:56056654 G A 0.477078 -3.6526e-06
15:56062580 G A 0.328147 3.2829e-06
15:56063040 C T 0.350036 2.8249e-05
15:56066427 T C 1.085586 2.9398e-06
15:56069044 C G 0.210992 5.6138e-06
15:56069775 C G 1.746972 -7.1110e-06
15:56071128 C T 0.399538 -5.4867e-06
15:56072934 A G 1.097216 -3.5815e-05
15:56075047 C T 0.106603 -4.8605e-06
15:56077394 G C 0.203851 -3.4218e-05
15:56078440 G A 1.916952 -4.3433e-05
15:56081626 T C 0.808908 -5.9147e-05
15:56095816 T C 0.514944 1.8853e-05
15:56096430 T C 0.093363 1.2610e-06
15:56101713 A G 1.466237 -3.3974e-05
15:56112714 C A 1.806594 -5.3125e-05
15:56118175 C A 0.090666 -3.6798e-05
15:56135864 A G 0.210401 -1.8396e-05
15:56139153 C T 1.830383 2.5541e-05
15:56146873 A G 0.228269 -6.8640e-05
15:56149083 G T 0.026090 -1.4367e-05
15:56154232 T C 0.073349 1.5705e-05
15:56158075 G A 1.897750 2.9638e-05
15:56159118 C A 0.657893 3.5977e-05
15:56163337 T C 1.599666 8.7759e-05
15:56173280 C T 0.032462 -2.4534e-05
15:56174827 C T 0.649146 4.2927e-05
15:56188307 G T 0.104181 -3.3072e-05
15:56192586 C A 0.082483 -2.5331e-05
15:56194268 T C 0.126461 1.1844e-05
15:56200634 A G 0.171227 4.7446e-05
15:56208463 C A 0.064066 -1.9420e-05
15:56208933 C T 0.192302 4.1161e-05
15:56209447 A C 0.240285 -8.0482e-05
15:56216182 A G 0.435551 1.3369e-05
15:56244131 T C 0.202663 -8.4320e-06
15:56252282 G A 0.237150 -3.8979e-05
15:56254537 T C 0.121926 -4.3774e-05
15:56262183 G T 0.633043 3.8080e-05
15:56281562 G A 0.028813 -1.0788e-06
15:56283412 T C 0.036610 1.8477e-05
15:56284419 G A 0.129567 -2.7931e-05
15:56284612 T C 0.063401 9.5078e-06
15:56284966 C G 0.210820 3.5714e-05
15:56285721 A G 0.073933 -2.3692e-05
15:56289236 A C 0.056003 -1.6441e-05
15:56291249 G A 0.269053 4.3569e-05
15:56292720 T C 0.076725 2.4026e-05
15:56299198 T C 0.077666 -2.3573e-05
15:56309541 G A 0.323281 -2.2347e-05
15:56309722 C T 0.207201 -4.2681e-05
15:56317789 G A 0.884650 2.0305e-05
15:56324451 C T 0.379190 -1.4357e-05
15:56324477 A G 0.726312 -2.6673e-05
15:56325016 A G 0.076728 8.5502e-05
15:56325031 A G 0.048535 -5.6171e-06
15:56325826 A G 1.676037 -5.2458e-06
15:56325952 G C 1.023539 -4.5263e-06
15:56327055 C A 0.082379 1.9828e-05
15:56327470 T C 0.668926 1.5387e-06
15:56327879 T C 0.127613 -1.9819e-05
15:56328759 G A 0.167251 2.5292e-05
15:56329856 T C 0.613221 -1.4542e-07
15:56329944 T G 0.250357 -7.5234e-06
15:56330771 T C 1.934246 -1.1446e-05
15:56330925 C G 0.161993 1.1753e-05
15:56331339 G T 0.043725 -1.4455e-05
15:56335371 T G 0.024889 5.6630e-06
15:56339934 C G 0.258274 -1.2034e-05
15:56340896 G A 1.835544 1.5795e-05
15:56342868 T G 0.720612 1.8100e-05
15:56345103 C A 0.102451 -1.4779e-05
15:56346596 T C 0.371326 -1.1277e-05
15:56362968 C T 0.803397 9.3349e-07
15:56363393 C G 0.052982 1.8751e-05
15:56363698 G A 0.979951 -5.8086e-06
15:56373343 A G 0.095379 1.4770e-05
15:56378998 G A 0.058201 -1.8462e-05
15:56383205 T C 0.106272 -1.0201e-05
15:56384463 A G 0.029664 -3.0758e-05
15:56385868 G A 0.054562 -3.6312e-05
15:56417963 C A 0.022341 -1.4869e-05
15:56437560 C T 0.045623 9.8451e-06
15:56461133 T C 0.838235 -1.3506e-06
15:56484304 T C 0.187031 -8.1165e-06
15:56488742 G A 0.053293 1.9528e-05
15:56497334 A G 1.272679 -1.8706e-06
15:56525994 C T 0.434548 3.3598e-06
15:56533519 T C 0.246624 1.1986e-05
15:56542223 T C 1.742376 2.5035e-05
15:56544009 T G 0.029381 -1.3296e-05
15:56566906 A G 0.099277 1.3639e-05
15:56568313 A C 0.039758 -2.0985e-05
15:56588278 C T 0.207993 7.9958e-06
15:56592247 T C 0.111299 -9.5992e-06
15:56598157 G A 0.908552 -2.1817e-05
15:56600095 C T 0.703835 -2.2637e-05
15:56612343 C T 0.030981 -2.1663e-05
15:56614862 G T 0.029664 1.0266e-05
15:56616789 C T 1.239396 -1.9256e-06
15:56619799 T G 0.043182 -4.7606e-06
15:56620613 A G 0.070240 4.8834e-05
15:56650678 G A 0.147179 2.0294e-07
15:56677730 G A 0.920779 -2.3839e-06
15:56680836 G C 0.098040 1.5476e-05
15:56688126 G A 0.148347 -2.5415e-06
15:56706428 G A 0.031829 2.3400e-05
15:56717062 C A 0.042614 9.4984e-06
15:56717238 C T 0.033656 -1.2388e-05
15:56717817 A C 0.034068 1.5414e-05
15:56736681 G A 0.053339 4.0976e-05
15:56739063 T C 0.110939 -1.6115e-05
15:56742452 C T 0.041926 4.3860e-05
15:56742942 G A 0.063294 3.2512e-05
15:56753547 C T 0.151382 3.4759e-05
15:56756285 G T 0.211196 9.1934e-06
15:56759988 A G 0.272039 -2.5874e-05
15:56763193 C A 0.437245 1.4748e-05
15:56770817 T C 0.240055 -4.7894e-05
15:56774803 T C 0.821736 2.0315e-06
15:56774898 A G 1.764551 6.9960e-08
15:56775521 G C 0.231778 1.1588e-05
15:56785979 G A 0.133348 2.2558e-05
15:56786407 C T 0.122101 -3.3935e-05
15:56788190 T C 0.083216 9.5573e-06
15:56812698 T C 1.257423 2.8700e-06
15:56816159 A G 1.865198 1.1791e-05
15:56816358 C T 0.092883 -1.2737e-06
15:56818990 T C 0.089299 1.3720e-05
15:56819066 T C 0.032367 -4.8247e-07
15:56820413 T C 0.023675 2.1193e-05
15:56824086 T G 0.394981 -2.4888e-06
15:56824711 G T 0.055919 -2.0323e-05
15:56824818 A G 1.136640 2.6180e-05
15:56824999 G A 0.170708 4.8808e-06
15:56825355 G C 0.083645 -1.8262e-06
15:56836836 A G 0.033533 2.2431e-06
15:56840528 A G 0.501623 -5.1465e-05
15:56883135 T C 1.630544 -4.4897e-06
15:56899523 A G 0.300817 8.3481e-06
15:56901569 T C 0.035461 -3.0576e-06
15:56910336 C T 0.026496 1.0695e-05
15:56911319 T C 0.395825 -7.2279e-05
15:56913494 C T 0.137094 3.2372e-05
15:56920094 T C 0.753002 -3.0544e-05
15:56920232 G A 0.034984 -1.7008e-06
15:56923895 A C 0.055990 2.4179e-05
15:56929224 A G 0.114604 1.7444e-05
15:56939169 C T 0.026126 -1.6551e-05
15:56940801 A G 0.070947 -2.2107e-05
15:56946753 C T 0.089588 1.2964e-05
15:56957179 C T 0.049473 4.5084e-07
15:56959028 T C 0.791965 -2.0569e-05
15:56975960 T C 0.079685 -1.9162e-05
15:56977532 C A 0.154524 6.9358e-06
15:56992168 T C 0.034325 -3.2251e-05
15:57016599 C G 0.030978 -9.2521e-06
15:57018007 T C 0.055942 -2.6811e-05
15:57020659 C T 0.024779 1.1381e-05
15:57024237 A G 0.072784 -4.7752e-06
15:57027673 G A 1.223683 1.8272e-05
15:57029225 C T 0.069087 -1.7181e-05
15:57039972 A G 0.392716 3.2534e-05
15:57053144 A G 0.025327 -4.2817e-06
15:57055897 G A 0.070902 -3.4833e-05
15:57066034 C T 0.153054 1.6167e-05
15:57068545 T C 0.074368 -3.4035e-05
15:57086232 A C 0.025782 -1.3430e-05
15:57100182 C G 0.059470 -2.4879e-05
15:57105790 A G 0.068484 7.5238e-06
15:57116717 C T 0.027187 -3.8457e-06
15:57120470 A G 0.176810 3.4635e-05
15:57120989 A G 1.612753 7.5004e-05
15:57128036 C T 0.051550 -3.2126e-05
15:57133357 A G 0.327023 -9.2011e-05
15:57134445 T C 0.071142 -3.0024e-05
15:57139860 T C 0.060840 -5.4633e-05
15:57149764 C T 0.049755 1.5116e-05
15:57157876 T C 1.605674 6.9148e-05
15:57158357 C T 0.063378 6.0466e-06
15:57177676 T C 0.060626 7.5905e-07
15:57210674 T C 0.031572 1.7434e-05
15:57212834 C T 0.105937 -1.1593e-05
15:57255775 G A 1.468389 -2.0263e-05
15:57260449 A G 0.123734 -6.4274e-06
15:57263706 T C 0.047821 -1.5988e-05
15:57285465 T C 0.098336 -3.3851e-06
15:57289972 G T 0.029790 -3.0330e-05
15:57307212 A G 0.026528 7.0508e-06
15:57316785 A G 0.031806 -1.7087e-05
15:57326020 G A 0.025921 -3.7951e-05
15:57331880 G T 0.033572 6.9128e-06
15:57335646 G T 0.026304 -3.8253e-05
15:57337480 A G 1.166355 -1.8021e-06
15:57341055 A C 0.023652 1.4079e-05
15:57341366 A G 0.324297 -3.6195e-05
15:57343199 A C 0.172532 -2.0346e-05
15:57346929 C T 0.052875 -2.2813e-05
15:57363796 T C 0.039190 2.4008e-05
15:57370402 T C 0.110478 -3.5063e-05
15:57371088 G A 1.736439 -1.0714e-05
15:57381031 T G 0.115993 6.3162e-06
15:57382759 T C 0.078594 -2.7348e-06
15:57402690 A G 0.991175 1.9922e-05
15:57409104 A G 1.894777 4.8106e-05
15:57413776 G A 1.165505 -1.5981e-06
15:57419768 A G 0.059554 -6.8030e-06
15:57423747 G A 0.025918 -3.7595e-05
15:57428671 T G 0.034487 6.8088e-06
15:57435926 G A 1.674976 3.1807e-05
15:57436639 C A 0.029443 -5.2019e-06
15:57450118 T C 1.641512 4.8844e-05
15:57452800 T C 0.029858 -3.0661e-05
15:57466978 C T 0.072801 5.2992e-06
15:57485118 G A 0.026204 5.7717e-05
15:57493933 G A 0.030121 -4.1691e-05
15:57502053 T C 0.342542 -8.6270e-05
15:57503423 G A 1.069156 1.2708e-05
15:57508627 A G 0.187197 1.7504e-05
15:57518911 A C 0.098433 -1.2950e-05
15:57528757 G A 0.037022 -8.9723e-06
15:57540626 G A 0.066150 -1.9387e-05
15:57544202 A G 0.073726 2.7810e-06
15:57549094 A G 0.039054 1.7091e-05
15:57559387 T G 0.388262 -5.3840e-05
15:57565859 C T 0.520689 3.9831e-05
15:57573483 G T 0.051917 -3.3408e-05
15:57575916 A G 0.911152 -3.9602e-06
15:57579690 T C 0.021779 1.1523e-05
15:57582910 T C 0.044792 -2.5862e-05
15:57585675 T C 0.071330 1.0400e-06
15:57591871 C G 0.654300 7.0580e-05
15:57592163 A T 0.237254 -1.8144e-05
15:57592248 T C 0.151557 -1.5612e-05
15:57600488 T C 1.421623 -8.8795e-05
15:57607364 T C 0.075229 -2.5403e-05
15:57608311 A G 1.093467 -7.3576e-05
15:57608692 G T 1.675119 -3.4578e-05
15:57613989 T G 0.022328 -8.5536e-06
15:57618516 A G 0.292481 3.1468e-05
15:57622318 T C 0.032299 1.1911e-05
15:57622926 T C 1.127074 -2.3247e-05
15:57623333 T C 0.062443 1.1834e-05
15:57624100 T C 1.199219 -5.6681e-06
15:57626530 A G 0.050070 -2.0525e-05
15:57629012 G A 0.413976 3.6369e-06
15:57629196 A G 0.074281 -2.1784e-05
15:57641795 C T 0.088955 1.5307e-06
15:57642548 T C 0.158964 1.6181e-05
15:57644070 C T 0.095242 -6.3939e-06
15:57644211 T C 0.028388 -1.7407e-05
15:57644267 C A 0.619758 -9.5646e-06
15:57644456 T G 0.158361 1.4595e-05
15:57644533 C T 0.597342 1.4920e-06
15:57644656 G A 1.126610 4.6806e-06
15:57644977 T C 1.207311 -1.7008e-05
15:57645748 T C 0.487679 1.2046e-06
15:57645814 A G 0.481418 2.0869e-06
15:57645886 G T 0.547074 2.1142e-05
15:57646716 C T 0.021935 -7.1620e-07
15:57648077 C A 0.757423 -2.3053e-05
15:57649359 C T 0.074537 -2.0437e-07
15:57653117 T C 0.702757 1.0076e-05
15:57655174 C G 0.048759 -2.5133e-05
15:57656713 A G 0.071837 4.8468e-06
15:57659991 A G 0.270916 -2.0099e-05
15:57668223 A G 0.162674 -4.6792e-05
15:57669626 G A 0.105434 -2.5444e-05
15:57669827 T C 0.035922 -5.4154e-06
15:57670309 A G 0.710966 1.2197e-05
15:57672099 G T 1.323226 -1.4687e-05
15:57674269 A G 0.074755 1.4239e-05
15:57676738 T C 0.394673 4.1274e-05
15:57678636 A G 1.595401 -3.4300e-05
15:57679732 G T 0.421704 8.4041e-07
15:57680883 C T 1.351844 4.0804e-05
15:57681798 C T 1.320399 4.6520e-05
15:57682633 T C 0.946012 -3.7189e-05
15:57685833 A G 0.028842 1.1804e-05
15:57689300 A G 0.813716 1.2515e-06
15:57696894 A C 0.188576 -1.1283e-05
15:57701812 G C 0.156929 -3.3145e-05
15:57712528 C A 0.686976 -2.9810e-05
15:57715703 C T 0.212994 -2.1313e-07
15:57716984 A G 0.501392 -2.3866e-06
15:57731573 T C 0.424557 3.9533e-06
15:57731728 G A 1.621660 -1.7577e-05
15:57733171 C G 0.168556 -3.0447e-06
15:57734014 G A 0.539041 2.1964e-06
15:57734281 A G 1.941014 8.2902e-06
15:57741413 G T 0.811534 2.8811e-05
15:57743603 G A 0.051732 -3.3072e-06
15:57744080 C A 0.257349 -1.6380e-06
15:57744582 G A 0.926255 1.5713e-05
15:57745903 A C 0.030115 1.8552e-05
15:57746111 C T 0.102042 2.9038e-05
15:57746235 G A 0.497929 -6.2032e-06
15:57747119 A G 0.511883 -4.6449e-05
15:57748979 G A 0.058600 -9.9759e-06
15:57749300 A G 0.082616 -1.5674e-05
15:57749428 T C 0.026028 8.2656e-06
15:57752278 C G 0.349274 -4.7315e-05
15:57754316 A G 1.345077 3.7908e-06
15:57755436 G A 0.729821 5.0210e-05
15:57759466 T C 0.088910 -1.7407e-05
15:57761777 T G 1.961147 -5.8091e-05
15:57761971 G A 0.473832 -9.4966e-06
15:57762793 T C 1.578646 -4.5326e-06
15:57763464 C T 0.761020 7.8477e-06
15:57764425 G A 0.698138 5.7716e-06
15:57765192 G A 0.277914 7.4026e-05
15:57767357 A G 0.341727 4.2127e-06
15:57768858 C T 0.230191 -1.5406e-05
15:57774189 T C 0.028216 -3.7961e-05
15:57776116 T C 0.098547 -8.6793e-05
15:57777946 G A 0.028511 -4.0718e-05
15:57781038 A C 1.191290 4.8626e-05
15:57783250 G A 1.625854 1.4602e-05
15:57783819 A G 0.041611 2.7159e-06
15:57784635 C A 0.021007 2.4616e-05
15:57790436 T G 0.953403 1.0183e-05
15:57792608 T C 0.037093 1.2532e-05
15:57793690 A G 0.039670 -5.8339e-06
15:57803418 G T 0.024224 -3.0509e-05
15:57807657 T G 0.233479 3.4978e-05
15:57812771 A G 0.878817 -1.8039e-05
15:57814502 C A 0.151265 -1.0169e-05
15:57822289 G A 0.043462 -7.6128e-06
15:57824916 G A 1.662548 -3.9920e-05
15:57828751 G A 0.850312 6.3257e-06
15:57830516 C G 0.279836 1.3414e-05
15:57831454 C G 0.168715 2.4642e-05
15:57835903 G T 0.515788 -2.8021e-05
15:57836277 G A 0.488951 -2.0674e-05
15:57837647 C G 1.424109 -1.9930e-05
15:57839587 G A 0.027382 -2.3134e-05
15:57841110 C G 0.041332 3.6562e-05
15:57842383 T G 0.092136 -1.0570e-04
15:57844115 G C 0.027930 2.4126e-05
15:57846706 G A 0.445301 -5.2823e-05
15:57850316 C T 0.098030 3.1845e-05
15:57854510 A G 1.666235 -1.4490e-05
15:57854670 A G 0.570496 -2.5215e-05
15:57854707 G C 0.605593 3.5326e-06
15:57854923 T C 0.144816 2.6360e-05
15:57855438 C T 0.025973 -1.3177e-05
15:57855723 C T 0.130489 -2.4458e-05
15:57856242 A G 0.091646 -7.3834e-05
15:57857648 T C 0.160775 -9.9290e-06
15:57857994 G C 0.035438 5.2305e-05
15:57858489 A G 0.768384 -4.6542e-05
15:57859667 G T 0.120355 1.8993e-05
15:57861471 G A 0.202153 2.5846e-05
15:57864281 G A 0.338222 3.2311e-05
15:57865891 G A 1.309304 1.6984e-05
15:57867081 C T 0.564384 -5.6237e-05
15:57869422 T C 0.033062 -7.0087e-06
15:57872723 G A 0.022932 3.7072e-06
15:57878811 C T 0.653420 -1.6482e-05
15:57883178 G T 0.195976 1.9201e-05
15:57890440 A G 0.041371 6.3191e-05
15:57890581 A G 0.039167 6.0481e-06
15:57890894 G C 0.085787 1.0500e-05
15:57892200 A C 0.211806 7.1712e-06
15:57895466 T C 0.023019 1.2828e-05
15:57898028 G A 0.209018 -1.5259e-05
15:57906636 G A 1.458178 3.1907e-05
15:57910164 A G 0.776707 4.7254e-05
15:57910241 C T 0.023120 1.0895e-05
15:57918069 G A 0.788054 4.9072e-05
15:57919728 G A 0.191750 -1.2320e-06
15:57925333 G A 1.163570 -2.0240e-04
15:57925836 T C 0.127048 3.9432e-06
15:57931017 C T 0.256852 -2.1753e-05
15:57937217 T C 0.060298 -2.2864e-05
15:57939547 T G 1.071067 1.1564e-05
15:57941790 G A 0.064099 -2.7179e-05
15:57954421 T G 0.070668 2.3468e-05
15:57955483 G A 1.294163 2.6568e-05
15:57964113 T C 1.962404 6.3436e-06
15:57968918 T C 0.188690 -9.2369e-08
15:57975663 C A 0.051472 -1.3853e-05
15:57982487 T C 0.141310 -1.8838e-07
15:57983528 T G 0.054030 2.9378e-05
15:57987520 G T 0.029777 -8.8416e-06
15:57991857 G A 0.173856 2.1258e-06
15:57991873 G T 0.046659 -1.8870e-05
15:57993627 C G 0.171613 -1.6453e-06
15:57996120 G A 0.039138 1.7726e-05
15:58000398 C T 0.236351 -7.7213e-06
15:58004423 A G 0.071161 1.1970e-05
15:58004888 C T 0.438862 -3.6981e-05
15:58006534 C A 0.028505 -3.4386e-05
15:58018873 C A 0.115746 -2.9092e-05
15:58021257 C T 0.930598 -2.4133e-05
15:58026901 A G 0.063316 -3.0743e-05
15:58030111 G A 0.136156 -5.6438e-05
15:58031142 C T 1.263013 -3.6464e-06
15:58032733 G A 0.186466 -3.8292e-05
15:58034414 T C 0.060262 3.6376e-06
15:58038213 T C 0.228740 3.3576e-06
15:58038242 C G 0.762243 1.2118e-06
15:58038892 T C 0.103772 -1.5548e-05
15:58038996 G A 0.114445 1.6517e-05
15:58039588 T C 0.027599 1.8840e-05
15:58040371 C T 0.214020 8.7670e-06
15:58054362 T C 0.305676 2.6464e-05
15:58057529 C T 0.034315 -3.8988e-05
15:58058582 T C 0.070879 -4.7791e-05
15:58058661 G T 0.077815 -6.2688e-06
15:58059424 G T 0.614662 7.3038e-05
15:58061860 A G 0.129716 9.8556e-05
15:58061977 G A 0.292436 -2.5591e-05
15:58065890 C A 1.875701 3.1644e-05
15:58066134 T C 0.066059 -3.6353e-05
15:58066561 G T 0.850150 9.4173e-06
15:58068736 C T 0.071090 7.5638e-06
15:58072392 C T 0.552323 -2.0461e-05
15:58075601 A G 0.024818 -2.4139e-05
15:58077436 A T 0.951991 4.2257e-06
15:58077923 A G 0.861952 -1.6200e-05
15:58078101 C T 0.820214 -2.1239e-05
15:58080617 A G 0.440903 -3.8816e-05
15:58081218 A C 0.438131 -4.8440e-05
15:58082561 G T 0.036146 3.2662e-05
15:58085632 A C 0.266956 1.7523e-05
15:58088479 A G 0.146371 3.6279e-05
15:58089504 C A 1.048541 2.6409e-05
15:58091328 T C 1.330980 -5.8897e-05
15:58100949 A G 1.534159 4.0965e-05
15:58108764 G T 0.069983 2.5580e-05
15:58115645 A G 0.043728 -1.9560e-05
15:58116387 A C 0.850416 1.9310e-05
15:58117208 G T 0.107313 -7.5759e-05
15:58121664 G A 0.346826 -4.3310e-05
15:58136653 G A 0.022101 2.0712e-05
15:58142522 T C 0.941776 3.3363e-05
15:58152812 G A 0.020815 2.1709e-05
15:58169496 T C 0.076472 1.8955e-05
15:58170992 A G 0.942189 5.8394e-05
15:58174566 T G 1.236273 2.9527e-05
15:58175223 A G 0.026061 -1.1761e-05
15:58175308 G C 0.035448 -6.5739e-06
15:58176201 A C 0.066770 3.7432e-06
15:58176513 C T 0.861355 6.2268e-05
15:58177745 G A 1.028524 -1.1280e-05
15:58178289 G C 0.042686 -1.0970e-05
15:58179566 C T 0.029443 -9.5542e-06
15:58179590 G A 0.276723 -1.3839e-05
15:58180168 T G 0.148149 -6.0568e-06
15:58183534 G A 0.053650 -2.7534e-06
15:58183592 C T 0.028154 3.1297e-06
15:58184308 A G 0.763334 4.8025e-06
15:58185649 C T 0.098712 9.6691e-05
15:58186161 G A 1.276431 3.7833e-06
15:58187557 A G 0.024159 4.0012e-05
15:58189706 C T 0.232450 9.5548e-06
15:58196878 T G 0.031715 -2.5309e-05
15:58200181 A G 0.798817 -6.4126e-06
15:58200847 C G 0.551852 -6.0202e-05
15:58202985 G A 0.041112 2.4070e-05
15:58206720 C A 0.127454 -6.9356e-06
15:58210820 C T 0.217590 -9.5134e-06
15:58215727 A C 0.818318 3.8628e-05
15:58217085 T C 0.056737 5.1152e-06
15:58234213 C T 0.150963 8.7539e-06
15:58240039 T C 0.026613 -2.7875e-06
15:58245027 T C 0.031530 3.0461e-05
15:58248764 A G 0.099439 4.0628e-05
15:58249691 A G 0.090380 4.0952e-06
15:58249721 C T 0.043747 4.8153e-05
15:58249834 T G 0.164739 -1.4165e-06
15:58253310 C G 0.050161 -2.2704e-05
15:58256127 T C 1.084518 -2.4563e-06
15:58259188 C A 0.021169 1.5010e-05
15:58261760 A G 0.022273 7.8582e-07
15:58264605 A G 0.245521 1.7949e-05
15:58277444 G C 0.094204 -1.1651e-05
15:58303707 C T 0.105876 5.9747e-06
15:58306302 A G 0.045915 1.5464e-05
15:58306793 G A 0.180877 3.3183e-05
15:58308093 G C 0.096180 4.3487e-05
15:58327137 T C 0.020835 -5.4076e-05
15:58328589 G A 0.096223 -1.4613e-05
15:58336319 C T 0.913216 -2.4138e-05
15:58345667 C T 0.059006 1.6057e-05
15:58346459 T C 0.100108 8.6331e-05
15:58352543 A C 0.190209 6.3387e-06
15:58363908 C T 0.084972 7.6927e-06
15:58364372 G A 0.066127 2.5871e-05
15:58366461 T C 0.037379 4.5808e-05
15:58371329 C T 0.166848 -4.4519e-06
15:58375741 C T 0.997929 9.3511e-06
15:58387638 T G 0.084213 2.2333e-05
15:58390788 C T 0.054410 -1.2335e-05
15:58404317 C T 1.145111 -5.2135e-06
15:58404861 G C 0.169906 2.2722e-05
15:58405061 G A 0.080850 -1.6203e-05
15:58408857 A G 0.089543 -5.0452e-06
15:58410444 A G 0.032585 -8.3691e-06
15:58412543 G A 0.153330 1.5495e-06
15:58417392 C T 0.021913 4.9214e-07
15:58427320 T C 0.076780 -2.7553e-05
15:58431526 T C 0.051148 9.1472e-06
15:58433369 C G 1.112179 -9.6794e-06
15:58438596 A G 0.035250 -8.7596e-06
15:58439278 C A 0.121718 1.2966e-05
15:58449818 A G 0.894423 -8.5698e-05
15:58451496 C G 0.035558 -1.9990e-05
15:58455198 C T 1.052365 1.3631e-05
15:58455887 C T 0.064887 1.7662e-05
15:58459075 C T 0.356129 1.1771e-05
15:58466076 G A 0.022666 -2.2957e-05
15:58467742 G C 0.907507 -2.5560e-05
15:58471556 C T 0.355970 -4.5152e-06
15:58476281 G A 1.920412 -4.9958e-06
15:58477506 C A 0.060791 4.3243e-06
15:58479025 G A 1.960654 1.4456e-06
15:58481406 T C 0.439310 1.2233e-04
15:58482157 C A 0.025554 -2.4365e-05
15:58482194 G T 0.803657 7.2742e-05
15:58484203 A C 0.070376 1.2890e-05
15:58496933 G A 0.153868 8.4283e-05
15:58505040 C T 1.382501 -2.4417e-07
15:58506421 T C 0.302949 -2.8453e-05
15:58521409 T C 0.036765 1.5695e-05
15:58527765 C T 0.109141 1.4130e-05
15:58532086 A G 1.199151 -8.2463e-06
15:58544543 C A 0.077316 5.6647e-05
15:58544918 A G 0.032867 1.4986e-05
15:58545668 T C 0.054030 8.1925e-06
15:58546373 C T 0.093808 -1.3559e-05
15:58549325 A C 0.053936 1.3817e-05
15:58549743 T C 0.989574 -5.3900e-05
15:58554914 T G 0.046535 -4.7928e-06
15:58555030 T C 0.198080 -7.2984e-07
15:58562006 A G 0.113052 3.6484e-06
15:58562603 C T 0.052530 4.9411e-05
15:58563234 T G 0.091445 1.2681e-05
15:58567981 A G 0.449229 -2.2107e-05
15:58568077 T G 0.021575 -1.7653e-08
15:58569896 C A 0.079474 4.6031e-05
15:58582033 T C 0.027106 -4.1976e-05
15:58583156 G T 0.124825 -1.3463e-05
15:58585317 T C 0.162859 -5.3210e-05
15:58588116 A G 0.831032 -2.3432e-05
15:58591721 T C 0.035474 2.3453e-05
15:58594901 A C 0.145332 6.1052e-05
15:58600722 G C 1.454474 4.8246e-06
15:58600889 A G 0.033643 -1.2575e-05
15:58602300 A C 0.908633 2.0472e-05
15:58602938 A G 0.035110 3.9332e-05
15:58611859 T G 0.605979 -2.3770e-05
15:58614892 A C 0.098222 -2.3028e-05
15:58622768 G A 0.222261 3.2520e-05
15:58623525 C T 0.818260 2.9489e-06
15:58625121 G T 0.127129 -2.6718e-05
15:58625947 C A 0.080441 7.5708e-05
15:58630181 G A 0.181815 -4.6984e-06
15:58631370 G A 0.223881 1.6957e-05
15:58632561 G C 0.035500 -1.8408e-05
15:58634109 G T 0.547155 -2.3005e-05
15:58634301 A G 0.137535 1.8087e-05
15:58635583 A C 0.264947 3.5460e-05
15:58635891 A G 0.064021 -1.4958e-05
15:58640545 T C 0.136967 -2.8804e-06
15:58645721 C T 0.254554 4.3897e-06
15:58646203 C T 0.077517 9.0305e-05
15:58661545 T C 0.586225 -6.2050e-05
15:58662232 C T 0.968876 -2.2548e-05
15:58662317 G A 0.112361 4.0196e-05
15:58666914 A C 0.036347 -3.8629e-05
15:58668110 T C 0.127954 -4.6654e-05
15:58671251 T C 0.049359 -1.6001e-05
15:58674126 C T 0.063985 -2.8205e-05
15:58674695 C G 0.609605 1.9441e-05
15:58675485 A G 0.125094 -6.3601e-05
15:58678512 T C 0.594554 3.6847e-05
15:58680643 T G 0.717204 1.6398e-05
15:58680954 C T 1.223894 -1.9532e-05
15:58682364 T C 0.058454 -1.6495e-05
15:58683366 G A 1.226072 -2.1399e-05
15:58686338 A G 0.275733 1.2488e-05
15:58688159 G A 0.046668 -1.9140e-05
15:58689187 C T 0.398695 5.8616e-06
15:58694020 T G 0.369089 -1.4676e-05
15:58694863 A G 0.027382 1.4328e-05
15:58696281 G C 0.052878 -3.1375e-06
15:58696971 C T 0.438336 -1.2863e-06
15:58698813 G A 0.047973 1.9429e-05
15:58700311 C T 0.420344 3.6406e-06
15:58701806 A C 0.102756 -5.5182e-05
15:58702941 C T 0.147322 -2.3476e-05
15:58703069 C A 1.033442 5.1873e-05
15:58706289 G A 0.070983 -3.8608e-06
15:58708443 C T 0.051933 -1.0019e-05
15:58709436 C T 0.025752 2.9081e-05
15:58710653 A G 0.049934 -2.6250e-05
15:58712945 C A 0.669669 -1.8993e-05
15:58714173 C T 0.046896 2.1552e-05
15:58714787 C T 0.207934 1.2275e-05
15:58715047 T C 0.021422 -2.3228e-05
15:58716523 T C 0.033779 -1.0712e-05
15:58716615 G T 1.219726 6.9157e-05
15:58717022 T C 0.676167 -2.3481e-05
15:58717094 G A 0.033520 5.6406e-06
15:58717232 C T 0.799765 2.9795e-05
15:58717401 A C 0.181211 -9.7930e-06
15:58720262 C T 0.023643 3.0033e-06
15:58721168 C G 1.040602 -1.6569e-05
15:58721302 G A 0.290940 9.6090e-06
15:58722276 A G 1.967331 4.2808e-05
15:58723675 T C 0.432045 3.5495e-05
15:58723709 T C 0.036402 2.0579e-05
15:58724609 A G 0.038723 -1.3158e-05
15:58724706 A G 0.140492 2.6088e-05
15:58725986 G T 0.033017 -1.9435e-05
15:58726744 C G 1.573878 -3.2321e-05
15:58728474 A G 0.063115 -6.3184e-06
15:58730571 C T 0.129976 -1.3076e-05
15:58731057 A G 0.036171 1.1144e-05
15:58731455 C T 0.305140 1.4444e-05
15:58732221 T C 0.136662 -4.9950e-05
15:58734489 C T 1.760133 3.9326e-05
15:58735823 G A 0.534951 -1.4005e-05
15:58740443 A C 0.046607 1.7751e-05
15:58741246 G T 0.220687 -6.7805e-05
15:58742418 A G 1.678796 -3.1619e-05
15:58742731 G T 1.110098 -9.8239e-06
15:58743901 G T 0.572278 -1.0761e-05
15:58744348 G T 0.652648 2.0534e-06
15:58744481 T C 0.553761 -2.2986e-05
15:58744970 C T 1.375419 8.7299e-06
15:58746830 C T 0.634948 -3.2226e-05
15:58749060 C T 0.216240 3.6176e-05
15:58754942 G A 0.059165 2.4059e-06
15:58757426 C T 0.335070 2.8663e-06
15:58765183 G T 1.783380 -3.7820e-05
15:58766286 G T 0.082220 9.8874e-06
15:58767425 T C 0.232161 -1.1001e-05
15:58772223 T C 0.857073 -8.8463e-06
15:58775005 A G 0.021909 2.1081e-05
15:58775418 G T 0.033458 2.0772e-06
15:58780006 G A 0.336819 -6.7545e-06
15:58781095 C T 0.271455 -3.0874e-05
15:58785023 T C 0.590971 3.0597e-05
15:58786999 T C 0.050174 -2.1813e-05
15:58787377 T C 0.030757 1.9559e-05
15:58788008 G A 0.561392 -3.2001e-05
15:58789530 G C 0.298603 1.8320e-05
15:58790650 A G 0.108849 1.7085e-05
15:58791872 T G 0.026496 -1.3599e-06
15:58792456 T C 0.134556 8.0719e-06
15:58798554 G A 1.226468 -1.0522e-04
15:58798706 G A 1.541488 -2.4367e-05
15:58801142 A G 1.539472 -2.2288e-05
15:58801234 A G 0.773857 -2.8076e-05
15:58801585 C G 0.025593 -5.5488e-06
15:58802478 A G 0.073937 2.5110e-05
15:58803444 G A 0.024863 -3.9952e-06
15:58804106 A T 0.290716 1.1194e-04
15:58804663 C T 0.278761 -3.2624e-05
15:58811071 C T 0.292728 7.8773e-05
15:58811869 G A 1.613594 -6.7493e-05
15:58812199 T C 1.356203 -3.5248e-05
15:58812961 A G 0.086677 -1.2040e-05
15:58814992 C T 0.320873 -2.8095e-05
15:58818783 A G 1.922045 -1.1226e-05
15:58820978 G A 1.953065 -1.7409e-05
15:58822785 C T 1.859488 1.7391e-05
15:58824641 G A 0.254953 3.1041e-05
15:58824744 G A 0.038148 -3.2871e-05
15:58825633 T C 0.675755 -5.6075e-06
15:58826234 C G 0.036597 3.0026e-05
15:58827870 G A 0.061953 -5.1543e-06
15:58828217 T G 0.102065 6.0150e-05
15:58829215 T A 1.365558 3.0027e-06
15:58830966 T C 1.662713 -5.5987e-05
15:58831442 A C 0.170662 1.5772e-05
15:58833440 A T 0.166618 -8.7120e-06
15:58833993 A G 0.056409 3.5393e-06
15:58834391 G A 0.231132 -3.9064e-05
15:58835317 A C 0.214715 1.9336e-05
15:58835639 C T 0.097660 4.9806e-06
15:58836938 A G 0.051381 -2.9895e-05
15:58837063 T G 0.120716 -6.5458e-05
15:58837394 T C 0.962024 -2.7030e-05
15:58837718 T C 0.284412 -1.0260e-04
15:58837722 A G 0.262727 9.0381e-05
15:58838010 G A 0.735309 4.7613e-05
15:58838959 C T 0.999633 -6.9480e-05
15:58839272 G T 1.360465 -7.8172e-05
15:58839298 T C 0.162262 -2.1603e-05
15:58845961 C T 0.309746 7.9655e-06
15:58851495 A G 0.033562 -1.9425e-05
15:58853079 A C 1.968645 -1.9779e-05
15:58854753 A G 0.037071 -1.6111e-05
15:58857945 T A 1.410431 -9.5850e-05
15:58860963 A C 0.298298 1.5359e-05
15:58863541 A G 0.071087 5.4589e-05
15:58866156 C T 0.765768 7.5352e-05
15:58867977 A G 0.078555 5.2253e-06
15:58892450 C T 0.061190 -8.5188e-06
15:58915438 C A 0.140168 -6.5534e-05
15:58919114 T C 0.031322 1.4979e-05
15:58930258 A G 0.031981 6.5251e-06
15:58932932 C T 0.281127 2.2337e-05
15:58942674 A G 0.057734 9.8636e-06
15:58952807 C T 0.228334 -4.8857e-05
15:58972699 G A 0.101072 4.2251e-05
15:58983318 C G 0.308204 -1.8167e-07
15:58983588 A T 0.628376 2.1055e-05
15:58985164 G T 0.569720 1.6249e-05
15:58992360 A C 0.032857 -1.5648e-05
15:58998932 G A 1.427290 -6.9741e-05
15:59001506 G T 0.351065 -1.9054e-05
15:59011063 T C 1.111144 -7.1502e-05
15:59012253 G A 0.038148 3.1874e-05
15:59012396 T C 0.048606 -2.6880e-06
15:59023947 C T 0.316208 -6.8627e-07
15:59024220 A C 0.169179 3.8524e-05
15:59027139 G A 0.052956 -1.0262e-07
15:59030856 C A 0.059700 2.0049e-05
15:59033022 A G 0.055085 3.8852e-05
15:59051713 T C 0.023967 1.8451e-05
15:59058012 A G 0.047246 -4.0026e-06
15:59063144 A C 0.070951 -4.3994e-06
15:59076501 T G 0.393686 6.9711e-05
15:59080390 C A 0.110121 3.1038e-05
15:59084268 A G 0.312573 5.2246e-06
15:59091003 T G 0.268319 2.0522e-05
15:59102279 T C 0.276301 8.6483e-06
15:59106110 G T 0.053621 1.8259e-05
15:59131331 A G 0.045591 -2.6113e-05
15:59153303 A G 1.873095 -2.3877e-05
15:59157634 T C 0.131988 -4.1270e-05
15:59174539 T G 1.296305 1.3180e-05
15:59175228 C T 1.636912 -7.6081e-06
15:59180748 G A 0.049083 -9.9478e-06
15:59213253 T C 0.035324 1.8112e-05
15:59220258 G A 0.041488 -4.1627e-05
15:59226509 T C 0.091747 8.8247e-05
15:59237852 A G 0.290586 -8.5661e-05
15:59238261 G A 0.516846 -2.1795e-05
15:59252947 C A 0.073891 5.2955e-05
15:59253166 C T 0.431396 -1.2222e-06
15:59254408 C T 0.133137 -7.1220e-05
15:59263452 C G 0.043361 -2.4983e-06
15:59276497 A G 0.032770 1.1546e-05
15:59282571 A G 1.328348 1.7129e-05
15:59294552 A G 0.045555 2.8833e-05
15:59296491 T G 0.333057 -4.7436e-07
15:59296838 C T 0.132095 -3.8454e-06
15:59313825 A G 0.036866 -4.1700e-05
15:59314558 A G 0.193396 -5.1058e-05
15:59323048 G C 0.942007 1.1447e-04
15:59330420 A G 0.053481 3.1776e-06
15:59331798 T C 0.064569 1.3764e-05
15:59336575 G A 0.114905 -2.6699e-05
15:59338721 G A 0.091954 -6.7734e-05
15:59346012 G A 0.618271 -4.3698e-05
15:59354942 G A 0.030686 3.4107e-05
15:59364014 A G 0.633420 -1.9388e-05
15:59375103 C T 1.509731 -7.7595e-07
15:59391755 A G 0.048859 -2.0012e-05
15:59392392 G T 0.477841 -3.8000e-05
15:59399869 A G 0.024558 -5.3634e-07
15:59409178 A G 0.080883 -6.4302e-06
15:59416294 C G 0.068948 -2.0156e-05
15:59427593 T C 0.031095 -5.0532e-06
15:59429160 A G 0.831905 1.9496e-04
15:59431200 A G 0.034526 -1.3013e-05
15:59433323 T C 0.048434 5.6764e-06
15:59440141 A G 0.083999 2.7576e-06
15:59442589 A G 0.633218 -2.0680e-05
15:59444652 G T 0.062015 -1.2318e-05
15:59446659 T C 0.295347 1.3098e-06
15:59450919 C T 0.294867 -2.6008e-05
15:59460458 C T 0.202413 -4.2439e-05
15:59461471 C T 0.468499 -2.7016e-05
15:59462897 A G 0.093256 -4.2809e-07
15:59478262 C T 0.073891 -1.2816e-05
15:59484914 T C 0.224699 -2.3261e-05
15:59487930 G C 0.186826 -5.0504e-05
15:59494067 T C 0.034620 -1.5454e-05
15:59495304 T C 0.104645 -1.5759e-05
15:59496643 C T 0.546594 -5.0022e-05
15:59497021 T C 0.622676 -7.4665e-05
15:59497622 C G 0.021351 2.9416e-05
15:59499274 A C 0.622527 -7.6500e-05
15:59499334 C G 0.045721 -2.3665e-05
15:59500116 C T 0.546630 -5.1564e-05
15:59500117 C T 0.111147 -1.9734e-05
15:59500255 T C 0.105398 -1.6745e-05
15:59503065 A G 0.085180 3.3554e-05
15:59507953 G A 0.501662 7.2705e-06
15:59508080 A C 0.036097 3.4869e-05
15:59510888 T C 0.247322 -7.8457e-06
15:59515767 A G 0.628084 3.5483e-05
15:59515921 A G 0.031660 4.3222e-05
15:59516798 G C 0.049437 -7.4180e-06
15:59523415 A G 0.137840 -1.0832e-05
15:59523608 T A 0.156007 1.8743e-05
15:59525919 G T 1.299444 -6.1575e-05
15:59532861 T C 0.065988 1.4377e-05
15:59533114 C T 0.415375 8.0726e-05
15:59535904 C T 0.285766 1.8521e-05
15:59539522 A G 1.310762 -7.3440e-05
15:59549431 C A 0.294604 1.3979e-05
15:59559523 T C 0.285649 1.0435e-05
15:59564027 A C 0.041586 1.0303e-05
15:59567450 C T 0.031822 3.4674e-05
15:59568113 C T 0.020004 -3.3281e-06
15:59570613 T C 1.286850 -3.7515e-05
15:59570752 A G 0.266151 3.2045e-05
15:59570772 G A 0.102779 -7.3324e-05
15:59570885 T C 0.038599 -2.8914e-06
15:59571928 T C 1.245333 -2.3158e-05
15:59572001 T G 0.078332 -7.8862e-06
15:59572027 A G 1.932665 -1.6976e-05
15:59573063 C T 0.166702 -3.8767e-05
15:59575471 G T 0.049518 1.7857e-06
15:59577305 C T 0.399334 -2.7059e-05
15:59579500 A C 1.266826 4.3320e-06
15:59580229 T C 0.101283 4.7181e-05
15:59582629 T C 1.249445 2.3675e-06
15:59585013 T C 0.091221 2.8752e-05
15:59586609 C T 0.067815 -2.1823e-05
15:59588214 T C 1.562320 3.6826e-05
15:59591659 A C 0.157091 3.1437e-05
15:59592551 T C 0.055043 1.3204e-05
15:59594230 C T 0.615418 -1.9170e-05
15:59597696 C T 0.104697 6.6716e-06
15:59606507 T C 1.573489 -1.6083e-05
15:59606586 A G 0.237082 -9.5276e-06
15:59608776 T C 0.051083 9.5805e-05
15:59616308 C T 0.097625 4.2848e-06
15:59616851 T C 1.424765 -4.1495e-06
15:59624166 A G 0.032247 3.9473e-05
15:59624357 G A 0.168634 -1.0146e-04
15:59632417 T G 0.386532 -6.9311e-06
15:59637449 G A 0.066124 9.9577e-06
15:59644390 A G 0.046120 4.3817e-06
15:59644694 T C 0.053585 -5.7433e-06
15:59651949 A G 1.766226 -2.1228e-05
15:59654517 C T 0.076095 -8.3744e-06
15:59655928 C A 0.021461 3.3866e-05
15:59659873 T C 1.788671 -2.2061e-05
15:59666605 A G 1.857171 1.9203e-05
15:59670337 T C 0.084343 -3.8207e-07
15:59671259 T C 1.265703 4.4847e-06
15:59681214 G A 1.606645 9.6352e-06
15:59683540 G A 0.333181 -8.4746e-06
15:59690196 G A 1.720109 -9.5951e-07
15:59691087 A G 0.101422 8.2549e-06
15:59694505 C A 1.499763 -2.1305e-05
15:59694711 G C 0.028648 -2.2479e-05
15:59695902 C A 0.437829 8.6828e-06
15:59697236 G A 0.526132 1.1664e-05
15:59707939 G A 0.036210 6.7828e-06
15:59708995 A G 0.027843 5.3878e-05
15:59709151 A G 0.923324 -7.7024e-05
15:59710580 G A 0.437716 1.8229e-05
15:59715666 T C 0.189988 9.4311e-07
15:59719169 G A 0.178387 1.5844e-06
15:59722219 T A 0.409386 8.4668e-06
15:59723066 A G 0.475043 4.5373e-08
15:59726577 G A 0.174720 3.8898e-05
15:59732865 T C 0.408708 1.1581e-05
15:59736320 G A 0.293312 6.7271e-05
15:59750930 A G 1.462783 -1.8753e-05
15:59764706 C T 1.304592 -1.0704e-05
15:59766249 A G 0.120008 -4.3260e-06
15:59769592 A G 0.109323 -1.7061e-05
15:59772150 A G 0.108518 -6.0467e-05
15:59784493 T C 1.617155 -4.9208e-05
15:59786336 A C 0.150814 7.6791e-05
15:59793434 C T 0.052680 -1.2260e-05
15:59798816 T C 0.037519 -1.9904e-05
15:59799643 G C 0.053540 -8.5630e-06
15:59800025 A G 0.021137 -2.8483e-05
15:59809619 T G 0.258777 -1.8177e-05
15:59809654 C A 0.132446 -2.3826e-05
15:59816688 C A 1.135676 -4.1070e-06
15:59820080 A G 0.046509 -2.0878e-06
15:59823398 C A 0.042699 -5.2988e-06
15:59824353 A G 0.779371 1.1072e-05
15:59824987 T C 0.288398 -2.1473e-05
15:59825297 G A 0.156764 -2.0667e-05
15:59827578 A C 0.465948 3.2293e-05
15:59827902 A G 0.028317 4.5873e-05
15:59829970 T G 0.131936 2.3209e-05
15:59833006 T C 0.349407 -3.6382e-05
15:59834003 A G 0.058876 5.3867e-06
15:59835081 A G 0.445516 -5.2225e-06
15:59836165 T C 0.030735 1.2094e-05
15:59843125 C T 0.109258 -1.1127e-05
15:59843987 A G 0.543419 6.4572e-06
15:59845640 A G 0.464393 3.2774e-06
15:59848505 A G 0.442374 -8.6971e-06
15:59854056 G C 0.116152 3.5112e-05
15:59864505 G A 0.903888 -3.2321e-05
15:59871369 T C 0.029449 -4.3929e-06
15:59875661 T C 0.207278 8.3829e-06
15:59875776 C T 0.368726 -9.2043e-05
15:59877330 G T 0.108092 3.0260e-05
15:59886612 A G 0.113899 -7.6265e-06
15:59888539 A G 0.520351 8.8848e-06
15:59892322 A C 1.072372 -4.9664e-06
15:59893673 G A 0.037291 1.6746e-05
15:59899175 T C 0.992986 -7.8026e-07
15:59902306 A C 0.043380 -2.2310e-05
15:59906277 G C 0.104379 2.0126e-05
15:59911217 G C 0.025460 -2.4527e-05
15:59911834 A G 0.043510 8.8290e-06
15:59911970 C A 0.083866 -2.1564e-05
15:59915031 G C 0.696691 -1.7653e-05
15:59924142 G A 0.023110 -2.7148e-06
15:59925148 G T 0.081207 2.1993e-05
15:59927630 C G 0.075758 -1.0802e-05
15:59929846 C G 0.722161 3.3665e-05
15:59941287 G C 0.080191 1.4177e-05
15:59946572 G A 1.323372 -1.2720e-05
15:59948997 A G 0.070379 -1.0794e-05
15:59959277 C G 0.032228 -7.9173e-06
15:59963488 G A 0.668702 1.4588e-05
15:59966553 A G 0.668390 1.6626e-05
15:59966710 G A 0.060428 2.3178e-05
15:59973435 C T 0.079516 -4.2644e-06
15:59973464 T C 0.479051 4.6520e-06
15:59976264 T C 0.049518 -3.3506e-05
15:59979380 A G 0.071145 2.1091e-05
15:59981515 G A 0.838098 4.7916e-06
15:59985584 G A 0.036915 7.8552e-06
15:59986949 G A 0.057850 2.5877e-05
15:59997819 G A 0.254898 7.7458e-06
15:59998058 C T 0.050512 1.8405e-05
15:60000173 T C 0.031222 2.7243e-05
15:60000498 T C 0.106736 -6.4924e-06
15:60008433 G T 0.870826 1.2308e-05
15:60011181 C T 0.064770 -1.0591e-05
15:60015723 T G 0.145643 -1.6352e-05
15:60017390 T C 0.154621 1.7728e-05
15:60017555 A C 0.181266 -2.7478e-07
15:60018770 A C 0.026048 -3.8330e-06
15:60019738 T G 0.058237 -8.5999e-07
15:60021038 A G 0.117187 5.2702e-05
15:60021216 C A 0.096388 -6.3313e-06
15:60021838 A G 1.939066 -5.3351e-05
15:60023324 T C 1.542913 1.2380e-05
15:60023732 T C 0.059603 7.6801e-06
15:60025094 C T 0.025379 -1.3625e-05
15:60033874 T C 0.110147 -2.5496e-06
15:60035539 A G 0.071931 2.3270e-05
15:60042722 C T 0.108479 8.2258e-05
15:60044476 C T 1.515483 -5.7482e-06
15:60047448 A C 0.078740 8.2069e-07
15:60048166 C T 1.479743 -4.7610e-06
15:60058629 T C 0.055182 1.4808e-06
15:60062956 A G 0.053329 5.1683e-06
15:60090041 T G 0.075443 -8.8055e-06
15:60090978 A G 1.946200 -3.3360e-05
15:60102296 G A 0.064696 7.4708e-06
15:60104312 T C 0.102377 -5.9275e-06
15:60116506 G T 0.456331 -1.5812e-05
15:60117608 A G 0.351111 -7.6174e-06
15:60119992 G A 1.578361 1.2079e-05
15:60122456 T C 0.087533 -1.1087e-05
15:60124263 A C 0.588566 -7.6468e-05
15:60128169 T C 1.213069 4.3542e-05
15:60128491 C G 0.476854 2.2454e-05
15:60128826 C A 1.022695 4.1245e-05
15:60130152 C T 1.922451 -2.4009e-05
15:60132823 G T 0.037343 1.1718e-05
15:60133309 C T 0.988789 -2.7892e-05
15:60137705 C T 0.904664 2.5862e-05
15:60137828 G A 0.970573 -2.9163e-05
15:60138217 G A 1.145734 4.3662e-06
15:60138735 T C 0.108414 -2.0108e-05
15:60139070 C G 0.140911 -2.4116e-05
15:60141009 T C 1.922662 2.9854e-05
15:60141435 C T 0.391314 -2.2203e-05
15:60141615 T C 0.445389 -1.6613e-05
15:60144546 C T 0.153878 -1.7288e-05
15:60145310 A G 0.029784 -3.7216e-05
15:60146229 C A 0.042154 5.9351e-06
15:60149137 G A 0.043734 2.0594e-05
15:60151961 C T 0.149814 -2.6638e-05
15:60153671 A G 0.608820 4.2062e-05
15:60158035 G A 1.937972 3.2908e-05
15:60162624 G T 1.963812 1.9118e-05
15:60168050 G A 0.993294 -1.3075e-05
15:60174725 A G 0.994323 1.6064e-05
15:60184014 A C 1.255456 1.9956e-05
15:60185232 T C 0.112293 -3.7538e-05
15:60199132 C T 0.246465 -2.1594e-05
15:60202260 T G 0.079117 -1.2807e-05
15:60208083 T C 0.046062 2.3222e-06
15:60208084 A G 0.024730 -1.8583e-05
15:60208612 A C 0.026535 -1.9438e-05
15:60211892 A G 0.248332 3.6651e-05
15:60213109 T C 0.571846 -3.1747e-06
15:60214996 A C 0.175492 -1.2436e-05
15:60215733 A T 0.020173 -3.5971e-06
15:60217332 T C 1.141339 -1.6891e-05
15:60219652 C T 0.221729 -4.1288e-06
15:60220932 G T 0.751233 -4.4150e-05
15:60221483 A G 0.297188 -4.5517e-06
15:60226033 C T 1.873851 1.7040e-05
15:60231974 C T 0.868430 -8.3954e-07
15:60233876 A G 0.081473 1.2623e-05
15:60241601 C T 0.190958 -5.2961e-05
15:60242545 G A 0.192033 9.7653e-06
15:60248258 T C 0.508261 -6.4547e-07
15:60248374 T C 0.720810 1.1475e-05
15:60259121 G A 0.866713 3.0313e-05
15:60269302 G A 1.604493 -3.3747e-05
15:60287133 G A 0.697703 2.3555e-05
15:60293714 C A 0.216691 -3.4486e-05
15:60304660 A G 0.032919 -4.3142e-06
15:60306151 G T 0.024162 -9.6111e-06
15:60309566 C T 0.029933 -3.1073e-05
15:60318839 C T 0.094626 2.5872e-05
15:60326157 G A 0.325842 -3.3206e-05
15:60331213 C A 0.030056 -2.5003e-05
15:60332019 A C 0.048210 -1.7731e-05
15:60334557 A C 1.142790 9.3780e-06
15:60334628 T C 0.512370 2.0310e-06
15:60336585 C T 1.489396 -2.2705e-05
15:60337250 T C 0.052024 -9.2290e-06
15:60354501 G C 0.290618 -1.3405e-05
15:60361473 A C 0.135682 5.6641e-07
15:60372968 C T 0.044604 -1.3243e-05
15:60374681 C T 0.225851 -3.9497e-05
15:60376089 A G 0.062752 2.5084e-05
15:60377814 T C 0.041264 2.7780e-05
15:60383577 A C 0.128207 2.2935e-05
15:60384873 G T 0.048665 -1.5739e-05
15:60385669 C T 0.458181 1.9489e-05
15:60386084 C A 0.067146 -1.0098e-05
15:60396760 C T 1.078812 6.6007e-05
15:60422185 T C 0.033458 1.1071e-05
15:60430405 T C 0.317555 -7.6549e-06
15:60440212 T C 0.146380 -1.2895e-05
15:60440357 C G 0.389551 2.3537e-05
15:60441655 A C 0.053374 -1.5333e-05
15:60446119 G A 0.023500 2.2485e-06
15:60452376 T C 0.021656 -6.6250e-06
15:60458955 T G 0.919380 1.4474e-05
15:60460429 G A 0.225312 -4.2215e-06
15:60462011 G A 1.090572 5.7853e-06
15:60466462 T A 0.043257 -1.7297e-06
15:60466517 G A 0.032591 -8.9370e-06
15:60470242 T C 0.337689 -4.8013e-05
15:60474270 A G 0.046993 2.2588e-05
15:60483262 T C 0.219856 4.6061e-06
15:60487127 A G 0.127149 2.5602e-05
15:60499461 C T 0.387646 1.1307e-05
15:60502041 T C 1.624185 -1.8111e-05
15:60518206 C G 0.049051 -1.8513e-05
15:60519507 T C 0.064550 -3.5567e-07
15:60519944 T C 0.105015 1.9177e-05
15:60523735 T C 0.157296 -8.5168e-06
15:60536377 G T 1.946859 -3.6735e-06
15:60540234 G A 0.037554 4.8563e-05
15:60549640 T C 0.025256 -1.5563e-05
15:60549853 C T 0.319727 1.6511e-05
15:60551571 T C 0.309545 1.0713e-05
15:60553124 C A 0.049814 2.6287e-05
15:60554629 T C 0.037366 -3.6155e-06
15:60578052 C T 0.050723 -6.7623e-05
15:60581108 C T 0.086164 2.3476e-05
15:60582457 G A 0.458674 1.1399e-05
15:60582910 C T 0.300226 -2.0082e-05
15:60583454 A G 0.032358 -2.2785e-05
15:60590204 T G 0.097151 3.0526e-06
15:60593433 G A 0.770228 2.1348e-05
15:60598819 C T 0.081470 6.0007e-06
15:60603412 G T 0.314355 1.5922e-05
15:60607380 A G 1.502395 -6.4142e-06
15:60608851 G A 0.694311 2.2410e-06
15:60609431 A G 0.117690 2.0400e-05
15:60617150 C T 0.043140 -1.2687e-05
15:60618673 A G 1.530082 5.9162e-06
15:60633212 T G 0.174025 -1.8582e-05
15:60637804 C A 0.465068 -7.7656e-07
15:60639610 T C 0.044500 -2.0466e-05
15:60639974 G A 0.031725 -1.0172e-06
15:60643068 A G 1.527680 -5.4884e-06
15:60644680 A G 0.025567 1.8184e-05
15:60648931 T C 0.053777 -1.4013e-06
15:60663178 T C 0.032685 1.1838e-05
15:60666116 C T 0.116090 9.0289e-06
15:60667843 G A 0.510958 7.5029e-05
15:60669030 C T 0.235712 -2.4484e-05
15:60669311 A G 0.225017 -2.0853e-05
15:60673418 G A 0.180017 7.3495e-06
15:60673690 C T 0.348654 3.0019e-05
15:60674431 C T 0.197879 4.1627e-05
15:60674672 T C 0.534221 -6.0092e-06
15:60674723 G A 0.115701 1.0364e-05
15:60675692 C T 0.161376 -2.3111e-05
15:60682220 C T 0.268284 -3.5620e-05
15:60685176 A G 0.386422 1.8655e-05
15:60689179 A T 1.212014 -2.0414e-05
15:60689589 A G 0.087329 4.4563e-05
15:60691710 C T 1.427689 -2.8530e-05
15:60698897 G T 0.126698 9.9250e-07
15:60710269 G T 1.414138 -2.8306e-05
15:60713555 A C 0.276746 -3.2128e-05
15:60717295 G A 0.044611 2.0584e-05
15:60730250 T C 0.293783 -4.4406e-06
15:60733007 C A 0.105019 3.0068e-05
15:60737009 A G 0.029358 -3.5744e-05
15:60737961 T C 0.058662 -1.2654e-06
15:60738566 G T 1.134290 2.4208e-06
15:60745693 C T 0.587462 2.8625e-05
15:60749073 C T 0.094402 8.6688e-06
15:60763741 A G 0.040894 1.4478e-05
15:60770850 A C 1.403664 -2.5629e-05
15:60781513 C T 0.666316 3.5308e-06
15:60796818 T C 0.089221 7.3672e-06
15:60799909 G A 0.728159 -1.7376e-05
15:60813272 T A 0.512292 8.1588e-06
15:60817188 C A 0.183276 5.0553e-05
15:60832197 C T 0.083716 -1.3224e-05
15:60835286 A G 0.026161 1.7350e-06
15:60841275 G A 1.207717 2.1097e-05
15:60844847 G A 0.862818 6.8414e-05
15:60849026 C A 0.040738 -2.4284e-05
15:60855200 A T 1.731359 2.6670e-05
15:60856696 C A 0.235520 1.5289e-05
15:60860702 C T 0.045870 -5.1976e-06
15:60862500 G A 0.480262 -6.3997e-05
15:60862962 G A 0.671263 -4.3960e-05
15:60867129 T G 0.081834 4.8321e-05
15:60872868 G C 0.098030 -5.2442e-06
15:60878030 A G 1.239941 1.5918e-04
15:60878340 C A 0.082603 4.9318e-05
15:60878804 A G 0.315783 -2.1399e-07
15:60883281 A C 1.228613 1.3440e-04
15:60884594 T G 0.107424 -5.7476e-06
15:60897939 C T 0.800155 2.6185e-05
15:60910550 T C 0.364253 1.7963e-04
15:60911857 G A 0.339244 4.9058e-05
15:60917321 G A 0.896851 2.0468e-04
15:60920405 C T 0.244505 3.8447e-05
15:60921691 A C 0.075654 -4.9830e-06
15:60931471 C T 1.128415 2.0200e-04
15:60941324 T G 0.718256 2.5484e-05
15:60943036 A G 0.036025 -2.2685e-05
15:60953851 A G 1.274973 3.8614e-05
15:60957248 G A 0.404148 -1.6828e-05
15:60963331 G T 0.137996 6.0351e-06
15:60965915 C T 0.290297 4.0848e-05
15:60983676 G A 0.275204 -2.7843e-05
15:60984270 C T 0.436839 -3.6823e-05
15:60984740 G C 0.132251 -8.6848e-06
15:60987230 T C 1.390350 -3.3341e-05
15:60988991 C A 1.561414 -4.2665e-06
15:60990385 T C 0.124682 -4.9205e-05
15:60993837 A C 0.028106 2.7170e-05
15:60993992 G A 1.565030 5.4295e-06
15:60995837 G A 1.579435 -9.1681e-06
15:60996409 T C 0.151661 -1.2189e-05
15:61000663 G A 1.535409 -2.6858e-05
15:61004647 C T 0.129512 -1.3033e-05
15:61006072 C G 0.803361 3.4707e-06
15:61006093 G A 0.153752 -3.3837e-06
15:61009802 C T 0.479558 -1.4240e-05
15:61011148 A G 0.049697 4.0805e-05
15:61012259 A C 1.396250 3.9004e-06
15:61012651 C A 0.048616 1.6542e-05
15:61013848 G A 0.053650 -1.4706e-05
15:61015174 G C 0.332045 -7.3803e-07
15:61016296 T C 1.371819 -4.3400e-07
15:61016657 G A 0.037090 -3.7535e-05
15:61017977 A G 1.270439 2.3937e-05
15:61018497 G C 0.041423 4.8859e-06
15:61018877 T C 0.061343 1.9636e-05
15:61020254 A C 0.369810 -1.1740e-05
15:61022091 C T 0.129035 1.9533e-05
15:61023002 G T 0.041540 1.7394e-05
15:61030972 C T 0.537522 9.4623e-06
15:61034127 G T 0.130735 2.0086e-05
15:61036550 G A 0.247017 2.3890e-06
15:61043102 A G 0.034302 2.7778e-05
15:61046456 A C 0.096839 1.7953e-06
15:61047117 C G 0.158419 -6.7834e-06
15:61050486 A G 0.383520 2.3839e-05
15:61058107 A G 1.280968 -1.3239e-05
15:61060707 G A 0.297188 -2.0917e-05
15:61061261 T C 1.012139 -4.1306e-06
15:61063495 A G 0.070055 1.0657e-05
15:61068347 A G 0.253097 -2.0440e-05
15:61068707 G A 0.046049 -2.5908e-05
15:61069988 T C 0.255661 -1.6541e-05
15:61072337 A G 0.073502 3.7147e-07
15:61081507 A G 1.932795 1.1242e-05
15:61082610 T C 0.061956 1.9551e-05
15:61083283 C G 0.195876 -9.2727e-06
15:61085868 C T 0.078465 2.1723e-05
15:61086252 A C 0.601484 2.0700e-05
15:61087151 A G 0.089637 2.1395e-05
15:61097179 A G 0.033124 -2.7688e-06
15:61105628 G T 0.082116 -3.5550e-05
15:61109873 A C 0.941156 2.3939e-05
15:61114657 T C 0.340679 -8.9969e-06
15:61119745 A C 0.128363 -6.1860e-06
15:61120658 C T 0.052586 -4.7636e-05
15:61126859 C T 1.088598 9.1594e-06
15:61131995 A G 0.061456 1.3435e-05
15:61132652 G A 0.529959 2.5090e-05
15:61134080 G A 0.251866 -3.6394e-05
15:61134309 C T 0.179543 3.3872e-05
15:61134582 T G 0.476351 3.6986e-06
15:61134662 T C 0.557191 1.5288e-05
15:61135464 T C 0.028696 -3.5113e-05
15:61135910 C T 0.796662 9.1176e-06
15:61138473 G T 0.043786 -1.0003e-05
15:61139256 C G 0.072745 1.5127e-06
15:61142062 C A 0.043757 9.3741e-06
15:61143477 T C 0.253742 6.2810e-05
15:61148578 G T 0.049005 2.5579e-06
15:61152975 T C 0.050281 1.8857e-05
15:61157611 C G 0.931925 -2.9698e-05
15:61158088 T C 0.769972 3.2685e-06
15:61158872 G A 0.039281 -2.2134e-05
15:61159000 A C 0.204951 1.6545e-05
15:61159872 C T 0.028557 -5.7234e-06
15:61160385 C T 1.346618 2.4127e-06
15:61162797 T C 0.027632 2.4957e-05
15:61164199 A G 1.628746 -2.0043e-05
15:61168183 G A 0.032517 2.2188e-05
15:61168784 T C 0.685148 -6.5729e-06
15:61171868 G A 0.074576 3.1087e-05
15:61172530 T C 1.065196 -4.2328e-05
15:61176020 A G 0.543887 -5.3945e-05
15:61177888 T C 1.351503 -9.6977e-06
15:61179849 T C 0.117009 2.0954e-05
15:61179923 C T 0.122501 5.9602e-06
15:61180498 G C 0.037071 1.9808e-05
15:61184800 G A 0.059808 -1.8586e-05
15:61185436 T C 0.055014 1.0470e-05
15:61185942 A G 0.596670 1.7806e-05
15:61186082 T C 0.051274 -4.4718e-05
15:61187068 T C 0.574716 1.8707e-06
15:61188694 T C 0.264509 4.4697e-05
15:61190288 C A 0.951988 -4.4945e-06
15:61194806 C T 0.982167 -2.6004e-05
15:61195780 A G 1.280813 -1.5195e-05
15:61197157 C T 1.118820 -3.9792e-05
15:61200036 T C 0.068441 3.3315e-05
15:61200300 C T 0.125065 -4.7365e-06
15:61200750 A G 0.758799 3.9566e-05
15:61201424 T C 1.196272 -8.8156e-06
15:61202012 C G 0.643686 3.8470e-05
15:61204281 C T 0.380378 2.8976e-06
15:61205271 A G 0.088631 1.4034e-05
15:61205992 C T 1.249020 1.6697e-06
15:61206536 T C 0.074316 1.8346e-05
15:61206920 C A 0.690111 -1.3923e-05
15:61208344 C T 0.549233 2.6331e-05
15:61208729 G A 0.190257 3.6961e-05
15:61209011 A G 0.145932 -3.5730e-05
15:61209362 T C 0.105226 3.8817e-05
15:61210225 C T 1.451725 1.6805e-05
15:61212869 T C 0.813521 -9.8562e-06
15:61213225 T C 1.383657 9.1477e-06
15:61214322 C T 0.123513 3.2503e-06
15:61221626 T G 0.051748 4.6549e-05
15:61221682 T G 0.132215 -3.6192e-07
15:61223350 A G 0.602812 -1.2415e-05
15:61224000 T C 0.033176 -2.2425e-06
15:61224299 C A 0.132034 4.4567e-05
15:61225746 C T 0.042903 2.0321e-05
15:61229577 G A 0.543166 -3.0038e-06
15:61230480 C G 0.053692 -2.9059e-05
15:61230657 G T 0.351267 -8.4637e-06
15:61231252 G C 0.112805 3.5741e-06
15:61236966 C T 0.320045 2.5042e-06
15:61241211 A G 0.075900 1.7538e-05
15:61242080 C T 0.664249 6.2492e-06
15:61263377 C A 0.414466 -7.7470e-06
15:61264209 T C 0.032358 1.7480e-05
15:61266132 G A 0.184496 -2.7089e-05
15:61267096 T C 0.899029 7.1144e-06
15:61267732 G A 1.925784 1.5457e-05
15:61268282 C T 0.286736 -1.7637e-05
15:61281002 C T 0.524305 -1.5800e-05
15:61283629 C T 1.331392 -2.7792e-05
15:61288783 C G 0.284552 -1.4208e-06
15:61288832 A G 0.081240 -1.0039e-05
15:61291429 C T 1.036356 -2.4145e-05
15:61291680 G T 0.269949 -2.4105e-05
15:61292073 A G 0.315692 -2.3664e-05
15:61292139 G T 0.538307 4.2061e-05
15:61292486 A G 0.259244 -7.0324e-06
15:61299455 C T 0.153670 -1.2398e-05
15:61301934 A G 0.259361 -2.2432e-06
15:61316012 T C 1.447255 3.9155e-07
15:61318055 C T 0.164547 5.3992e-06
15:61328581 A G 0.117629 3.0649e-05
15:61328994 T C 0.026723 1.1264e-05
15:61329788 G A 0.492973 -3.4352e-05
15:61332277 G A 0.193967 -1.3526e-05
15:61336628 T C 1.066520 1.0526e-06
15:61341303 C A 0.321684 -1.0462e-05
15:61345734 G A 0.988714 1.3572e-05
15:61350753 T C 0.736695 -1.3005e-06
15:61353624 A G 0.027012 -1.4954e-07
15:61353769 T C 0.477685 5.2825e-06
15:61354459 C T 0.044052 1.8956e-05
15:61356792 G T 0.027885 -9.2083e-06
15:61362514 G A 0.115941 7.9811e-06
15:61364348 T C 0.546782 6.4585e-05
15:61366854 T C 0.870394 -3.0456e-05
15:61371622 C T 0.058999 -2.9750e-05
15:61372040 A G 0.349838 2.6859e-06
15:61380371 C T 0.132754 -1.8256e-05
15:61381499 T C 0.314069 4.7984e-05
15:61384518 T G 0.693211 4.7914e-05
15:61385177 C T 1.180153 1.3601e-05
15:61395154 T C 0.085044 -7.0217e-05
15:61401915 G C 0.140505 -2.4893e-05
15:61406355 A G 0.108469 1.3680e-05
15:61408362 A G 0.670383 1.8115e-05
15:61413969 C T 0.074187 -4.5759e-07
15:61422931 C T 1.352523 -7.2460e-06
15:61430262 C T 0.114029 -5.6934e-05
15:61430634 C T 0.155361 -4.2859e-06
15:61431787 T C 0.212131 -3.1272e-05
15:61431996 T C 1.173382 7.2905e-06
15:61432877 C A 0.332145 6.3206e-06
15:61433256 T C 0.043913 -2.6988e-05
15:61433376 T C 0.527343 4.5065e-05
15:61433543 A G 0.881164 -1.4606e-05
15:61437762 C A 1.578874 2.3695e-06
15:61450514 C T 0.068045 -1.2947e-05
15:61454086 G T 0.369881 1.0618e-05
15:61454389 G T 0.995638 3.3277e-06
15:61459477 G T 0.223595 1.5241e-05
15:61466998 T C 1.719233 3.2442e-05
15:61467308 A G 1.248244 2.5898e-05
15:61469510 C G 1.293974 7.2307e-06
15:61472606 C T 1.279274 -3.7217e-06
15:61473414 C T 0.136445 3.0989e-05
15:61473989 C A 0.070658 -1.1333e-05
15:61476654 G T 0.082311 6.6444e-06
15:61485205 A G 0.122799 -3.5499e-05
15:61495016 G C 0.556188 -1.3388e-05
15:61495060 C G 0.548756 9.5367e-05
15:61498706 T C 0.815212 -2.6594e-05
15:61501932 T C 0.305575 -8.0175e-05
15:61502390 C T 0.718369 3.6628e-06
15:61506753 C T 0.467022 -1.0037e-05
15:61508186 G A 0.047000 -1.1174e-05
15:61509171 A G 1.216247 -1.7949e-05
15:61516941 T G 0.127366 4.1866e-05
15:61519574 T C 0.055043 2.1317e-05
15:61527508 A C 1.383793 -1.1021e-05
15:61545649 G A 0.057052 1.5085e-05
15:61549965 C A 0.066429 1.1563e-05
15:61553688 A G 0.146198 1.8156e-05
15:61555614 T C 1.389337 -1.3144e-05
15:61566848 C T 0.324891 5.3221e-06
15:61572131 A G 0.621667 1.6130e-05
15:61588592 C G 0.112926 -5.5358e-06
15:61591134 A C 0.066169 3.9144e-05
15:61591586 T C 0.030955 -4.6070e-06
15:61593522 T C 0.097034 1.3076e-05
15:61597124 G A 1.838092 -1.0559e-05
15:61597447 C T 1.358940 -1.2291e-05
15:61601952 T C 0.044601 2.8712e-05
15:61603979 C G 0.095236 2.7111e-05
15:61606321 G A 0.085060 -1.2406e-05
15:61613704 T C 0.059830 1.1123e-05
15:61614338 T C 0.042128 4.3011e-05
15:61621233 T C 1.892537 1.1816e-05
15:61635365 T C 0.117862 2.6508e-05
15:61641235 T G 0.032121 -2.2002e-05
15:61642389 G A 1.826861 5.2617e-07
15:61649102 T C 0.027989 -3.7966e-05
15:61660446 C T 0.024496 1.2757e-05
15:61660837 G T 1.957775 -1.4066e-06
15:61665335 C T 0.620498 1.6484e-05
15:61667898 C T 1.084998 -2.0897e-05
15:61671910 C T 1.636295 -3.1214e-05
15:61676256 G T 0.909448 -2.2656e-05
15:61682828 G A 1.841299 -8.3609e-05
15:61682876 T C 0.652541 -7.8706e-06
15:61684984 C G 0.073852 -1.3555e-05
15:61699846 C T 0.267336 -9.3913e-06
15:61702779 G A 1.827507 -7.4451e-06
15:61713250 C T 0.037561 3.9408e-05
15:61726389 G T 1.549629 -1.5817e-05
15:61728884 A G 1.886390 -3.9971e-06
15:61733314 A G 1.884845 -1.4291e-06
15:61734108 G A 0.067270 2.2995e-06
15:61734722 T G 0.868687 -7.7403e-07
15:61734883 G T 0.131966 2.8525e-06
15:61735281 A G 0.046016 -4.8487e-06
15:61738409 C T 0.037262 2.7767e-05
15:61739384 A C 0.032647 -4.5086e-05
15:61740182 T G 0.050460 2.4011e-05
15:61740241 G A 1.727143 -2.1518e-05
15:61743481 A G 0.218726 3.8814e-05
15:61749208 G A 0.026960 -1.0577e-05
15:61751122 A G 0.063488 -1.2768e-05
15:61751480 G C 0.063118 2.0770e-05
15:61751677 G A 0.083262 -2.9053e-05
15:61761718 T C 0.077880 -7.3466e-06
15:61763495 C T 0.747887 5.7673e-06
15:61768951 G A 0.040920 1.5801e-05
15:61769486 T C 0.020465 1.9476e-05
15:61771414 A C 0.141395 3.0968e-05
15:61772657 G C 0.701251 2.0375e-05
15:61775710 G A 0.409701 1.4741e-05
15:61777421 T C 0.023555 6.7768e-05
15:61781887 C T 0.561164 -6.9454e-06
15:61782126 A G 0.416689 -1.8565e-06
15:61789076 T C 1.148308 3.4961e-05
15:61795832 A G 0.296623 -1.8289e-05
15:61801191 G A 0.300466 -6.3649e-06
15:61801704 A G 0.043530 -9.2062e-06
15:61806826 G A 0.511120 1.2148e-05
15:61808361 G A 0.494054 1.3137e-06
15:61809383 G A 0.027482 -1.1936e-05
15:61819305 G A 1.180257 -1.4133e-05
15:61821426 A G 0.432198 -3.5819e-05
15:61837086 T C 0.107505 -1.0426e-05
15:61839613 A G 0.397558 -6.0439e-06
15:61840103 T C 1.093834 2.5816e-05
15:61845418 T G 0.193740 -6.5611e-05
15:61852743 C G 0.100806 -1.8237e-07
15:61854806 C T 0.081422 3.2879e-05
15:61856287 T C 0.071110 -2.1299e-05
15:61856952 T G 1.897633 -1.1814e-05
15:61861526 A C 0.021572 -1.4976e-05
15:61870943 T C 1.089640 1.8290e-05
15:61893074 C T 1.964799 5.4887e-07
15:61898566 C T 0.508543 -7.6118e-05
15:61914035 C T 0.554605 -7.3206e-05
15:61919026 T G 0.377720 1.9145e-06
15:61923543 C T 0.023643 -5.0321e-05
15:61925383 A G 0.146559 -4.8018e-06
15:61936935 T C 1.829286 -1.6425e-05
15:61949128 T C 0.104668 -1.2132e-05
15:61951235 T C 1.129943 4.4237e-05
15:61951318 A C 0.048496 -2.0320e-05
15:61954261 G A 0.227104 3.1410e-06
15:61957905 G T 0.073356 1.8075e-06
15:61964670 T C 0.153784 2.2729e-05
15:61965751 T C 0.064374 4.5659e-06
15:61967064 C T 0.890385 3.7683e-05
15:61979500 A G 0.020851 1.4327e-05
15:61979674 A G 0.056159 6.5416e-06
15:61984638 C A 0.879768 2.6912e-05
15:61988299 G A 1.722566 -3.4000e-05
15:61992653 T C 0.483820 -1.0361e-05
15:62001132 C A 0.238951 1.4510e-05
15:62007722 C A 0.046763 -1.9999e-05
15:62013926 G A 0.231070 2.5076e-05
15:62014065 A C 0.733648 7.5053e-05
15:62021068 G A 0.819983 4.7731e-05
15:62024318 A G 0.025778 -3.9394e-06
15:62024432 A G 0.055023 -7.7696e-06
15:62024980 C T 0.521403 3.0739e-05
15:62044442 G C 0.025856 -5.3136e-06
15:62046610 T G 0.830208 4.0807e-05
15:62054147 A G 0.026447 -1.2153e-05
15:62060024 G A 0.163729 -1.9376e-05
15:62073747 T C 0.124117 4.0504e-06
15:62080910 A G 0.112857 -2.2916e-05
15:62092819 T C 0.166452 -2.4262e-05
15:62093625 G A 0.234904 -2.7005e-05
15:62094071 A G 1.676417 -4.3729e-05
15:62094448 T C 0.644660 -5.5426e-05
15:62097290 C T 0.269261 3.0925e-05
15:62097388 T C 0.045789 4.2368e-06
15:62099865 A G 1.140177 -4.7856e-05
15:62102484 G A 1.485761 -3.4315e-05
15:62106189 A C 0.058587 1.7326e-05
15:62108641 C G 0.074226 1.7166e-05
15:62109650 C A 0.828773 -5.6461e-06
15:62112292 T C 1.172249 -1.8927e-04
15:62112657 T C 0.037600 -1.6935e-06
15:62115206 C A 0.532744 1.5937e-05
15:62118307 C A 0.048071 -1.5970e-05
15:62120235 T C 0.192468 -1.5476e-05
15:62124526 A G 0.052294 5.1250e-06
15:62126490 T C 0.122595 1.1267e-05
15:62131733 C T 0.560496 -1.4355e-05
15:62131866 A G 0.265288 1.6546e-06
15:62131928 T G 1.761974 -2.3112e-05
15:62140330 C T 0.038989 -8.7537e-06
15:62142081 A G 0.047607 -9.5624e-07
15:62143679 C T 0.084538 -2.8267e-05
15:62155282 G A 0.972625 -3.0930e-05
15:62174258 G A 0.040368 4.3129e-05
15:62174496 C T 0.115233 2.1368e-06
15:62182198 T C 0.035542 6.5691e-06
15:62207266 A C 0.094415 1.7791e-05
15:62207619 C T 0.897403 2.0090e-05
15:62207911 G A 0.020666 8.3481e-08
15:62214607 T C 0.158724 -8.1379e-06
15:62217962 A G 0.081295 2.3826e-05
15:62218992 A G 0.049612 -8.5355e-06
15:62219337 A G 0.028690 3.8108e-05
15:62223303 G C 0.047636 9.5218e-06
15:62228592 G A 0.026798 -1.6661e-05
15:62229021 A T 0.031261 3.4658e-05
15:62246980 G A 0.065222 2.8707e-06
15:62253791 C T 0.162493 -7.1977e-06
15:62254989 C T 0.043591 -9.1349e-06
15:62265507 A G 1.797318 3.9277e-06
15:62269728 C T 1.850030 3.7680e-06
15:62274758 G T 0.022104 2.0087e-06
15:62288755 A G 0.090529 -3.1567e-05
15:62289871 A C 0.057545 1.1777e-05
15:62290294 C T 0.233602 1.6794e-05
15:62291081 C T 0.072904 -1.1978e-05
15:62312840 C A 0.174035 -2.9090e-06
15:62313909 G A 0.096063 -3.2640e-05
15:62315831 A G 0.158860 -1.2102e-05
15:62316035 T C 0.037652 -1.2129e-05
15:62322152 G A 1.056487 -4.0790e-05
15:62334252 G A 0.039093 -3.4405e-06
15:62345483 C T 0.040264 2.4174e-05
15:62346050 T C 0.041946 -1.9208e-05
15:62352997 C T 0.078640 -1.5620e-05
15:62359914 T C 0.157890 -1.7095e-05
15:62363300 A G 0.169244 -1.6471e-06
15:62375932 T C 0.063547 6.3382e-05
15:62380259 T C 0.899172 -2.0145e-05
15:62382775 A G 0.447528 -1.7536e-05
15:62383155 C T 0.878311 -8.2918e-05
15:62395865 A G 0.252275 -7.6615e-06
15:62396942 A G 0.857297 -8.5478e-05
15:62403337 A G 0.055179 -1.9987e-06
15:62404382 T C 0.538629 -2.6078e-05
15:62407322 C G 0.598017 -4.6321e-05
15:62411514 G A 0.392687 -2.8947e-06
15:62415019 A G 0.054527 1.8967e-05
15:62415429 C T 1.149908 -6.7353e-05
15:62419882 A G 0.449940 4.5990e-05
15:62423926 C T 0.049843 1.3096e-05
15:62427674 C A 0.594467 -4.9458e-05
15:62429997 C T 0.109300 9.1421e-06
15:62433962 G A 0.768660 -7.2199e-05
15:62439284 T C 0.373293 -5.0437e-06
15:62439457 G C 0.993366 -3.7359e-05
15:62442581 C T 0.426437 -2.5603e-05
15:62453036 A C 0.053267 -9.1477e-06
15:62453736 T C 0.021565 5.0364e-05
15:62458066 G A 0.079808 3.3604e-06
15:62464424 A G 1.666212 -6.2034e-05
15:62466816 C T 0.539820 1.8487e-05
15:62471970 C T 0.068266 -2.6834e-05
15:62474602 C T 0.054501 -1.3652e-05
15:62477197 G A 0.448989 1.2673e-05
15:62489128 C A 1.194175 -4.2439e-05
15:62489814 C T 0.320370 1.9682e-06
15:62499879 A C 0.328825 4.6903e-05
15:62512091 T C 0.121225 -1.7494e-05
15:62514081 A G 0.062297 -1.4149e-05
15:62517111 T C 0.033507 -9.6642e-06
15:62517908 C A 0.851650 2.3016e-05
15:62519191 T C 0.184665 -1.1134e-05
15:62522676 G A 0.266833 -2.1466e-05
15:62522818 T C 0.033912 1.6604e-05
15:62528129 C T 0.029352 1.5422e-05
15:62531385 A G 0.026580 -3.9807e-05
15:62532195 C T 0.128697 -9.8872e-06
15:62532765 T C 0.461355 -5.6567e-06
15:62554111 A G 0.927952 -3.5564e-06
15:62559229 T C 0.052099 -3.0466e-05
15:62561981 A G 0.495985 -2.7570e-05
15:62564766 T G 0.097816 -2.6396e-07
15:62568621 C G 1.288223 -6.3034e-05
15:62570128 A G 0.029053 -3.0496e-06
15:62570317 T G 0.053504 -1.1935e-05
15:62572048 A G 0.271367 -2.6957e-05
15:62577051 T G 0.267118 -3.2533e-06
15:62582054 T G 0.995767 -4.4425e-06
15:62593210 G T 0.052621 -1.3575e-05
15:62597000 T C 0.093886 3.0695e-05
15:62599775 T C 1.104986 1.1779e-05
15:62619329 A C 0.040729 5.8237e-06
15:62619977 C T 0.451173 4.3324e-05
15:62626249 A G 0.039966 1.2961e-05
15:62628031 G A 0.246540 -2.4304e-05
15:62629430 C T 0.725728 -2.4556e-05
15:62630963 T G 0.045445 -3.2363e-06
15:62631414 T C 1.294374 3.0999e-06
15:62637479 A T 0.039622 3.4179e-06
15:62640652 C G 0.072528 2.2760e-05
15:62642340 G A 0.048694 1.2178e-05
15:62650888 T C 0.046656 9.1553e-06
15:62651855 T C 0.538674 -5.9169e-05
15:62652143 A G 0.362851 -2.0290e-05
15:62658548 C G 0.658338 -3.4237e-06
15:62662511 A G 0.075540 -8.1491e-06
15:62667829 T C 0.277882 -2.3387e-07
15:62670310 C T 0.239815 9.7361e-06
15:62672178 G A 0.061099 2.1458e-06
15:62674841 A G 0.497312 -3.3105e-06
15:62679097 T C 0.036032 -9.0638e-06
15:62680862 C T 0.326767 1.8117e-05
15:62685857 A G 0.502892 -1.1508e-06
15:62694982 T C 0.085297 1.6813e-05
15:62695879 T C 0.283822 -1.4061e-06
15:62700919 G T 0.033127 -2.7723e-05
15:62701937 C T 0.270965 -1.0279e-05
15:62702779 C T 1.413038 -1.6749e-05
15:62713529 A G 0.068218 8.0314e-06
15:62716200 A G 0.449797 -1.2269e-05
15:62718601 C A 0.038940 -1.9575e-05
15:62722897 G C 0.258205 -1.3564e-06
15:62729354 G T 0.784062 -8.2651e-06
15:62729715 A G 0.047746 7.6834e-06
15:62740562 C T 0.182902 1.4356e-05
15:62740701 A G 1.291793 1.2572e-05
15:62744419 C A 1.742447 -5.5672e-06
15:62746898 C T 0.808055 4.9955e-07
15:62747351 A G 0.047905 -1.2994e-05
15:62748619 C G 0.113578 -1.2782e-06
15:62749082 G A 0.454575 5.6690e-05
15:62751541 T C 0.108975 7.2838e-06
15:62758352 A G 0.746978 -3.0006e-05
15:62764881 A G 0.220460 5.5501e-05
15:62765564 T C 0.440913 -1.2474e-05
15:62765922 T C 0.056909 -6.6241e-08
15:62785480 T C 0.057347 -4.1019e-05
15:62785493 G A 0.023117 -2.7510e-06
15:62787469 G A 0.105730 1.0164e-05
15:62790735 C T 0.497020 -3.3113e-05
15:62794256 A G 0.291728 -1.4520e-05
15:62795987 T C 0.032088 2.9675e-06
15:62807041 C T 0.037145 -1.5362e-05
15:62808539 T C 0.652852 -1.7534e-05
15:62816802 G A 0.374283 1.5002e-04
15:62816995 C T 0.067383 1.4709e-05
15:62817230 G A 0.191676 -2.1515e-05
15:62819996 G T 0.927115 2.4062e-05
15:62833859 A G 0.911626 1.7480e-05
15:62838667 T C 0.037564 2.6386e-05
15:62839205 G C 0.058733 -2.8533e-05
15:62839607 C A 0.396432 -3.4625e-05
15:62842940 C G 0.019492 -1.1316e-05
15:62856181 T C 0.055065 3.5724e-05
15:62865256 T C 0.940696 -2.7229e-05
15:62865257 A C 0.549220 1.1017e-06
15:62868723 A G 0.069363 1.3940e-05
15:62875438 T C 0.148704 1.3989e-04
15:62875464 A G 0.034127 -1.0083e-05
15:62876229 G A 0.106074 1.3432e-07
15:62876293 G A 0.394936 2.2194e-05
15:62879052 A G 0.479230 6.7856e-06
15:62879586 G A 0.075517 -5.1301e-06
15:62884463 G A 0.626328 9.9461e-06
15:62886253 A G 0.107550 -1.2456e-05
15:62889540 A G 0.099442 -1.2380e-06
15:62891954 C T 0.035055 8.7530e-06
15:62896873 A G 0.115788 -1.7917e-05
15:62904282 T C 0.102591 -1.8006e-05
15:62905157 C T 0.917387 -1.2627e-05
15:62909639 A G 0.021877 -3.6967e-05
15:62911229 T C 0.033809 1.1684e-05
15:62911978 G T 0.093915 -3.0615e-05
15:62916462 G T 1.938401 4.9691e-05
15:62916463 G A 0.116337 2.3990e-06
15:62917910 T G 0.077776 -1.0414e-05
15:62918255 A C 1.371118 2.5356e-05
15:62920779 G C 1.808603 1.0100e-05
15:62921645 A G 1.886876 6.7385e-06
15:62928207 T C 0.104704 -2.7118e-05
15:62929206 T C 1.166595 1.4460e-05
15:62931917 C G 0.575410 -1.7765e-05
15:62931999 C T 0.497897 1.6764e-05
15:62932950 A G 1.944298 -2.3246e-05
15:62933424 C T 0.252606 2.1545e-05
15:62936830 T C 1.777749 1.0439e-05
15:62939233 A G 0.026392 -3.1308e-05
15:62941808 G A 1.397091 -4.1810e-05
15:62943580 A G 0.073064 6.5851e-05
15:62945225 T C 0.038651 1.1892e-05
15:62946565 G A 0.028599 4.7618e-05
15:62955688 G A 0.089023 -2.7791e-05
15:62958113 T C 1.884910 -5.0526e-05
15:62961035 C G 0.063839 5.6464e-05
15:62961962 T C 0.024522 -2.8761e-06
15:62977699 G A 0.258413 -1.0436e-05
15:62979624 G A 0.106437 4.3299e-05
15:62980403 G A 0.064069 4.9743e-05
15:62989789 G A 0.147828 2.6242e-05
15:62991210 T C 1.178196 -5.5677e-05
15:62994814 A G 0.350614 -2.5504e-05
15:62998234 T C 0.053959 -3.5778e-05
15:63004704 A G 1.935382 -5.0708e-05
15:63009733 G A 1.765145 -1.3960e-04
15:63014548 G A 1.925651 5.8538e-06
15:63017183 C A 0.036769 9.5947e-06
15:63024400 A G 0.031812 -2.5896e-06
15:63035448 A C 0.093090 -1.9949e-05
15:63036072 G A 0.099056 -2.7324e-05
15:63036226 C G 1.413142 -1.4650e-05
15:63037171 A G 0.075670 1.7567e-05
15:63040067 G A 1.028972 -4.7877e-07
15:63040487 A G 0.035834 -2.2010e-05
15:63043547 C T 1.408429 -1.2864e-05
15:63048201 A G 1.009254 -9.0788e-06
15:63048907 G A 0.473657 2.8457e-07
15:63049570 A G 0.056396 -3.5698e-05
15:63050798 T C 0.667806 -5.8605e-06
15:63051389 G T 0.047886 -5.1051e-06
15:63051529 A G 1.965328 2.6833e-05
15:63051660 G C 0.066793 -1.8808e-06
15:63052009 G C 0.158542 -9.2084e-06
15:63056538 A C 0.475429 1.7662e-05
15:63060115 G A 0.058181 -1.1222e-05
15:63060885 G T 0.024159 1.1321e-05
15:63066806 C A 0.136039 2.7732e-05
15:63067538 C T 1.358407 -3.2420e-05
15:63077042 A G 0.030426 -2.8557e-06
15:63077964 G T 0.045711 -1.5627e-05
15:63081062 G A 0.042215 -1.6176e-05
15:63082503 A G 1.813196 -1.4172e-05
15:63089707 G A 1.448648 -1.7206e-05
15:63092900 C G 0.029186 2.3551e-06
15:63097240 G A 0.105437 6.5436e-05
15:63098601 G A 0.061596 -5.8136e-06
15:63099706 T G 0.066195 -5.7850e-06
15:63102176 A G 0.027781 -8.6396e-06
15:63104596 C T 0.223355 -1.0268e-06
15:63110948 A G 0.701231 -3.0313e-05
15:63111739 C T 0.353555 1.3746e-05
15:63111778 A G 0.021831 -1.0016e-06
15:63113002 G A 0.155816 9.1462e-06
15:63118562 T C 0.042848 8.8710e-06
15:63119797 A C 0.100604 4.5938e-05
15:63123098 A G 0.049580 -1.8431e-05
15:63124509 C A 0.242775 -9.5752e-06
15:63135810 T C 0.321486 1.1781e-05
15:63140196 G A 0.037710 -2.6958e-05
15:63142712 G A 0.039709 1.9120e-05
15:63143538 G A 0.148701 4.7701e-05
15:63144236 T C 0.707778 -2.1549e-05
15:63145130 A G 0.220577 -4.8747e-05
15:63146350 T C 0.548188 -2.9547e-05
15:63154505 T G 0.022244 1.1604e-06
15:63157180 C T 0.112867 1.3832e-05
15:63162244 A G 0.066458 2.1975e-05
15:63165843 T C 0.083317 1.5093e-05
15:63167194 G T 0.038223 -9.5599e-06
15:63171629 C T 0.715594 -1.9024e-05
15:63174047 T G 0.499909 6.5114e-05
15:63175242 G T 0.069500 1.7210e-05
15:63176594 C T 0.100656 -1.8408e-05
15:63176931 A G 0.055715 1.8912e-05
15:63177015 C T 0.665852 -1.1505e-05
15:63178798 C T 0.020549 8.3574e-06
15:63180826 T C 0.265018 -3.2564e-05
15:63190452 T C 0.831269 -2.1970e-05
15:63194063 A G 0.530420 -1.9322e-06
15:63197501 A G 0.171607 -1.3523e-05
15:63203168 T A 0.344343 -8.3656e-06
15:63207340 G T 1.087842 1.0318e-04
15:63214206 C A 1.725306 8.7262e-05
15:63220061 T C 0.065965 -2.0827e-05
15:63220300 T C 0.345713 -2.7848e-05
15:63232702 T G 0.684486 1.5914e-05
15:63233316 T C 0.237695 6.6828e-06
15:63233691 G C 0.020040 1.4206e-05
15:63234299 A C 0.096930 -6.6425e-06
15:63235046 T C 0.097670 2.8214e-06
15:63236212 A G 0.276486 -1.4949e-05
15:63237145 C T 1.049090 -3.5043e-06
15:63239254 A G 0.625945 2.0010e-05
15:63241234 A G 0.646549 1.7287e-05
15:63248911 A C 0.864792 -9.3495e-06
15:63250239 C G 0.275132 -2.7337e-06
15:63253517 T C 0.042167 -2.4456e-05
15:63257277 T C 0.560606 -3.8127e-07
15:63259867 G C 0.233842 -9.0030e-06
15:63264960 G A 1.682717 -9.6842e-06
15:63267778 C A 0.154537 -1.5084e-05
15:63269446 C T 1.109254 -3.5263e-05
15:63279300 T C 0.084434 -1.6573e-05
15:63279973 A G 0.041303 -5.6315e-06
15:63282106 T C 1.914025 5.3261e-06
15:63287273 C T 0.700147 -8.7313e-05
15:63289869 G A 0.497780 2.3275e-05
15:63290370 G A 0.738435 -5.9709e-07
15:63292561 A G 0.029475 3.9522e-06
15:63298677 G A 0.892670 8.3488e-06
15:63299451 C T 0.405946 3.4537e-05
15:63301662 A G 0.040550 1.0154e-05
15:63305377 A G 0.069399 1.8263e-05
15:63309919 A G 0.339783 -4.9963e-05
15:63312632 A G 1.450670 2.3494e-05
15:63317191 A G 0.227010 -3.9972e-05
15:63319746 G A 0.197015 -1.8191e-05
15:63320508 T C 1.180001 -1.7968e-05
15:63323726 T C 0.044659 -2.4572e-05
15:63324546 T C 0.045633 -2.7538e-05
15:63327605 C T 1.085810 4.7310e-05
15:63329100 T C 0.050924 -2.1316e-05
15:63329601 G T 1.090559 3.7933e-05
15:63333619 G A 1.415677 2.7174e-05
15:63339854 A G 0.071658 -8.1661e-06
15:63341996 C T 1.404670 3.2016e-05
15:63343631 C T 0.192062 3.0507e-06
15:63348087 G A 1.070769 -2.8264e-07
15:63348371 C T 0.180043 7.1591e-06
15:63356574 A G 0.020936 -1.3351e-05
15:63358578 C T 0.054767 5.4990e-07
15:63363654 G A 1.315819 -2.6834e-06
15:63366160 G A 0.291667 -3.0656e-06
15:63368714 G A 0.252980 5.1344e-06
15:63369678 A G 0.119677 7.3242e-06
15:63379325 A G 0.056886 1.6045e-05
15:63387172 G T 0.127327 2.9695e-05
15:63389834 G A 0.239876 -1.6186e-05
15:63396301 T C 1.545065 -6.0552e-06
15:63396867 G A 1.628285 -1.4215e-05
15:63398501 T C 0.033043 1.2706e-05
15:63401605 A C 0.206925 -1.7848e-05
15:63414083 C A 1.563248 1.9859e-06
15:63415065 A G 0.064933 6.7472e-06
15:63426237 G T 0.061252 -2.7576e-05
15:63429086 C A 1.035276 1.3337e-06
15:63429171 T C 0.043423 -1.0233e-05
15:63433766 A G 1.365980 2.0255e-05
15:63433785 A G 0.048713 1.8742e-05
15:63435017 A G 0.082201 4.0289e-05
15:63437575 A G 0.027547 2.7659e-05
15:63437852 A C 0.048428 2.2902e-05
15:63443968 C A 0.178069 1.5475e-05
15:63449543 C A 1.029855 2.6702e-06
15:63458282 T C 0.049216 1.5438e-05
15:63461363 G A 0.216886 3.4052e-05
15:63462888 A G 0.050398 -2.2253e-05
15:63478407 G A 0.023834 2.2869e-05
15:63482513 T G 0.126233 -3.0187e-05
15:63484767 A G 0.033601 8.3719e-06
15:63495911 T C 0.106749 9.7043e-06
15:63498818 T C 0.065459 9.8568e-07
15:63505649 A G 1.015573 9.4244e-06
15:63518024 C T 0.053332 -3.1701e-05
15:63521469 T C 0.054410 3.2082e-05
15:63530547 T C 0.045971 2.2923e-05
15:63545332 A G 0.105353 3.2499e-05
15:63548011 A G 0.057292 1.0706e-06
15:63555364 A G 1.964604 -3.0266e-05
15:63569902 T C 0.280371 3.8920e-05
15:63570340 A T 0.498137 3.8241e-08
15:63571121 C T 0.419461 -9.5748e-07
15:63572871 A C 0.039891 4.9062e-05
15:63579780 C T 0.184285 -1.9293e-05
15:63582785 A G 0.226413 1.5605e-05
15:63594660 T G 0.034876 2.0978e-05
15:63597857 G T 0.057321 4.3697e-05
15:63599635 T C 0.024172 2.1536e-05
15:63602056 A G 0.091049 4.0047e-05
15:63604542 C T 0.045666 -1.9907e-05
15:63605080 T C 1.252038 -3.9350e-06
15:63615764 T C 0.203143 5.4227e-05
15:63615767 C T 0.089020 9.2083e-06
15:63618402 A G 0.028362 3.0188e-05
15:63623463 G A 1.261153 2.0703e-06
15:63627576 A G 0.121540 9.2330e-06
15:63631169 T C 0.067137 -1.2379e-05
15:63633238 C T 0.122072 1.0372e-05
15:63639644 G T 1.111085 -1.5846e-05
15:63641845 C A 0.249017 -2.3447e-06
15:63643618 T C 0.187044 5.9533e-06
15:63645402 A C 0.034909 -7.3488e-06
15:63649494 T C 1.144692 -1.5080e-05
15:63655983 A G 0.070256 5.8764e-06
15:63661565 T C 0.040858 -1.6012e-05
15:63664116 G A 0.247559 -1.9473e-05
15:63665765 C T 0.505304 -1.9236e-05
15:63666420 A C 1.928835 1.5443e-06
15:63667290 T C 0.031293 3.0342e-05
15:63677592 T C 1.008459 1.2495e-05
15:63677734 C A 0.189021 -1.0920e-05
15:63678219 G A 0.023717 3.8025e-05
15:63683072 G A 0.089715 1.1868e-05
15:63688374 T G 0.070509 3.5531e-05
15:63693106 T C 0.546074 -4.0417e-05
15:63699995 T C 1.378249 -8.9129e-06
15:63700828 A C 0.036295 1.7421e-05
15:63701503 A G 0.032082 -4.6980e-05
15:63704493 C T 0.036191 -1.1797e-05
15:63705044 T C 0.092493 6.6391e-05
15:63710673 A G 0.034880 -3.4684e-05
15:63713349 G A 0.125717 -1.4824e-05
15:63715432 C T 0.032325 3.0168e-05
15:63723317 G A 0.037765 9.2656e-06
15:63725587 T C 0.032046 1.6908e-05
15:63728556 C T 0.028219 -4.4005e-05
15:63731262 G A 1.968317 -1.5611e-05
15:63733690 C A 0.036305 -4.2627e-05
15:63736349 C G 0.064332 4.3183e-05
15:63737925 G T 0.065556 1.2466e-04
15:63742257 G T 0.141719 -2.5088e-05
15:63744034 A G 0.103480 -9.7784e-05
15:63747396 C T 0.853409 -1.9334e-05
15:63758292 C T 0.375458 3.0364e-06
15:63761495 T C 0.270205 1.6410e-06
15:63772832 G T 1.427047 2.1995e-05
15:63776460 A G 0.067464 -2.7082e-06
15:63780282 G T 0.261240 -8.1495e-05
15:63780630 C T 0.358463 -1.2723e-05
15:63785421 G A 0.619690 3.2506e-05
15:63792486 C A 0.856362 -4.8558e-05
15:63793873 C T 0.686956 3.9628e-05
15:63813743 A G 0.309087 1.3994e-05
15:63836811 A G 0.061638 7.3382e-05
15:63839451 G A 0.028872 1.2892e-06
15:63859215 G A 0.049726 2.3541e-05
15:63873443 C A 0.073709 -1.8459e-05
15:63875161 T G 0.164268 8.5260e-05
15:63878692 C G 0.077689 -2.4223e-05
15:63878889 A T 1.456655 -1.5533e-05
15:63881931 C T 1.171656 -1.2485e-05
15:63889934 C G 0.248809 6.2689e-05
15:63906609 C T 0.089069 -6.0186e-05
15:63915786 T C 0.494005 -4.4764e-05
15:63930237 C T 0.049239 2.6756e-05
15:63935272 G A 0.031166 -1.8944e-05
15:63936532 G A 0.122731 -1.7007e-05
15:63948804 C A 0.037207 2.5818e-05
15:63950887 A G 0.083463 1.4547e-06
15:63970456 C T 1.118739 -3.8554e-05
15:63971168 A C 0.079896 -6.2680e-05
15:63982745 A C 0.021114 2.5323e-05
15:63988357 G C 1.757881 3.5964e-05
15:63989570 A G 0.039271 -1.7327e-06
15:64002266 G A 0.072775 2.7728e-05
15:64011805 C T 0.084268 -1.4769e-06
15:64018950 T C 0.061340 -3.8198e-06
15:64021476 G T 0.055948 -3.0016e-05
15:64025223 C T 0.027440 2.1261e-05
15:64057333 T C 0.060824 -2.7268e-05
15:64070881 T C 1.131219 -2.9337e-05
15:64084146 C T 0.119502 -4.9298e-05
15:64090617 A G 0.025532 1.9555e-05
15:64093202 T C 0.058487 4.9411e-06
15:64098829 C T 0.042063 1.3832e-04
15:64105583 T C 1.748176 3.2539e-05
15:64109132 A G 0.084301 -1.5455e-05
15:64109520 C T 0.029255 5.4010e-06
15:64129923 C T 0.615746 7.0317e-05
15:64131261 A G 0.058551 -1.8057e-05
15:64142539 C T 1.001668 1.9591e-06
15:64147817 C T 0.799246 3.7647e-05
15:64155519 A G 0.328848 1.3024e-05
15:64161179 G C 0.020293 -6.2992e-06
15:64163118 A G 0.038314 -1.9052e-06
15:64163495 A G 1.421084 3.7453e-05
15:64164972 T C 0.035305 -2.0619e-05
15:64168772 C T 1.440147 2.0455e-05
15:64171192 T G 0.040242 4.6620e-05
15:64172312 T C 0.023149 1.0014e-05
15:64172501 C A 0.538148 -7.8862e-06
15:64182391 G A 0.674762 -1.0563e-06
15:64185726 C T 0.352269 -2.3200e-06
15:64186359 A G 0.093561 -8.0017e-06
15:64186370 A G 0.321648 -1.5822e-05
15:64186978 A G 1.783374 1.5002e-05
15:64187193 T C 0.606197 -1.5278e-06
15:64189840 T C 0.064475 8.0225e-05
15:64193836 T C 0.058951 1.0373e-05
15:64195769 T C 0.706159 1.5948e-05
15:64220554 T C 0.033195 -1.3766e-05
15:64237390 T C 0.065056 -2.5495e-05
15:64238249 T C 0.063842 -1.4091e-05
15:64238489 T C 0.101770 6.8393e-06
15:64241733 A G 1.033104 -8.0605e-06
15:64262561 T C 0.102451 -1.2450e-05
15:64262688 T C 0.052537 -6.2368e-07
15:64276772 T C 0.857612 2.3615e-05
15:64279834 T C 1.329864 2.3610e-05
15:64282815 G A 0.139103 4.2661e-05
15:64284305 G A 0.036412 -5.0586e-07
15:64286134 A G 0.101043 1.5126e-06
15:64295372 A G 0.051463 -2.3964e-05
15:64301660 A G 0.078390 -8.1847e-06
15:64301829 A G 0.999247 3.4864e-05
15:64303295 A G 0.050210 1.5429e-05
15:64304752 A C 0.248280 -2.4810e-05
15:64304844 C T 0.082584 -2.8071e-05
15:64315208 G A 0.022227 -2.5458e-05
15:64323391 A G 1.194707 1.5227e-05
15:64326359 G T 0.414213 -1.5657e-06
15:64334243 C A 0.131086 3.5240e-05
15:64336203 T C 0.044328 1.0668e-05
15:64338916 T C 0.029099 2.2730e-05
15:64338992 C T 0.523123 -4.0730e-05
15:64339939 T C 1.657809 3.6340e-05
15:64339953 G T 0.119690 1.1218e-05
15:64342914 A T 1.026885 4.9405e-05
15:64342943 T C 0.027385 1.3504e-05
15:64343201 T C 0.062047 -9.1213e-06
15:64344224 G C 0.139622 -3.8124e-05
15:64344288 T C 0.076751 -5.7544e-06
15:64361938 C T 0.126973 6.6477e-07
15:64370106 A G 0.049632 -4.7919e-06
15:64376238 G C 1.599465 8.7784e-05
15:64410816 T C 0.107589 -4.4556e-06
15:64412139 G A 0.103977 7.9181e-06
15:64418655 A G 1.593279 1.1090e-04
15:64419374 T G 0.128262 -2.8540e-06
15:64428559 A G 0.038736 -4.3916e-05
15:64428860 G C 0.051472 -1.2623e-05
15:64430607 C T 1.463072 6.3503e-05
15:64436589 T C 0.146844 -1.1432e-05
15:64448460 T A 0.266557 4.2726e-05
15:64466574 G A 0.097027 -4.1165e-05
15:64480888 G A 0.086777 7.1343e-06
15:64487863 A C 0.228084 -4.0914e-05
15:64489033 A C 0.052021 -2.1169e-05
15:64496654 T C 0.020637 -3.9711e-05
15:64498142 C T 0.103824 -4.2081e-05
15:64509095 C T 0.122092 -1.0502e-05
15:64516484 C T 0.480223 1.0314e-05
15:64521865 A G 0.088170 -1.6780e-06
15:64524980 A G 0.521153 -1.0677e-04
15:64526322 C A 0.160892 -3.5932e-05
15:64542462 T G 0.033643 7.4445e-06
15:64547802 T A 1.006333 -5.0131e-05
15:64557177 C A 0.084336 -6.7559e-06
15:64580583 C A 0.169409 -8.0608e-06
15:64597046 C T 0.119135 -1.4504e-05
15:64601979 A G 1.771257 3.7384e-05
15:64606503 A G 0.043786 2.4883e-05
15:64617020 C T 0.022526 -4.8697e-06
15:64625746 A G 0.078653 2.3659e-05
15:64625919 G A 0.024279 -1.6049e-05
15:64635009 A G 0.049901 -7.6944e-06
15:64637091 T C 0.156329 -1.5017e-05
15:64648186 T C 0.148432 9.3254e-06
15:64654008 G C 0.281864 6.8079e-05
15:64660617 A G 0.039044 -4.1966e-05
15:64686432 A G 1.902099 3.5218e-05
15:64714519 T C 0.063083 -1.2825e-05
15:64719864 C T 0.910883 8.3200e-05
15:64721828 C A 1.965111 3.0122e-05
15:64726264 C T 1.866687 1.5674e-05
15:64746280 C T 0.028807 1.4439e-05
15:64753965 T C 0.112919 5.4932e-06
15:64759279 T C 0.165875 -1.9917e-05
15:64768700 C T 0.055961 3.9103e-05
15:64785458 C T 0.083418 -5.0235e-05
15:64792532 T G 0.033020 2.1839e-05
15:64793027 A G 0.056039 -1.7492e-05
15:64800141 C A 0.033075 6.6382e-06
15:64800591 G A 0.049937 -3.4022e-05
15:64813253 T G 0.133955 -4.6295e-06
15:64821044 C T 0.139691 1.2408e-05
15:64832308 T C 0.295133 2.9858e-05
15:64840440 G A 0.047607 2.8277e-05
15:64865536 T C 1.902924 2.4975e-05
15:64866896 C T 0.040498 -5.7837e-05
15:64880101 G A 0.029569 1.4149e-05
15:64893845 G A 0.674466 1.3707e-05
15:64895319 G T 1.777067 3.9292e-05
15:64900526 C A 0.811476 -8.0084e-06
15:64911604 G A 0.052112 5.2268e-06
15:64912919 T G 0.028881 1.0253e-05
15:64913884 T G 1.903424 2.8850e-05
15:64921765 G A 0.045461 9.3584e-06
15:64928101 T C 0.055841 -3.4050e-05
15:64931155 A G 0.060866 -1.3276e-05
15:64933982 T G 1.835180 2.0102e-05
15:64948794 G C 0.113270 1.3749e-05
15:64955698 A G 0.037311 -1.1924e-05
15:64957098 C G 1.887256 2.1703e-05
15:64957587 C T 0.156452 2.2133e-05
15:64962630 C A 1.003045 4.3909e-05
15:64973611 A G 0.548022 4.9259e-05
15:64987570 A G 0.124779 -2.1329e-05
15:64989935 T C 0.055263 -3.8544e-05
15:64999109 A G 0.038184 -1.2881e-05
15:65005918 T G 0.034068 3.7486e-06
15:65013458 T G 0.048655 3.1800e-05
15:65018424 C T 0.056614 -8.7419e-06
15:65019721 C T 0.891064 6.4535e-05
15:65019978 C A 0.051910 6.0292e-06
15:65024204 A G 1.717711 8.1148e-05
15:65035120 T C 0.042981 6.4331e-07
15:65035918 T C 0.023685 -1.6531e-05
15:65049357 A G 0.069743 -2.8452e-05
15:65054533 T C 0.625873 5.7728e-06
15:65056529 A C 0.085252 3.6183e-05
15:65063311 G C 0.097677 -9.6177e-06
15:65064585 C T 1.778141 4.0204e-05
15:65094192 T C 1.904589 3.2225e-05
15:65099946 C T 1.909013 2.2735e-05
15:65101007 C T 0.131729 -7.2504e-06
15:65108504 T A 0.916676 -9.2971e-06
15:65110391 T C 0.811791 3.3262e-05
15:65112468 G A 1.969983 -1.7831e-06
15:65113687 G A 0.036003 2.3835e-05
15:65114833 A G 0.224455 -2.2323e-05
15:65124367 C T 0.794542 2.6488e-05
15:65131530 A G 0.066676 2.3264e-06
15:65132946 T G 0.181146 3.5232e-05
15:65134221 T G 0.038836 -2.1358e-05
15:65137003 T C 0.049087 4.2691e-05
15:65139080 G A 0.049989 -2.7471e-05
15:65144445 A G 0.041569 -2.1056e-05
15:65145829 T G 1.226510 -3.4367e-05
15:65150837 A G 0.897208 -6.3826e-05
15:65153690 A G 0.275915 3.9578e-05
15:65157482 T C 0.276794 3.9620e-05
15:65158047 A G 0.056523 -1.0859e-05
15:65162371 T C 0.034140 1.7618e-05
15:65173001 A C 0.900282 -1.9509e-04
15:65176648 T C 0.908341 -1.1594e-04
15:65181556 T C 0.167845 4.4590e-06
15:65183801 G A 0.273282 5.7083e-05
15:65183995 C G 0.029138 -2.5967e-06
15:65187533 T C 0.044208 1.5613e-06
15:65191396 C T 1.226091 -3.7420e-05
15:65191448 T G 0.321986 3.0552e-05
15:65195694 C T 0.061291 1.4276e-05
15:65199469 C A 0.070970 1.1721e-05
15:65210141 T C 0.891846 -1.8222e-04
15:65220760 C T 0.092711 -1.3488e-05
15:65222875 C T 0.708642 4.9481e-05
15:65228460 T C 0.044938 -2.3578e-05
15:65229290 A G 0.847135 -9.9259e-06
15:65235157 G T 0.030430 1.8023e-05
15:65235776 G A 0.707006 -6.2871e-06
15:65241701 C G 0.050512 1.2919e-06
15:65241735 C A 0.210333 1.8380e-06
15:65243351 G A 0.201855 3.1096e-06
15:65249996 T G 0.044994 -2.2451e-05
15:65250554 A G 0.051631 -4.2360e-05
15:65253579 G A 0.900671 4.3409e-06
15:65255168 C T 0.065105 -1.8310e-05
15:65255704 T C 0.879109 -1.2316e-05
15:65284392 A G 0.949927 -7.6620e-06
15:65287336 G C 0.039826 4.5931e-06
15:65296751 C T 0.041644 -1.9165e-05
15:65300006 C T 1.105158 2.0566e-05
15:65311472 G A 0.022763 1.9523e-06
15:65313299 A T 0.057743 -2.2491e-06
15:65316386 C T 0.827384 5.8781e-06
15:65318165 A G 0.026268 -1.6030e-06
15:65319934 C T 0.044990 -3.8749e-05
15:65320477 A G 0.023951 1.2860e-05
15:65329795 T G 0.035603 -1.2726e-05
15:65331767 T G 1.737789 -5.7151e-06
15:65332472 G A 0.939647 -6.3247e-06
15:65333150 C G 0.041819 -3.0342e-05
15:65347857 G A 0.031605 -2.3486e-05
15:65354892 A G 0.058464 -2.3165e-05
15:65356786 C T 0.156575 5.5197e-06
15:65357558 G A 0.021267 3.8098e-05
15:65363035 A C 0.750584 -6.6946e-07
15:65369395 T C 0.750078 -1.6601e-06
15:65369947 A G 0.030858 -2.2584e-05
15:65370652 C T 1.003324 5.1061e-06
15:65375030 T C 0.117726 -3.5394e-06
15:65377940 T C 0.034068 2.1830e-05
15:65380418 G A 1.681344 -1.0426e-06
15:65385304 C T 0.045831 -5.1864e-05
15:65411709 G C 0.030128 1.6772e-05
15:65414822 T C 0.033490 2.7387e-05
15:65420321 G C 0.127574 -4.8142e-05
15:65436757 T C 0.116989 2.5060e-05
15:65479010 T C 0.105421 -3.3015e-06
15:65487332 T C 0.047805 -2.9191e-05
15:65489128 T C 1.602146 -2.8482e-05
15:65493309 A G 0.420604 7.8846e-06
15:65494212 G A 1.259747 -1.6617e-05
15:65496587 T C 1.260351 -1.8167e-05
15:65504524 T C 0.046052 4.8145e-06
15:65510334 A G 1.190459 -2.9083e-06
15:65510624 G T 0.750445 1.8793e-05
15:65517620 T C 0.395991 2.1661e-05
15:65521181 A G 0.048684 -7.1532e-06
15:65531840 G A 0.265804 1.5957e-05
15:65540685 A G 0.055416 1.0452e-05
15:65547599 C T 1.482443 1.9654e-05
15:65553246 T C 0.577387 1.0103e-05
15:65556442 C T 0.895251 3.2481e-06
15:65562281 C A 0.061349 1.3334e-05
15:65566995 G C 0.065465 -2.5009e-05
15:65570890 C G 0.036210 2.0780e-06
15:65594283 G C 0.653330 2.4097e-05
15:65596591 T G 1.751061 -2.2108e-05
15:65621441 A C 1.197125 -1.4694e-05
15:65624712 T C 0.263587 -6.5656e-06
15:65637575 A G 0.038005 -4.0943e-06
15:65649833 T C 0.315137 4.2674e-05
15:65652018 T G 0.238175 2.0557e-05
15:65652524 C T 0.842058 3.1594e-05
15:65654716 G C 0.041108 3.1366e-06
15:65655073 C T 0.799989 2.9811e-05
15:65655627 C T 0.173658 -3.9737e-06
15:65656764 T C 0.586342 -9.9913e-06
15:65657660 T C 0.037476 2.1345e-06
15:65657927 A C 0.042679 -2.6698e-05
15:65661868 C T 0.051888 -1.7681e-05
15:65662485 C G 0.233060 7.1398e-06
15:65663920 A C 0.057708 -3.9795e-05
15:65669655 G C 1.806828 2.3789e-05
15:65672130 T C 0.277508 6.3936e-06
15:65676726 T C 0.387162 -1.1382e-05
15:65678042 A G 0.059918 3.5015e-05
15:65680070 A G 0.115392 -5.2800e-05
15:65683659 G A 0.711005 1.1853e-05
15:65684690 C T 0.022786 -2.4189e-07
15:65685561 T C 0.032432 7.6022e-06
15:65685695 A G 0.310210 1.7525e-05
15:65689267 C T 0.345521 3.5976e-05
15:65692270 C T 1.121043 4.5941e-05
15:65693022 A G 0.380661 -1.1868e-05
15:65693258 T C 0.023123 1.7527e-05
15:65695283 A G 0.242440 1.1917e-05
15:65695431 C T 0.446291 1.5154e-06
15:65697478 A G 0.519809 -1.6303e-05
15:65697541 A G 0.083223 3.6025e-05
15:65708387 G A 0.864315 4.8842e-06
15:65714746 T G 0.369336 -8.0859e-06
15:65718292 A G 0.347047 3.6114e-05
15:65729409 T C 0.848839 9.3748e-06
15:65739303 A C 0.123335 -3.0694e-05
15:65755257 G T 0.180403 -8.9830e-06
15:65764325 A G 0.030521 2.6447e-05
15:65782821 G A 0.026324 -4.1076e-06
15:65800210 G T 0.071330 2.0191e-05
15:65804838 T C 0.063670 2.4467e-05
15:65808910 C T 0.075355 -5.2822e-05
15:65809642 A G 0.058123 2.9683e-05
15:65813764 A G 1.150791 -6.4408e-06
15:65847922 A G 1.246731 -1.4225e-06
15:65884553 C T 0.056568 9.3127e-06
15:65888223 G A 0.123075 -2.4996e-05
15:65889250 G A 0.876243 1.0388e-05
15:65905662 A G 0.026869 -1.1029e-05
15:65906467 T G 0.344564 -1.9065e-05
15:65912882 C T 0.175664 4.7083e-05
15:65914393 T C 0.023101 6.0654e-07
15:65917355 G T 0.127129 -2.8193e-05
15:65924923 G A 0.036194 -2.1686e-06
15:65935299 A G 0.046681 -3.1581e-07
15:65942119 T C 0.366885 3.5722e-05
15:65945468 T C 0.051917 3.9335e-05
15:65962625 G A 0.024918 6.4565e-06
15:65967711 G A 0.177323 -1.0114e-05
15:65982141 G T 0.860095 3.3693e-06
15:65994733 T C 0.590451 7.1839e-06
15:66001383 T C 0.041586 -1.0542e-05
15:66005404 G A 0.052858 -8.0578e-05
15:66012444 T G 0.849270 -5.5216e-06
15:66013145 A G 0.124744 8.4193e-06
15:66016176 G A 1.447872 8.1752e-06
15:66016234 C T 0.355265 -1.1523e-05
15:66024222 C T 0.023204 1.1259e-05
15:66028125 C T 0.029297 1.2487e-05
15:66035568 G A 0.094970 -4.8670e-05
15:66040575 A C 0.076774 1.7512e-05
15:66049885 G A 0.046740 -4.8842e-06
15:66052091 C A 0.145046 9.2956e-07
15:66060883 C T 0.138753 -1.2454e-05
15:66061627 G A 0.095927 -7.0687e-06
15:66064421 C T 0.273045 2.7787e-05
15:66070389 G A 0.027138 -4.0180e-06
15:66089405 A C 0.068980 -3.6611e-05
15:66115062 T C 1.716704 -1.7777e-05
15:66116154 A G 0.033130 1.4554e-05
15:66121590 G A 1.752704 1.0446e-05
15:66121744 A G 0.214400 2.1456e-06
15:66126145 G A 0.150561 1.4584e-05
15:66135517 T C 0.039963 4.1518e-05
15:66136684 G A 0.437304 1.9879e-06
15:66161723 C G 0.265823 -7.8167e-06
15:66165627 T C 0.028573 -9.9142e-06
15:66171282 G A 1.920870 -1.0356e-05
15:66183864 C A 0.024279 -3.9291e-06
15:66199495 T C 0.535110 -1.7388e-05
15:66200975 A G 0.078812 -2.8063e-05
15:66205594 A G 1.887743 -1.7415e-05
15:66206204 A G 0.201764 -3.9069e-05
15:66215874 G A 0.056098 -1.2295e-05
15:66217606 A G 0.104921 4.1472e-05
15:66226298 C G 0.080253 -3.6402e-05
15:66230422 T C 0.035269 -4.4659e-05
15:66230459 T C 0.100702 -2.4939e-05
15:66233309 C A 0.049554 -1.9110e-05
15:66233855 T G 0.204448 1.5522e-05
15:66235634 C A 0.036331 -1.2454e-05
15:66236389 G A 0.062719 -9.3065e-06
15:66241327 C T 0.025775 1.1614e-05
15:66241656 T C 0.022101 3.1640e-05
15:66246709 A G 0.042257 7.6390e-06
15:66250525 G A 0.040427 3.8885e-05
15:66251953 T C 0.322849 -1.1382e-05
15:66261730 G A 0.102691 3.6507e-05
15:66263688 A G 0.074586 -1.2421e-05
15:66267107 G A 1.849900 2.0688e-05
15:66275391 G A 0.046568 -5.2278e-05
15:66279680 C A 0.029855 -1.8264e-05
15:66280985 A G 1.435687 2.8922e-06
15:66287444 A G 0.140113 8.4771e-06
15:66288368 T C 0.025791 3.5066e-05
15:66297011 G A 0.095807 -5.3201e-05
15:66299051 A C 0.056273 6.3560e-06
15:66309124 A G 0.299187 -1.9019e-05
15:66310621 T C 0.039044 3.2787e-05
15:66313550 A G 0.144615 8.0146e-06
15:66314694 A G 0.071674 5.5640e-06
15:66314828 T C 0.062369 -4.0496e-05
15:66327823 T G 0.070016 -3.7283e-05
15:66328481 A G 1.392933 -2.7364e-05
15:66329929 T C 1.634617 -3.5771e-06
15:66331028 T C 0.064965 -4.3004e-05
15:66335097 T C 0.186093 4.2122e-05
15:66338497 C T 0.063388 1.9115e-06
15:66339400 A G 1.534958 -5.8564e-05
15:66339960 C T 0.385426 3.6799e-05
15:66341089 T C 0.054384 -1.0421e-05
15:66344558 C T 0.032108 4.0282e-05
15:66354857 T C 0.072281 -1.4320e-05
15:66357425 A G 1.848417 -1.9357e-05
15:66359486 G T 1.170448 1.8763e-05
15:66359605 T C 0.950371 3.9922e-06
15:66359710 C A 0.487867 -2.0672e-05
15:66360032 A G 0.032507 -3.5097e-05
15:66360224 C T 1.208619 -1.9713e-05
15:66368503 G A 0.390093 -3.0234e-05
15:66372645 A C 0.067951 3.8198e-05
15:66382973 T C 0.284818 -3.4855e-05
15:66383667 C T 0.279232 -3.1026e-06
15:66384354 G T 0.259354 2.0022e-05
15:66386798 A G 0.064004 -5.2229e-06
15:66389156 T G 1.219684 1.1104e-05
15:66393276 A G 0.192899 1.1589e-05
15:66394721 A G 0.860043 1.7711e-05
15:66399197 G A 0.284951 -1.2071e-05
15:66400644 C T 0.214455 -1.2385e-05
15:66402599 A C 0.738753 1.9585e-05
15:66404633 A G 0.214481 -4.1647e-05
15:66408092 C T 0.451381 1.5301e-05
15:66411441 T C 0.518534 -2.3595e-05
15:66413890 G C 1.712021 -3.6659e-05
15:66416183 A G 0.020351 -1.7158e-06
15:66416823 C G 1.073492 -3.3179e-06
15:66417844 T G 0.966182 -1.1600e-05
15:66418299 A C 0.337219 -3.4948e-05
15:66420913 A C 0.029956 9.4464e-06
15:66420969 G C 0.094122 -2.0062e-05
15:66426995 A C 0.532591 -2.0726e-05
15:66430885 T C 0.097089 -6.3700e-06
15:66430963 G A 0.878298 -6.9592e-06
15:66431946 G A 1.462271 -4.2775e-05
15:66433196 C T 0.713536 -2.6903e-05
15:66439763 A G 0.091743 -1.3406e-05
15:66440643 G A 0.062362 1.0907e-05
15:66441740 C T 0.074550 2.4460e-05
15:66442784 A G 0.131365 -1.0064e-05
15:66443385 C T 0.064173 1.1990e-06
15:66444891 T G 0.137977 2.1275e-05
15:66446021 A G 0.178520 -1.7666e-05
15:66446529 G A 0.163112 1.0281e-05
15:66447522 G T 1.130800 -5.1004e-06
15:66448560 C G 0.067662 1.3386e-05
15:66449364 G A 0.509692 2.8183e-06
15:66449429 T C 0.075271 6.0339e-06
15:66451365 C T 0.249919 2.0530e-05
15:66452847 A G 0.967824 -1.3384e-06
15:66453074 A C 0.036045 -2.4390e-05
15:66453379 A G 0.059736 -5.6728e-05
15:66456770 T C 0.311895 -2.0850e-05
15:66457317 T G 1.963718 2.1228e-05
15:66459053 T C 0.040897 3.7971e-06
15:66459450 C T 1.226666 1.7290e-05
15:66461879 T C 0.074232 4.0061e-06
15:66464105 C T 0.436047 -3.1263e-05
15:66466679 T C 0.035659 -1.1380e-05
15:66469757 T C 0.530647 8.9283e-06
15:66471328 C T 0.025973 3.2552e-05
15:66471394 A G 0.065261 -3.1253e-06
15:66473351 C T 0.068896 1.0499e-06
15:66476259 T G 0.408046 -1.0534e-05
15:66477446 A G 0.345901 -1.5424e-05
15:66481349 C T 0.109654 -1.2680e-07
15:66485419 A G 0.095398 8.8737e-07
15:66485968 A G 0.405832 8.2030e-06
15:66489681 C T 0.532887 1.3267e-05
15:66492478 C G 0.936654 -8.3779e-06
15:66496797 A G 0.123536 -2.0888e-05
15:66498171 A C 0.075813 2.4180e-05
15:66507578 A G 0.153998 -1.0724e-05
15:66514418 T C 0.064787 -4.4782e-06
15:66514649 A C 0.114795 -6.8879e-06
15:66516444 T C 0.078409 3.5891e-05
15:66522223 T G 0.705415 1.2674e-05
15:66522639 C T 0.041024 -2.2879e-06
15:66524808 T C 0.713231 3.7974e-05
15:66525164 T C 0.163138 4.8758e-05
15:66528090 T C 0.059077 3.7623e-05
15:66528988 G A 0.535399 -3.7021e-05
15:66539787 T G 0.073239 7.8361e-06
15:66556450 C T 0.166621 5.7384e-05
15:66561278 A G 0.065157 2.0165e-05
15:66568610 A G 0.175232 3.2192e-05
15:66571968 G T 0.504943 -8.1676e-06
15:66572692 G A 0.114045 -6.8682e-06
15:66594000 T C 0.040901 -8.9478e-06
15:66599153 T G 0.039294 9.4143e-06
15:66599522 T G 0.042933 5.4785e-06
15:66602302 A G 0.078601 2.7653e-05
15:66607915 T C 0.035081 5.5925e-06
15:66618342 G A 0.654735 -4.3670e-05
15:66621382 A G 0.024571 8.6537e-06
15:66627205 C G 0.337582 9.6993e-06
15:66629394 C T 0.147662 1.3882e-05
15:66635269 C T 0.130411 -2.0260e-05
15:66641732 C G 0.171561 3.4655e-05
15:66675041 T C 0.037583 4.1483e-05
15:66676229 C T 0.033682 3.0928e-06
15:66680793 A G 0.079562 -8.4039e-07
15:66685808 T C 0.167605 -2.4025e-05
15:66692878 T C 0.088637 -2.1231e-05
15:66702266 T C 0.303550 1.0154e-05
15:66702530 A G 0.069022 2.7532e-06
15:66714952 G A 0.054971 -6.6600e-06
15:66721855 G A 0.172233 2.9121e-05
15:66723053 C T 0.145845 1.1891e-05
15:66726078 G A 0.027648 -1.4486e-05
15:66728680 G C 0.038924 1.7648e-05
15:66753921 A G 0.089793 4.1005e-06
15:66782048 T C 0.168286 -1.8754e-05
15:66782260 G C 0.029780 3.6781e-05
15:66783378 T G 0.121965 -2.7325e-05
15:66786084 T C 0.043040 1.2309e-06
15:66787518 T C 0.124611 -1.9768e-05
15:66794037 C A 1.682049 -1.8515e-05
15:66816803 A G 0.035295 -9.8311e-06
15:66817545 A G 0.855249 -1.4294e-05
15:66821250 G A 0.496585 -2.7343e-06
15:66831500 C T 0.143047 1.2539e-05
15:66832466 G A 0.169095 -1.6383e-05
15:66847572 A G 0.066056 1.6135e-05
15:66850362 T C 0.028206 -9.4375e-06
15:66853073 G A 0.028472 -8.7253e-06
15:66853339 T C 0.084333 -4.1240e-06
15:66857964 A C 0.233969 -1.4994e-06
15:66860080 T C 0.161522 -1.1655e-05
15:66860521 C T 1.113286 6.6642e-06
15:66863408 T G 0.403816 1.2264e-05
15:66867547 T C 1.263856 -2.5947e-05
15:66870382 T C 0.443243 1.3809e-06
15:66872266 A G 0.709206 -4.0001e-06
15:66872614 G A 0.543595 -2.5520e-05
15:66875837 T C 0.382206 4.8785e-05
15:66880097 G A 0.927647 -3.2954e-05
15:66882335 G T 0.336563 -1.0422e-05
15:66885467 T G 0.251886 2.2692e-05
15:66890321 G A 0.309081 2.8029e-05
15:66891941 T C 0.047191 -4.6640e-07
15:66895291 T C 0.183188 3.6917e-05
15:66902011 C T 0.965020 -6.1997e-05
15:66909646 G A 0.118466 2.4050e-05
15:66910085 A G 0.665414 2.6375e-05
15:66913587 A C 0.025317 -2.6713e-05
15:66915218 T C 0.074300 2.6912e-05
15:66916467 A G 1.706516 6.8998e-05
15:66917080 C T 0.241376 1.2120e-07
15:66920482 A G 0.854675 3.9698e-06
15:66927898 A G 1.877564 3.6847e-05
15:66929030 G A 0.167339 -1.4947e-05
15:66931111 C T 0.210342 2.4285e-05
15:66932860 T G 0.046071 -4.6559e-06
15:66932935 A G 0.038729 -3.6729e-05
15:66937093 T C 0.321522 -3.6823e-05
15:66938992 A G 0.047574 -1.1367e-05
15:66939528 C T 0.894232 -4.0794e-05
15:66943809 A G 1.884316 1.4896e-05
15:66948084 A C 0.044565 1.1524e-05
15:66948204 C G 0.223589 -1.2416e-05
15:66951528 G A 1.639077 5.6200e-05
15:66953815 A G 0.381768 -2.5846e-05
15:66954138 A G 0.066770 6.2802e-06
15:66960452 T C 0.710060 5.9639e-05
15:66961113 G A 0.213809 -6.0716e-05
15:66962122 T C 1.017073 -1.6918e-05
15:66967196 T C 1.724316 4.8632e-05
15:66967906 T G 0.056692 3.2034e-05
15:66970760 A G 1.062644 3.7366e-05
15:66971789 C T 1.589088 6.8243e-06
15:66973877 C T 0.958940 -1.5259e-05
15:66976554 A G 0.390044 -3.2302e-06
15:66978811 T G 0.496907 -1.6125e-05
15:66981329 T C 1.725312 1.1355e-05
15:66981440 A C 0.523977 2.0395e-05
15:66989068 A G 0.048421 2.5464e-07
15:66990159 C T 0.486676 -1.9821e-05
15:66996872 C A 0.291618 -9.1121e-06
15:67001679 T C 0.379768 2.2862e-05
15:67012193 T C 0.042692 1.4333e-05
15:67019074 C T 0.352338 -1.5858e-05
15:67019353 A G 0.122757 6.6795e-05
15:67025884 A G 0.124273 1.1616e-05
15:67026861 G T 1.438719 5.2233e-05
15:67032028 G A 0.690118 8.9561e-06
15:67033421 T C 0.280199 1.9506e-05
15:67034674 A G 0.056396 8.7242e-06
15:67035153 G A 1.086365 6.9085e-05
15:67042929 T C 0.115603 4.9513e-05
15:67043623 T G 0.025728 -2.7853e-05
15:67045609 T G 0.032744 3.1785e-06
15:67047661 A G 0.525006 -2.3306e-05
15:67049150 T C 0.045039 -1.8506e-06
15:67054150 T C 0.084086 2.0643e-05
15:67055081 A G 0.926914 1.7893e-05
15:67061766 T C 0.091312 9.0808e-06
15:67063299 T C 0.186950 -4.4297e-06
15:67066563 T C 0.168617 1.9383e-06
15:67071730 T C 0.221498 -1.1995e-05
15:67078484 T G 0.142583 5.8942e-05
15:67081662 C T 0.769004 -2.6330e-05
15:67085545 T C 0.109290 1.7280e-05
15:67088350 T C 0.028420 -2.7806e-05
15:67090218 T C 0.046292 5.4570e-06
15:67090482 T C 0.086102 4.0773e-06
15:67093655 T C 0.907526 1.0159e-05
15:67094767 C T 0.401762 4.7001e-06
15:67095870 C T 0.212021 -2.5342e-05
15:67097927 T C 0.102760 7.1352e-05
15:67101284 C A 0.695311 4.4174e-05
15:67101854 T C 0.067305 5.5522e-05
15:67111844 G T 0.035055 -2.0508e-06
15:67118360 G A 0.229600 -4.4495e-06
15:67124389 T C 0.305780 4.8413e-05
15:67130924 T C 0.189115 1.5536e-05
15:67137510 A G 0.052998 -1.3544e-05
15:67138523 T C 0.554939 7.1420e-05
15:67145248 C T 0.701592 5.2135e-05
15:67154900 A G 0.034435 1.3671e-05
15:67161180 A G 0.041582 3.5750e-05
15:67168396 A G 1.298239 -5.3478e-05
15:67177958 G A 0.340597 6.3107e-06
15:67188411 A G 0.020273 -1.7086e-05
15:67188719 G T 0.142514 -2.5527e-06
15:67198566 C T 0.113419 1.8017e-05
15:67200084 A G 0.064696 2.6509e-05
15:67201794 C A 1.707194 -4.3534e-05
15:67207183 G A 0.042313 3.6979e-05
15:67217708 T C 0.323852 2.6655e-05
15:67218532 C G 0.035892 7.9028e-06
15:67218945 G A 0.219421 7.2600e-06
15:67219949 G A 1.518767 -4.1276e-05
15:67220234 A G 0.067802 -1.3450e-05
15:67221050 C T 1.397951 -2.3674e-05
15:67222432 G A 0.318925 5.8359e-06
15:67225594 C T 0.404927 -5.6279e-06
15:67228964 T C 0.060340 -4.6859e-06
15:67229152 A G 0.129220 1.8940e-05
15:67230579 A G 0.029333 -1.4949e-05
15:67231460 C A 0.209729 6.0605e-05
15:67231789 C T 0.377970 2.4536e-05
15:67232409 G A 1.206525 4.3440e-05
15:67242162 G A 0.178404 4.1340e-05
15:67242979 T C 0.037593 8.6409e-06
15:67243456 T G 0.708947 -5.0971e-05
15:67243774 A G 0.471482 -1.2464e-05
15:67246246 T C 0.259556 5.8199e-05
15:67249297 G A 0.169280 5.2547e-05
15:67249358 G A 0.758157 -2.2001e-05
15:67252444 C T 0.939900 -6.4532e-05
15:67252685 G A 1.280816 6.1106e-06
15:67252716 A G 0.517615 2.5182e-05
15:67254594 T C 0.078036 -4.8959e-06
15:67254655 A G 0.108021 3.9397e-05
15:67254835 G A 0.073716 -1.0969e-05
15:67255520 A G 0.120605 5.1838e-06
15:67256528 G A 0.330584 8.8714e-06
15:67256874 C T 0.773643 9.7979e-05
15:67261172 A C 1.691335 -1.3325e-05
15:67269283 C T 1.000039 -3.5916e-05
15:67270650 C T 0.029183 1.3016e-05
15:67274514 A C 0.024895 3.1670e-05
15:67278741 A G 0.095658 8.9018e-06
15:67289044 A G 1.704247 2.2512e-05
15:67294808 G A 1.667569 1.3901e-05
15:67297260 T C 0.537684 4.8767e-05
15:67301451 G A 0.767579 -5.6491e-05
15:67303960 C T 1.172545 -4.6919e-06
15:67308988 C T 0.271169 -9.1282e-06
15:67315109 C A 0.392985 1.3598e-05
15:67317067 C T 0.258228 1.2156e-05
15:67321386 C T 1.336423 1.6166e-06
15:67325250 A G 0.077215 -4.5538e-06
15:67329936 G A 0.102247 -8.2780e-06
15:67330198 T G 0.040930 2.1010e-05
15:67332930 T C 0.037960 -3.1763e-05
15:67340590 C A 0.040271 1.1285e-07
15:67342086 C T 0.039846 1.4340e-05
15:67342130 A G 0.041650 1.3758e-05
15:67342616 A G 0.197969 -2.6134e-05
15:67344732 A G 1.335992 -1.7053e-06
15:67347031 T C 0.038775 1.0269e-05
15:67347130 A G 0.052521 -2.3864e-06
15:67360728 T C 0.272464 -5.2705e-08
15:67363407 A G 0.066653 -1.6678e-06
15:67367706 C A 0.925232 3.6918e-06
15:67367782 T G 0.053037 2.7227e-05
15:67370496 A G 0.047136 2.2928e-06
15:67371172 C T 0.121608 -1.7385e-05
15:67376000 T C 1.094109 3.5168e-05
15:67378734 G A 0.100225 -3.0408e-05
15:67384876 G T 0.027661 2.7943e-06
15:67388553 A G 1.117285 5.9427e-05
15:67395465 T C 0.052099 -2.4714e-05
15:67395621 T C 0.051424 2.2177e-05
15:67395918 G A 0.775064 9.6252e-06
15:67408487 C T 0.290190 1.1619e-05
15:67411020 G A 0.023149 -4.4277e-06
15:67412049 T C 0.579377 -4.6926e-06
15:67412596 A G 1.874886 2.0103e-05
15:67413624 A G 0.037165 2.9511e-05
15:67417697 T C 0.150061 3.4625e-05
15:67419857 G A 0.170451 6.6195e-06
15:67422077 A G 1.357255 2.1766e-05
15:67426538 T C 0.066442 -9.8147e-06
15:67428014 A C 0.404849 -1.3238e-05
15:67437863 C T 0.456363 1.2622e-05
15:67438563 G T 0.087855 -6.9312e-07
15:67442596 T C 0.474504 -8.9926e-06
15:67447452 T C 1.030150 -1.3877e-05
15:67447895 G A 0.417942 -4.3971e-05
15:67449660 G A 0.595142 4.7329e-06
15:67457335 G A 1.764324 -3.5918e-06
15:67457698 G A 0.115344 3.3612e-05
15:67458639 C T 0.606606 1.5798e-05
15:67463106 T C 0.027839 2.4169e-05
15:67463929 G A 0.139587 9.4190e-06
15:67466151 G A 0.115496 3.0875e-05
15:67468525 G A 0.553183 6.1451e-07
15:67468715 G A 0.077763 -1.4420e-05
15:67469128 T G 1.150317 -4.4916e-06
15:67469570 A G 1.210456 2.2157e-05
15:67470208 G A 0.671078 -1.0382e-04
15:67473790 T C 0.050658 1.0634e-05
15:67474711 A G 0.089244 1.1858e-07
15:67475860 C T 0.103396 1.7316e-05
15:67477361 C T 0.037447 -2.1609e-05
15:67477569 T C 0.035003 3.4028e-05
15:67483717 A G 0.056185 -1.2473e-08
15:67492947 T C 0.070827 -1.6889e-05
15:67500330 C T 0.463809 -1.2365e-04
15:67514257 T C 0.053702 4.1148e-05
15:67515495 A G 0.110426 2.7957e-05
15:67520066 C T 0.049771 1.5814e-05
15:67528374 G T 0.652518 -1.1485e-04
15:67537843 C T 0.024061 -1.4590e-06
15:67539774 C T 0.036678 -1.8511e-05
15:67555487 C G 0.041355 -1.2225e-05
15:67556105 G C 0.056367 -4.1793e-05
15:67582017 T C 0.157754 9.4841e-06
15:67594515 C A 0.050924 1.4053e-05
15:67607484 G C 0.064871 2.5316e-06
15:67614092 C T 1.519790 -4.6267e-05
15:67627605 A G 0.166998 8.2242e-06
15:67629196 C T 0.188258 8.6440e-05
15:67632306 G C 0.120735 -5.5081e-05
15:67639327 T C 1.055997 2.8425e-05
15:67644333 T C 0.023146 -2.9387e-05
15:67653682 G C 0.726799 -2.0049e-06
15:67664137 A G 0.041297 -1.5126e-05
15:67670535 A G 0.046399 -3.6414e-05
15:67687968 C T 0.252178 -1.3695e-05
15:67713276 T C 0.161275 2.3790e-08
15:67747971 A G 1.567951 -8.6111e-07
15:67758791 G C 0.154232 -2.2311e-05
15:67765450 C A 0.032647 2.1156e-05
15:67780291 A G 1.769796 -1.8053e-05
15:67783397 G A 0.021085 9.1441e-06
15:67784487 A G 0.201907 -1.3946e-05
15:67786314 A G 0.063362 3.9587e-05
15:67804502 A G 0.238270 8.2699e-06
15:67824170 C T 0.075306 -7.1622e-06
15:67824673 A G 0.130878 -1.8890e-05
15:67826504 C A 1.557464 1.0218e-05
15:67828931 A G 0.033081 6.8176e-05
15:67830685 G A 0.027914 3.1230e-05
15:67834803 T C 0.172288 -2.1042e-05
15:67844083 C G 0.135078 8.1546e-05
15:67845930 T C 0.530657 -3.0369e-05
15:67848738 C T 0.059360 -1.1844e-05
15:67850990 C T 0.177044 -3.9824e-06
15:67890980 A G 0.245109 1.0789e-05
15:67900883 A G 0.847683 3.5802e-05
15:67906954 A G 1.576030 -4.9479e-06
15:67908656 C T 0.033471 1.8326e-05
15:67921174 A G 1.030611 -3.6286e-06
15:67934391 C T 0.058795 2.2348e-05
15:67934454 T C 0.468785 -1.8325e-05
15:67939440 C T 0.062534 -1.8346e-05
15:67970338 T C 0.058834 2.8554e-06
15:67975638 G A 0.066825 2.3058e-05
15:67976471 A G 0.067562 6.8773e-06
15:67984818 T C 0.028557 1.1382e-05
15:67998211 T C 0.027190 3.9702e-05
15:67998409 G A 0.135747 -2.2371e-07
15:68006921 T C 0.036886 -6.4988e-06
15:68019118 T C 0.204120 -2.0307e-05
15:68023535 A G 1.708976 -8.0712e-07
15:68028822 A G 0.071022 2.5306e-06
15:68062019 T C 0.037041 1.3610e-05
15:68067299 A C 0.024581 -2.9653e-06
15:68080886 T A 0.714361 -4.4063e-06
15:68084450 T G 1.131232 -2.8716e-05
15:68086838 A G 0.449566 1.3678e-05
15:68089618 C T 0.413382 7.2644e-06
15:68102425 T C 0.087258 -1.5075e-05
15:68103695 T C 0.171162 -1.4383e-05
15:68112037 T C 0.192273 -1.2135e-05
15:68130270 T G 0.261091 -8.5888e-06
15:68133617 A G 0.236134 -2.9325e-05
15:68140492 C G 0.065777 4.0543e-05
15:68151448 G A 1.134419 -9.4691e-06
15:68155644 A G 0.029469 1.3083e-05
15:68155710 G A 1.704146 -1.1128e-05
15:68161137 T C 0.077403 6.6429e-06
15:68170062 A G 0.085920 1.0765e-05
15:68176566 T C 1.826709 4.9731e-05
15:68176726 T C 0.029014 -2.4262e-05
15:68180510 A G 0.033124 -1.6503e-06
15:68183790 G A 0.158007 -3.4854e-05
15:68198911 T C 0.903037 4.9661e-06
15:68199082 C A 0.128966 -3.0558e-05
15:68199288 C T 0.092292 -5.5295e-05
15:68211550 A G 0.171759 -5.7072e-05
15:68226183 T C 0.146942 -5.0788e-05
15:68226431 T G 0.022039 1.6641e-05
15:68228463 C T 0.068789 -5.9629e-06
15:68230533 A G 0.061778 -1.1720e-05
15:68232445 T C 0.039765 -2.9313e-05
15:68235646 T C 0.983268 -9.6574e-05
15:68236749 A G 0.080461 1.8217e-05
15:68237047 A G 1.021095 -8.4639e-05
15:68262128 T C 0.093957 -3.8464e-06
15:68265049 A G 1.256966 -4.6655e-05
15:68269821 A G 0.041611 -4.7247e-06
15:68273740 G A 0.151989 -2.2881e-05
15:68273819 T C 0.940134 -1.4348e-05
15:68285356 G A 0.187482 -1.2181e-05
15:68287324 A G 0.049940 -4.0658e-06
15:68288459 C T 1.061236 -1.6588e-05
15:68303364 C T 0.924126 1.6141e-05
15:68310695 A C 0.048889 2.3843e-06
15:68314919 T C 0.993054 4.6686e-06
15:68317407 G A 0.515421 7.6653e-06
15:68334891 C T 0.040868 -8.7200e-06
15:68336649 T G 0.135705 9.5713e-06
15:68343744 C T 0.043046 1.3568e-05
15:68347707 G A 0.096612 1.5607e-05
15:68351048 A C 0.056948 2.0244e-05
15:68353444 C T 1.048986 -1.2890e-05
15:68361633 A G 0.055130 -3.7338e-06
15:68365650 T C 0.039404 -1.9430e-05
15:68367892 A G 0.067146 -2.0030e-05
15:68375171 T C 0.589916 1.0274e-05
15:68377126 C T 0.163947 3.0487e-05
15:68379622 G A 0.028570 -3.1038e-06
15:68381444 C T 0.419656 -3.0837e-06
15:68382845 T C 0.041177 -2.2364e-05
15:68384227 T G 0.036249 1.7045e-05
15:68391909 C T 0.247770 5.4396e-06
15:68395935 G T 0.452257 -1.9299e-05
15:68396047 G A 0.698567 1.0623e-05
15:68404293 C G 0.182065 5.9977e-06
15:68404831 G A 0.175213 1.0769e-05
15:68417093 A G 0.071889 -2.2685e-05
15:68429836 T C 0.101766 -2.1038e-05
15:68440466 C T 0.427712 -2.6855e-05
15:68441485 C T 1.125685 -1.3724e-05
15:68446458 G A 0.095067 -1.5998e-05
15:68465642 G A 0.086154 -1.1549e-05
15:68467093 A G 0.107602 2.4062e-06
15:68473808 A G 0.146728 -1.2270e-05
15:68475061 C T 0.078893 -1.2073e-05
15:68499119 A G 0.034292 2.3658e-05
15:68504005 A G 0.035354 -1.8012e-05
15:68507272 A G 1.144845 -1.3392e-05
15:68520099 C T 0.054530 4.4689e-06
15:68522443 A G 0.079591 -1.2912e-05
15:68524252 C T 0.859586 1.0827e-05
15:68526355 C A 1.120261 -2.6516e-05
15:68531346 G T 0.036525 5.1231e-05
15:68566757 T C 0.836780 -1.7927e-05
15:68567090 A C 0.027969 -5.2792e-06
15:68571631 A G 0.086190 5.5627e-06
15:68580801 A G 1.918854 3.6342e-05
15:68593072 A C 0.092308 -1.5021e-05
15:68597127 C T 0.688303 1.2568e-05
15:68605169 A G 1.186700 1.0490e-06
15:68606656 A G 0.840536 1.9914e-05
15:68607424 T C 0.157773 -2.3453e-05
15:68608450 C T 0.155108 -1.4696e-06
15:68609647 T G 0.043695 -1.8775e-05
15:68610384 G T 0.059791 -2.6536e-05
15:68611951 G A 0.340247 -3.0867e-05
15:68613922 T C 0.405459 -3.8771e-05
15:68616052 A G 0.020001 -1.4575e-05
15:68616610 T C 0.253084 -6.0581e-05
15:68616678 A G 0.517316 1.1943e-05
15:68620047 C T 1.548337 6.5138e-05
15:68624290 A G 0.312904 3.1527e-06
15:68624396 C A 1.629090 5.1565e-05
15:68628049 G T 0.101922 1.4990e-06
15:68628163 T C 0.180595 -9.3872e-05
15:68628713 G A 0.119599 -1.7451e-05
15:68630870 C T 1.672986 5.6531e-05
15:68631017 C T 1.854983 -4.6248e-06
15:68631894 T C 0.020316 3.1764e-05
15:68632651 T C 1.550443 5.3628e-05
15:68633773 C T 0.460498 -1.0656e-05
15:68634757 G T 0.071976 -2.5013e-05
15:68636798 T C 0.635114 8.2522e-07
15:68638101 T C 0.543520 -8.1711e-06
15:68639193 A G 0.999640 7.0707e-05
15:68639385 C T 0.452725 -7.0451e-05
15:68641741 C T 0.037554 -1.9407e-05
15:68642220 T C 1.203494 -5.0051e-06
15:68645960 A T 0.277330 1.9758e-05
15:68648328 G C 0.028174 4.3697e-06
15:68649587 A G 1.482382 2.7636e-05
15:68654230 A G 0.048116 -2.0671e-05
15:68657637 A G 0.070220 -1.0439e-05
15:68658994 C G 0.368995 -7.2853e-06
15:68659451 G A 1.949852 2.5954e-05
15:68667436 A G 0.461839 -7.5799e-06
15:68667716 G A 0.057867 1.5340e-05
15:68671867 C T 0.060950 -3.7737e-06
15:68673137 A G 0.026914 1.1043e-05
15:68675187 G A 0.021796 1.5613e-05
15:68677576 T G 1.434142 1.2488e-05
15:68686333 G A 0.626123 4.1482e-05
15:68694588 A G 0.072113 2.9061e-06
15:68695059 A G 0.045166 3.3887e-07
15:68695349 A G 0.282900 -4.4102e-06
15:68695789 A G 0.048856 -1.8842e-05
15:68697797 T G 1.039047 -1.0192e-05
15:68699163 A G 0.739763 -9.1129e-05
15:68699851 T G 0.020530 -4.1251e-06
15:68704792 T C 0.384251 -7.8085e-05
15:68705697 C T 1.877155 6.7289e-06
15:68706284 T C 0.839919 -6.5333e-06
15:68707637 A C 0.923048 -1.0558e-05
15:68708179 C T 0.093158 -1.0387e-05
15:68711447 T C 0.066079 -8.1959e-06
15:68711740 G A 1.535052 4.6428e-05
15:68713065 C T 0.957129 3.1851e-05
15:68716567 A G 0.522403 4.4775e-06
15:68717437 A G 0.499111 -2.8131e-05
15:68718987 T C 0.131251 -3.3973e-05
15:68720063 T C 0.081425 2.8406e-05
15:68721095 C T 0.159808 -8.8139e-06
15:68722165 C T 0.121900 2.2161e-05
15:68722219 T C 0.054952 -1.8355e-05
15:68722374 C T 0.351984 -1.8213e-05
15:68725397 A C 0.829036 1.4636e-05
15:68729804 A G 0.998880 1.2767e-06
15:68730259 C T 0.698313 1.9739e-05
15:68733054 A G 0.167225 3.6583e-07
15:68733775 G A 0.134247 -1.4981e-05
15:68733816 G A 0.048872 9.9314e-07
15:68735315 A G 0.031179 -6.9533e-05
15:68739639 T C 0.050021 2.7630e-05
15:68753468 A G 0.712073 3.3751e-06
15:68758265 T C 0.035298 -2.0654e-06
15:68758635 C T 0.126029 -1.4221e-05
15:68760435 T C 0.177504 -4.9973e-05
15:68762297 T C 0.668319 1.0933e-05
15:68763127 A G 0.183490 9.0516e-06
15:68764914 A G 0.369300 -2.2163e-05
15:68776296 T C 0.025652 1.0795e-05
15:68779436 C A 0.999623 1.1088e-05
15:68781680 A G 0.919017 2.1322e-05
15:68782034 A G 0.498065 6.3368e-06
15:68783863 A G 0.041462 -2.1978e-06
15:68786285 T G 0.309649 2.9572e-05
15:68790776 C A 0.027080 -6.5778e-06
15:68794973 A G 0.091023 2.0684e-05
15:68797792 T C 0.081256 -1.8708e-05
15:68801695 T G 0.063560 8.7767e-06
15:68803448 A G 0.035198 -3.0943e-05
15:68805429 C T 0.411058 1.0462e-05
15:68809587 T C 0.302164 1.0170e-06
15:68827820 T G 0.262704 6.5792e-06
15:68831288 G A 0.046516 9.3888e-06
15:68833135 C G 0.047217 -5.2136e-05
15:68837697 A C 1.933847 1.3419e-05
15:68841031 A G 0.411915 9.3191e-06
15:68841789 C T 1.925430 1.0671e-05
15:68843186 C T 0.416446 8.8303e-06
15:68843506 G C 0.069873 5.4918e-05
15:68853062 T C 1.035672 1.0448e-05
15:68853451 A G 1.593545 1.4860e-05
15:68864083 C T 1.413986 4.1354e-05
15:68870315 G T 0.456701 -3.4820e-05
15:68876075 G A 0.066260 -5.4992e-05
15:68877435 G A 1.420925 1.1232e-05
15:68881947 A G 0.442685 2.7426e-06
15:68885583 C T 1.739980 -5.5622e-06
15:68885857 T G 0.065235 2.0815e-05
15:68886464 A G 0.055747 1.8032e-05
15:68888304 T C 0.027398 2.7231e-05
15:68888776 T C 0.738266 3.5416e-05
15:68892989 T C 0.189546 -1.2358e-05
15:68894271 G T 0.121170 -1.4667e-05
15:68894559 T C 0.276054 -4.1034e-05
15:68895083 G A 0.033925 -6.0390e-05
15:68895529 A G 0.062661 1.0847e-06
15:68899723 A G 0.080425 -1.4175e-05
15:68900280 G T 0.264528 -1.5905e-05
15:68904443 A G 0.041835 -1.2514e-05
15:68904726 C A 0.123419 -1.9278e-06
15:68906888 G A 0.096411 -6.9789e-06
15:68916086 T C 0.247932 -2.1826e-05
15:68919321 A G 0.670915 -7.8886e-06
15:68921557 T G 0.062469 5.4655e-06
15:68922048 A G 0.079331 -2.8725e-06
15:68922620 A G 0.062992 1.8385e-05
15:68924030 G T 0.662996 2.2257e-05
15:68925525 C T 0.432347 1.7995e-05
15:68926583 C T 0.052998 -1.6695e-05
15:68928406 T C 0.092954 -2.1813e-05
15:68929796 A G 0.185820 9.1920e-06
15:68930593 C T 1.245151 1.0294e-05
15:68931987 A G 0.032799 -1.9140e-06
15:68934681 A G 0.499348 -4.0064e-05
15:68939711 G A 0.046172 -1.9024e-05
15:68944026 T C 0.043270 4.3123e-07
15:68946251 A G 0.069591 1.0715e-05
15:68947565 C T 0.569055 -9.2244e-06
15:68949901 T C 1.013217 2.8397e-05
15:68955883 G A 0.025765 1.0222e-06
15:68957142 G A 1.851838 1.4705e-05
15:68964382 T C 0.454873 -1.7778e-05
15:68967289 A G 0.049982 -2.6854e-06
15:68967989 C T 1.376149 3.2917e-05
15:68970456 G A 0.042686 -2.7016e-06
15:68973925 T C 0.040459 -8.0907e-06
15:68978346 C A 0.512354 -2.1796e-05
15:68980963 T C 0.101150 8.9109e-06
15:68984187 A G 0.272010 -3.8295e-06
15:68997513 G A 1.412178 3.7806e-05
15:69003582 C T 1.920691 8.7060e-06
15:69004533 A G 0.091672 -3.2573e-05
15:69005442 T C 0.064053 -1.0902e-05
15:69008251 G A 0.341935 -7.4897e-06
15:69008812 A G 0.057312 2.0099e-05
15:69010378 T C 0.080107 -1.3915e-06
15:69012309 A G 0.044620 -1.8392e-05
15:69014719 A G 1.924317 2.5095e-05
15:69018679 T C 0.075647 -1.9836e-05
15:69018959 T A 0.584463 2.6182e-05
15:69021194 T G 0.938040 -2.1836e-05
15:69021461 T G 0.399087 -3.9026e-06
15:69022475 A G 0.938599 -1.9446e-05
15:69023067 A G 0.558224 5.2895e-05
15:69023669 A G 0.046552 4.7285e-06
15:69026128 A G 1.862439 -5.7811e-06
15:69027151 G T 1.815757 -6.1795e-06
15:69035718 C G 0.041582 1.6636e-05
15:69041611 T C 1.053816 1.8105e-05
15:69041812 T C 0.075005 -1.5837e-06
15:69042193 G A 0.099913 2.0690e-05
15:69043974 A G 0.043663 -1.4384e-05
15:69046671 G A 0.041686 -1.2158e-05
15:69047201 G A 0.046513 -1.8291e-05
15:69048563 A G 0.061047 4.1308e-05
15:69050699 T C 0.036493 -2.4632e-05
15:69050826 T C 1.071389 2.5858e-05
15:69059851 C T 1.123192 3.5367e-05
15:69060139 T C 1.926414 1.2957e-05
15:69060188 C T 1.954581 2.1624e-06
15:69060248 T C 1.938514 4.2922e-06
15:69060938 C T 1.829558 5.2293e-06
15:69061210 C T 1.660639 -1.3170e-05
15:69065718 C T 0.042975 1.7279e-05
15:69070536 T C 1.864269 -2.0451e-05
15:69075551 T G 0.024665 9.7715e-06
15:69077032 G C 0.116139 -1.6798e-06
15:69081504 G A 0.160113 -5.0427e-06
15:69085533 C T 0.152739 -3.2741e-06
15:69088873 A C 1.913742 -1.0171e-04
15:69094581 T C 1.101361 2.8087e-05
15:69097312 C T 0.076718 1.1911e-05
15:69097606 A G 0.646049 -5.5053e-05
15:69097792 C A 1.926768 -1.5575e-05
15:69098408 A G 0.045799 -4.2040e-06
15:69098859 T C 1.969785 -4.1465e-05
15:69104434 A C 0.629599 5.9306e-06
15:69105109 A G 1.969544 -4.5944e-05
15:69106817 C A 1.970012 -5.1962e-05
15:69123545 C T 1.917228 -3.7534e-05
15:69132159 A G 0.704948 4.6869e-06
15:69147146 A G 1.167235 -8.1100e-05
15:69159150 G A 0.051128 1.2564e-05
15:69174237 C T 0.744229 5.8039e-05
15:69178312 T C 1.896961 -2.0365e-05
15:69179625 C T 1.182266 -7.9275e-05
15:69191574 G A 0.100436 -2.0450e-05
15:69200263 T C 0.722076 3.1170e-05
15:69206318 G A 0.117229 3.3349e-05
15:69222383 T C 0.066208 -8.0528e-06
15:69223394 A G 0.038262 -2.8619e-05
15:69227997 G A 0.079753 2.8417e-06
15:69232983 G A 0.045818 7.7481e-06
15:69238445 A G 1.212877 -2.5107e-05
15:69249212 A G 0.023078 2.7510e-05
15:69251376 G T 0.066510 7.6779e-06
15:69280452 T C 0.068698 -5.4723e-06
15:69282268 T C 0.096742 1.2490e-05
15:69283532 A G 0.063170 9.7161e-06
15:69292686 A G 0.066027 4.1236e-06
15:69307022 C A 0.131475 -3.1143e-05
15:69311528 A G 0.026178 -2.5843e-05
15:69315443 T C 1.120923 -6.1872e-05
15:69325606 C A 0.021186 3.2163e-05
15:69327998 T C 1.920211 -3.1738e-05
15:69328226 T C 1.122157 -6.7177e-05
15:69337024 A G 0.040784 -6.6156e-06
15:69350475 C A 0.614344 1.1101e-05
15:69356779 G A 0.054942 -1.7526e-05
15:69380359 T C 0.030618 -2.6335e-05
15:69382217 T G 1.209826 -2.5421e-05
15:69387775 T C 1.886250 -5.4576e-06
15:69388253 G A 1.932782 -3.6819e-05
15:69388940 C G 0.089991 8.0433e-06
15:69395876 T C 0.777775 2.3000e-05
15:69398783 A G 0.259514 2.1631e-05
15:69399885 T C 0.023850 3.7178e-05
15:69411315 C T 1.440335 -2.7033e-05
15:69411452 C T 1.918725 1.3824e-05
15:69427201 G C 1.908101 2.0327e-05
15:69429408 G A 0.053076 1.8011e-05
15:69432754 A G 0.039346 -1.4570e-05
15:69435858 T C 0.046659 3.2492e-05
15:69444978 A G 1.432062 1.3596e-05
15:69446861 C T 0.030238 -2.3251e-05
15:69448026 T C 0.090938 -3.2929e-05
15:69490376 A G 0.045237 2.0511e-07
15:69491467 G T 1.565118 6.1035e-06
15:69499183 G A 0.235900 4.8868e-05
15:69502282 A G 0.081353 -4.9604e-05
15:69508454 C T 0.037739 -3.5656e-06
15:69512918 G T 0.072012 -2.6986e-05
15:69515050 G A 0.027275 1.4538e-05
15:69515161 G A 0.040505 -1.9460e-06
15:69528964 C T 1.311453 -2.3309e-05
15:69530458 G A 1.546558 1.0014e-05
15:69532308 G A 0.067426 8.2075e-06
15:69533193 G A 0.109326 9.5387e-05
15:69540339 C T 0.083703 1.2971e-05
15:69548338 G A 0.029115 -3.8958e-05
15:69555364 C A 0.129002 -2.8169e-05
15:69558040 C T 0.077286 -6.1411e-05
15:69561518 A G 1.545831 1.3364e-05
15:69564016 G A 0.093905 4.7134e-06
15:69570806 T G 0.082369 -3.2285e-05
15:69570952 C T 0.063154 1.2921e-05
15:69580348 G A 0.111575 -7.4204e-06
15:69581425 C A 0.031783 -3.9171e-05
15:69587410 G A 0.189910 5.9036e-05
15:69588927 C T 0.224163 2.2489e-05
15:69592267 C T 1.243294 -3.7119e-05
15:69595696 A G 0.051982 -3.9695e-05
15:69596069 C T 1.456026 -8.9154e-06
15:69597931 A G 0.568776 -3.1136e-05
15:69600659 A G 0.743411 1.0580e-04
15:69622264 C T 0.036159 4.8063e-05
15:69625270 A G 0.263928 3.7478e-05
15:69632107 T C 1.561174 -1.9924e-05
15:69650053 T C 1.925589 -4.4148e-06
15:69650218 A C 0.036353 2.9575e-06
15:69650898 A G 0.591075 -2.6178e-05
15:69652451 A G 0.065465 8.9260e-06
15:69667911 C G 0.117408 -2.1539e-05
15:69681297 C T 0.023561 -7.7477e-06
15:69686899 C T 0.062612 2.3831e-05
15:69707451 G A 0.055935 -1.5568e-06
15:69709748 A C 0.036395 1.4208e-05
15:69709792 T C 0.159325 2.7505e-05
15:69725358 T C 0.114156 3.6932e-06
15:69728530 C A 0.062693 -1.3546e-05
15:69732736 T C 1.948041 4.6937e-07
15:69745852 G A 0.159367 7.8382e-05
15:69747406 T G 0.075018 -5.0865e-05
15:69749924 T C 0.032354 5.5583e-06
15:69757766 T C 0.034659 1.0791e-05
15:69759009 T C 0.055786 -9.3186e-06
15:69769635 C T 0.665914 -4.0117e-05
15:69771931 T A 0.069665 2.9864e-05
15:69786406 G A 0.071824 1.9529e-05
15:69787027 A C 0.086381 -3.2052e-06
15:69789974 A G 0.026113 -1.2938e-05
15:69800722 T G 0.040333 -6.4294e-06
15:69810310 T C 0.128538 2.6605e-06
15:69830654 G A 0.096171 -1.6812e-05
15:69830696 T G 1.774999 -3.6852e-05
15:69831951 C G 0.210839 -5.8217e-05
15:69852234 T C 0.328348 5.4297e-05
15:69855905 G A 0.124211 4.1353e-06
15:69863144 A G 1.558870 -1.7948e-05
15:69864893 C T 0.028670 9.9870e-06
15:69870287 A G 0.126194 4.1408e-06
15:69871801 T C 0.097956 -1.5604e-05
15:69873164 A G 0.022442 8.4581e-06
15:69877445 T C 0.101237 -1.6841e-05
15:69879716 A G 0.035068 -2.1704e-05
15:69879791 A G 0.171993 2.5611e-05
15:69882663 A G 1.660422 -4.0488e-05
15:69891096 C A 0.040206 -6.1406e-06
15:69894793 T C 0.056971 -9.6767e-06
15:69900146 T G 0.459567 1.8836e-05
15:69919008 G A 0.341166 3.8830e-05
15:69920463 A G 0.102071 4.2324e-06
15:69921795 C T 0.025366 9.5877e-06
15:69923412 A G 0.097440 7.1156e-05
15:69927825 A G 0.153628 7.4616e-06
15:69929692 C T 0.086819 -1.5426e-05
15:69930728 A G 0.530706 6.3665e-05
15:69931803 T G 1.463127 -5.5937e-05
15:69933250 A G 0.056825 -7.6595e-06
15:69936071 G A 0.743249 -7.4319e-05
15:69936117 C A 0.679608 1.8436e-05
15:69938058 G A 0.585031 -3.2689e-05
15:69944500 C T 0.168815 -9.6312e-06
15:69948950 A G 0.133644 -2.2319e-05
15:69949274 T C 0.061667 4.7257e-05
15:69949516 C T 0.786928 3.4108e-05
15:69951375 A G 0.182737 -4.4918e-08
15:69951728 G A 0.734180 -2.9756e-05
15:69951804 A G 0.044338 -2.4638e-05
15:69955997 C T 0.057260 8.9235e-06
15:69957033 G A 0.500821 1.6638e-05
15:69957528 T C 0.024626 8.1045e-06
15:69962989 T G 0.087131 3.6508e-06
15:69965071 G A 0.061914 -1.6949e-06
15:69966382 C T 0.074657 -1.4582e-05
15:69969941 T G 0.026479 3.2353e-05
15:69972147 T C 0.044237 -3.7176e-05
15:69972289 T C 0.092775 -5.1300e-06
15:69972338 G A 0.222177 3.8513e-05
15:69972958 T C 1.284192 -1.7961e-05
15:69979587 G A 0.031647 1.6570e-05
15:69979829 T C 0.080146 1.6175e-05
15:69982656 G T 0.882790 2.5422e-05
15:69983517 A G 0.025291 3.0254e-05
15:69984013 C T 0.031514 1.7014e-05
15:69987267 G A 0.032195 -3.5402e-05
15:69989010 A G 0.028784 -1.2719e-05
15:69991233 G T 0.047808 1.2468e-05
15:69995344 A C 0.985371 -2.9882e-05
15:70006873 A G 0.447226 -9.2300e-06
15:70018990 G A 1.232804 -9.2611e-06
15:70031006 C T 0.417663 -1.9250e-05
15:70032124 A G 0.044325 -2.2651e-05
15:70036589 A G 0.940829 -2.7129e-05
15:70042317 A C 0.067153 -2.2077e-05
15:70043997 T C 0.075537 -3.4187e-05
15:70044495 G A 1.149652 1.6618e-09
15:70048157 C A 0.209135 4.1087e-05
15:70048984 G A 1.135594 5.3600e-05
15:70049424 T C 0.585735 -1.2848e-06
15:70050127 C T 0.417475 2.5482e-05
15:70050973 T G 0.360098 3.7864e-05
15:70051992 A G 0.167267 2.3972e-05
15:70052155 A G 0.042150 -3.4315e-05
15:70054103 G A 0.894394 1.1575e-06
15:70057221 A G 0.029868 7.6309e-06
15:70069506 G A 0.502879 -3.6974e-05
15:70069729 C T 0.315426 -2.3147e-06
15:70073200 G A 0.169419 1.0548e-05
15:70073733 A G 0.050469 8.0173e-06
15:70073825 G A 0.044039 -2.3849e-06
15:70078519 A G 0.026768 -7.4908e-06
15:70079816 G T 1.170481 5.3208e-08
15:70084137 G A 0.609118 8.7054e-06
15:70085103 T G 1.488104 -2.1299e-05
15:70088227 C T 1.632060 4.8193e-06
15:70094885 C T 1.619193 1.6589e-05
15:70096332 T C 0.025707 -4.4329e-06
15:70097675 C T 0.134546 1.4868e-05
15:70108427 T C 0.043114 -5.2139e-06
15:70110133 G A 0.469509 3.5855e-06
15:70111573 G A 0.270783 3.1922e-06
15:70111642 T C 0.063073 1.8162e-05
15:70113197 G A 0.049911 -2.8664e-05
15:70115782 T C 0.075576 4.6344e-06
15:70120907 C T 0.084486 2.4897e-05
15:70122080 A G 0.027690 -8.1747e-06
15:70123924 T C 0.294919 -1.1681e-05
15:70125926 C T 0.607154 -3.0532e-05
15:70126116 C T 0.532001 -4.0098e-05
15:70127749 A G 0.218158 1.0627e-05
15:70128555 A G 0.136205 6.1292e-06
15:70129604 A T 0.548593 5.6230e-05
15:70130103 C T 0.217506 3.7446e-05
15:70131310 G A 0.266888 -1.2155e-05
15:70131759 C T 0.070272 -5.5750e-05
15:70132706 A G 0.080526 -2.9487e-05
15:70135249 G A 0.219635 4.7223e-06
15:70136916 G A 0.050768 8.4181e-06
15:70141702 T C 0.886097 -2.0208e-05
15:70145758 A G 0.409844 -1.3343e-05
15:70149956 G A 0.068860 1.6805e-06
15:70153086 C T 0.718142 -5.6557e-06
15:70154244 A G 0.031024 -1.7868e-06
15:70155954 G A 0.353944 1.6261e-05
15:70160526 T C 0.099251 -2.2397e-05
15:70160652 A G 0.059175 -1.1362e-05
15:70163306 A G 0.047623 -4.2655e-06
15:70165721 T C 1.823356 -4.4208e-06
15:70166631 T C 0.046152 6.1269e-06
15:70171114 A G 0.442974 -2.5037e-05
15:70178694 T G 0.139064 -6.3894e-06
15:70184862 C G 0.057740 -9.2366e-06
15:70188673 C T 0.444772 1.0865e-05
15:70188743 T G 1.605398 2.4996e-05
15:70202859 A G 0.486510 4.3084e-06
15:70208562 C T 1.407487 7.8091e-06
15:70209965 C T 0.565663 2.9560e-05
15:70210192 T G 0.088325 -3.3311e-05
15:70211620 T C 0.028485 1.5060e-05
15:70212712 A C 0.528060 1.6928e-05
15:70213289 C T 0.025665 -1.0060e-05
15:70222702 A G 0.111309 -3.7100e-06
15:70224051 G A 0.787139 1.9248e-05
15:70225773 G A 0.371105 -1.3810e-05
15:70231557 T C 0.388061 1.4414e-05
15:70231695 G A 0.272555 7.8336e-06
15:70236350 T C 0.045334 -3.6767e-05
15:70236968 C T 0.522468 -1.9794e-05
15:70256528 A G 0.058149 -2.6371e-05
15:70257747 A G 0.067039 2.5539e-05
15:70261228 C T 1.302112 6.3690e-06
15:70264186 G A 0.030689 5.8682e-06
15:70267149 A G 0.126065 -2.7931e-05
15:70267803 G A 0.750406 -1.5796e-05
15:70268938 G A 0.345570 8.0251e-06
15:70273395 T G 0.130485 -2.0673e-05
15:70275976 C G 0.226370 1.5232e-05
15:70279112 G A 0.028729 -3.0309e-05
15:70282881 A G 0.354834 -1.4656e-05
15:70286917 C A 0.427995 -1.5425e-05
15:70288607 C T 1.275717 1.3727e-05
15:70290028 T C 0.319834 1.0193e-06
15:70292010 A G 1.133660 2.2123e-05
15:70292324 A C 0.103860 1.8077e-05
15:70292710 T C 0.679553 -4.4108e-08
15:70293943 G T 0.074524 1.7717e-05
15:70294112 G A 1.364396 1.8573e-05
15:70294488 C T 0.076907 -2.1303e-05
15:70296301 T C 1.039953 3.2097e-05
15:70298698 T C 0.085489 1.1033e-05
15:70299168 T C 0.227059 5.8812e-05
15:70302636 T C 0.178809 -2.3244e-05
15:70305117 C T 0.128113 -1.6696e-05
15:70308009 G A 0.042793 -1.5059e-05
15:70309287 A G 0.081379 -1.8497e-05
15:70312979 C T 0.285480 -3.8014e-06
15:70315527 C G 0.158867 4.1318e-05
15:70315909 T C 0.024749 -5.4486e-06
15:70317102 T C 0.044760 1.9230e-05
15:70318526 T C 0.297094 7.5884e-06
15:70319195 A G 0.331383 -2.2788e-05
15:70325628 C T 0.155550 -1.6469e-07
15:70325745 G T 0.162028 7.9168e-06
15:70328290 T C 0.052800 -1.6339e-05
15:70328345 T C 0.266301 7.3300e-06
15:70328915 A G 0.030790 2.3950e-05
15:70329446 A G 0.599786 1.4563e-05
15:70332807 G A 0.216370 -6.1239e-06
15:70338485 C T 0.610751 -4.2843e-06
15:70339254 T G 0.950517 -6.7995e-06
15:70339296 G A 1.843535 -6.0176e-06
15:70339381 A C 0.156472 9.3819e-06
15:70339603 C T 0.633387 -1.7605e-05
15:70339890 T C 0.067322 3.1303e-06
15:70340033 G A 0.064592 -1.1966e-05
15:70340511 A G 1.831970 -2.2874e-05
15:70345281 C T 0.493865 1.3897e-05
15:70346291 T C 0.032114 -9.5493e-06
15:70354933 A G 0.830003 -2.8184e-05
15:70356128 G T 0.075229 7.2327e-06
15:70364309 A C 0.029099 3.6262e-05
15:70365762 C T 0.291641 1.9656e-05
15:70370843 T C 0.052618 -1.8909e-05
15:70372897 C T 0.031621 4.5058e-05
15:70374055 A G 1.341850 -3.9755e-06
15:70375181 G C 0.059061 1.5289e-05
15:70378515 A G 0.151781 3.9542e-05
15:70379533 C A 0.485631 -3.8897e-06
15:70379926 A G 0.038002 -3.3208e-05
15:70381966 C T 0.032150 -1.0262e-05
15:70382012 T C 1.906140 -3.0127e-05
15:70384793 T C 0.035146 -2.4660e-05
15:70387560 C A 0.298311 -1.1006e-05
15:70391877 G A 1.366921 1.7799e-05
15:70394283 A G 0.066575 -2.8439e-05
15:70397191 A G 0.058376 -3.1990e-05
15:70399191 A G 0.115211 -3.0630e-05
15:70399844 A G 0.123202 2.6298e-05
15:70402087 T C 0.070048 9.8697e-06
15:70402309 C T 0.217094 -3.0198e-05
15:70405692 T A 0.050739 -8.4282e-07
15:70407822 A G 1.508348 4.7510e-05
15:70407916 T C 0.571496 -3.5002e-05
15:70408476 T G 1.338176 -2.5347e-05
15:70409161 C T 0.209430 -2.1295e-05
15:70413583 A G 0.876860 2.0824e-05
15:70416165 A G 0.067117 -2.1754e-05
15:70417542 G A 0.031507 3.1815e-05
15:70425472 A G 0.071424 2.2767e-05
15:70426243 T C 0.829591 1.8205e-05
15:70426659 A G 0.573365 1.2349e-06
15:70427343 G C 0.492421 -4.3812e-05
15:70431773 T G 0.782494 -1.0095e-05
15:70432192 G A 1.456129 -1.8147e-05
15:70432933 G A 0.062641 -1.3219e-05
15:70433042 A G 0.143930 2.4301e-06
15:70437020 G A 0.204578 -4.1673e-05
15:70437081 A G 0.031478 4.3414e-05
15:70437333 G C 0.452234 2.5994e-07
15:70437887 C T 0.328685 1.1259e-05
15:70438972 C T 0.836131 9.0024e-07
15:70441249 G C 1.799077 -2.0858e-05
15:70441251 C A 0.153862 -1.9926e-05
15:70447847 C A 0.666835 -2.8948e-06
15:70448366 A C 0.290274 1.8477e-05
15:70451757 T C 0.136451 -3.3668e-06
15:70452945 C A 0.487637 3.1183e-05
15:70453600 T C 0.129284 -1.8960e-05
15:70454872 T C 0.052836 1.6883e-05
15:70455488 C T 0.052501 8.0663e-06
15:70457406 C T 1.072272 -6.7481e-05
15:70458576 C T 0.456035 -3.4291e-05
15:70458723 T C 0.065342 -3.5762e-05
15:70460009 A G 0.527615 -2.4490e-05
15:70462952 A G 0.066559 -2.7546e-06
15:70463019 C T 0.581331 4.1409e-05
15:70465484 T C 0.229236 -4.4432e-05
15:70472602 T C 0.536240 1.0085e-05
15:70474017 G T 0.051297 1.2596e-05
15:70475138 T C 0.118567 -3.0617e-05
15:70477713 C T 0.670656 -5.9397e-05
15:70480319 A G 0.047454 1.6238e-05
15:70480614 A C 0.241003 -1.1884e-05
15:70487475 T C 0.079893 2.4931e-05
15:70492568 C T 0.646328 -1.4014e-05
15:70492583 T C 0.053576 -2.6930e-06
15:70495204 C T 0.145400 1.3301e-06
15:70495956 T C 0.219616 -3.7960e-06
15:70500600 G T 0.620034 -1.3431e-05
15:70500695 T C 0.029089 6.2694e-06
15:70503785 T C 0.193711 1.1005e-05
15:70504875 C T 0.160084 2.8825e-06
15:70508290 T C 0.732281 -8.4261e-06
15:70510981 C T 0.060833 1.3547e-06
15:70515669 G A 0.022117 1.1236e-05
15:70525659 T C 0.297243 -5.0036e-05
15:70527265 A G 0.028979 -3.8643e-07
15:70533457 G T 0.165537 7.7960e-06
15:70536499 A G 0.036204 -2.1592e-05
15:70542020 C T 1.189553 1.0475e-05
15:70548721 A G 0.883559 5.3697e-05
15:70552250 T C 0.208048 -3.2574e-05
15:70555521 C T 1.045484 -2.0607e-07
15:70560444 G A 0.147896 -2.2790e-06
15:70570554 T C 0.162155 -1.6318e-05
15:70570882 A G 0.038986 -4.2338e-05
15:70573257 T C 1.016012 -1.1648e-05
15:70574928 C A 1.815306 -1.6266e-05
15:70576138 A G 1.042777 -2.6456e-05
15:70584915 A G 0.050271 -3.7499e-05
15:70585376 G A 0.119563 -1.1363e-05
15:70585619 G A 0.176547 -3.2914e-06
15:70588741 C T 0.051781 1.4556e-05
15:70590001 A G 1.234225 -1.8892e-05
15:70593250 G A 0.353204 -5.1440e-06
15:70599238 C T 0.045808 3.1235e-06
15:70599743 A G 0.058681 -7.7558e-07
15:70600047 A C 0.087384 -2.3577e-05
15:70606201 C T 0.407225 2.5581e-05
15:70611220 A G 0.063985 -5.9291e-07
15:70622331 C T 0.795526 2.0395e-05
15:70626669 T C 0.033426 7.3601e-06
15:70629266 A C 0.094947 -5.4213e-05
15:70629334 G C 0.074855 4.0156e-07
15:70630793 A G 0.020601 1.3333e-05
15:70634116 A G 1.702176 -4.6336e-07
15:70634807 T C 0.139979 -1.0309e-05
15:70634812 G A 0.048593 2.7082e-05
15:70643964 G A 0.050122 7.5168e-06
15:70647248 C G 0.137811 1.6535e-05
15:70649109 A G 0.070762 -4.4343e-05
15:70654939 T C 1.054624 -8.1000e-06
15:70654998 C T 0.060252 3.0633e-05
15:70667835 G A 0.094901 -6.3644e-06
15:70670688 A G 1.046370 5.8840e-06
15:70671669 C A 0.936729 7.4455e-06
15:70672856 A C 0.886562 8.6559e-07
15:70674559 T C 0.066345 4.8663e-06
15:70674593 T C 0.945642 2.6436e-05
15:70679010 T C 0.079273 -1.1325e-05
15:70680443 A G 0.047438 -2.9171e-05
15:70691421 G T 0.105674 9.5417e-06
15:70697945 A C 0.733635 -4.5089e-06
15:70701348 A G 0.058555 4.8347e-05
15:70703643 A G 0.045114 8.7805e-06
15:70713410 C T 0.055224 2.4338e-05
15:70715900 G A 0.387360 -1.1518e-05
15:70716675 T C 0.076076 1.0351e-05
15:70721927 T C 1.566767 1.1669e-05
15:70722150 T C 0.080795 -2.0500e-05
15:70730090 A G 0.045954 1.5775e-05
15:70734621 T C 0.185428 -2.3576e-05
15:70744437 T C 1.232161 2.0737e-06
15:70744936 T C 0.067156 2.7156e-05
15:70748544 C T 0.578299 3.8827e-06
15:70748652 A G 0.092295 -5.9060e-05
15:70753430 A G 0.062271 -2.7841e-06
15:70754800 C T 0.161886 3.8010e-06
15:70757098 A G 0.160493 9.9068e-06
15:70757923 C T 1.232229 8.5048e-06
15:70766216 T C 0.120543 -3.7678e-06
15:70767674 T C 0.089630 -9.0893e-06
15:70767939 C T 0.501126 1.6841e-07
15:70767990 C T 0.181916 -1.2145e-05
15:70768152 A C 1.835842 -8.7683e-06
15:70769204 A C 0.817857 -4.4834e-06
15:70770766 A G 0.505236 6.5701e-06
15:70777134 C T 1.519358 -3.5686e-05
15:70790816 A G 0.189748 7.2571e-06
15:70791102 T C 0.046230 -1.6665e-05
15:70798142 T C 1.532082 -3.1145e-05
15:70807111 T C 0.048269 -2.0177e-05
15:70809722 C T 0.206061 -9.2034e-05
15:70810984 G A 0.451313 3.8547e-05
15:70811988 A G 0.190179 2.1327e-05
15:70818903 A G 0.084784 -2.4648e-06
15:70824902 T C 0.028836 2.2424e-05
15:70826537 G T 0.801021 -1.1209e-06
15:70845589 A G 0.046668 -2.4362e-05
15:70845993 C T 0.112263 5.3931e-05
15:70848838 A G 0.331340 -6.8208e-07
15:70858372 G A 0.396708 -2.3499e-05
15:70862128 T C 0.066991 1.0941e-06
15:70862224 A G 0.066517 1.9020e-05
15:70865957 A G 0.035620 5.9964e-05
15:70870920 T C 0.029216 1.3299e-05
15:70873273 A C 0.067461 -1.6174e-05
15:70876933 T C 0.083457 -1.6571e-05
15:70878225 A G 0.041475 6.8187e-05
15:70881063 G T 0.056370 -2.7326e-05
15:70881377 G A 1.376798 3.1717e-05
15:70891852 C T 0.044445 -2.4101e-05
15:70894947 G A 0.422620 7.3289e-06
15:70902510 A G 0.039602 2.1326e-05
15:70914929 A G 0.072940 4.6617e-07
15:70917533 T C 0.054968 1.5495e-05
15:70917943 A G 0.046746 2.4447e-05
15:70921196 T C 0.030410 -6.7926e-06
15:70930844 A G 0.042952 3.0950e-06
15:70936122 A G 1.750101 5.1833e-06
15:70936917 T C 0.908964 -1.0685e-05
15:70939604 A G 0.027778 -1.5445e-05
15:70944522 C T 0.069636 1.5212e-05
15:70952463 T C 0.037807 4.7117e-05
15:70958944 A G 0.049376 3.5830e-05
15:70962597 C A 0.035146 -3.5964e-05
15:70964248 C T 0.053809 5.8528e-05
15:70967554 T G 1.473670 -1.7648e-05
15:70974800 C A 0.123796 1.2608e-05
15:70979832 C T 0.073210 -1.9019e-05
15:70984182 C T 0.030900 -5.4804e-06
15:70988084 G A 0.021977 5.8522e-05
15:70996524 T C 0.041796 -3.9214e-05
15:71003722 T C 0.087303 -3.6781e-05
15:71016383 C T 0.622179 -1.1996e-06
15:71019117 C T 0.180961 -3.9446e-06
15:71019896 A C 0.051566 1.8463e-05
15:71045302 T C 0.047314 -1.7640e-05
15:71045468 T C 1.767096 -4.3824e-06
15:71053445 G C 1.898831 6.0323e-06
15:71055601 C T 0.373627 -5.0067e-06
15:71060570 T C 0.219171 -5.9202e-06
15:71071119 C A 0.164589 5.2885e-06
15:71074881 G T 0.130606 1.1582e-05
15:71099043 C T 1.976185 1.0071e-05
15:71102169 T C 0.235222 -1.0213e-05
15:71108135 T C 0.036645 1.0669e-05
15:71109147 T C 1.206331 -1.1998e-05
15:71137951 C T 0.089815 -3.4138e-05
15:71139706 T C 1.050609 -5.8913e-06
15:71144966 A C 0.039810 -1.4191e-05
15:71156953 T C 1.201293 -2.5423e-05
15:71167122 G A 0.038882 -5.7329e-05
15:71175167 A G 0.023425 -2.1566e-07
15:71176306 C T 0.090266 5.9422e-06
15:71184495 G A 0.829964 2.1131e-05
15:71188935 A G 0.045445 2.2367e-05
15:71191609 G A 0.113364 2.6816e-05
15:71200266 G C 0.065478 -1.2485e-05
15:71256913 G T 0.041034 -1.4533e-05
15:71258179 C T 0.046185 1.5289e-05
15:71259457 T C 0.141817 -9.8127e-06
15:71268348 G A 0.097888 3.6673e-05
15:71276886 T C 0.095551 -3.4447e-06
15:71283789 C T 1.979691 2.2218e-05
15:71309593 G A 0.955704 6.3252e-06
15:71312941 T G 1.721495 1.3380e-05
15:71313603 A G 0.032877 2.7147e-05
15:71333514 T C 0.046117 1.4714e-05
15:71348364 G A 0.165917 1.4497e-05
15:71363704 T G 1.724566 1.3720e-05
15:71369643 G A 0.040794 -1.2127e-05
15:71372355 G A 0.042069 -3.1390e-05
15:71375818 T C 0.093850 2.1042e-05
15:71403406 C T 0.289810 -1.4907e-05
15:71410495 G A 0.879457 2.4528e-05
15:71415282 T G 0.108041 -3.3454e-05
15:71416160 T G 0.037103 -9.9809e-06
15:71417604 T G 0.250750 -4.6345e-05
15:71418468 T C 0.062076 1.6386e-05
15:71421192 G A 0.044224 -2.6230e-06
15:71425208 A G 0.071947 -9.2842e-06
15:71426273 A G 0.108378 -1.5404e-05
15:71428890 C T 0.207545 -2.1677e-05
15:71429529 T C 0.093305 3.0334e-05
15:71431976 T C 0.036152 -1.3433e-05
15:71432007 A T 0.109271 -1.3569e-05
15:71432376 G T 0.069636 -4.3529e-05
15:71432428 G A 0.039200 -6.8860e-05
15:71433080 T C 0.053754 -7.1853e-06
15:71434029 A T 0.109336 -1.2624e-05
15:71437710 A G 0.035496 -1.2918e-05
15:71439785 G A 0.313102 -2.9079e-05
15:71441544 A G 1.065536 -8.8578e-06
15:71442512 A C 0.030848 -2.7036e-05
15:71444472 G A 0.070639 -5.3860e-06
15:71445332 G A 0.071921 -3.6821e-06
15:71446685 G A 0.065952 -2.5866e-05
15:71448283 C T 0.073395 -1.2325e-05
15:71448891 A G 0.073417 -6.2326e-06
15:71449004 T C 0.071957 -1.0569e-05
15:71460725 G A 0.051800 1.5694e-06
15:71462866 G A 0.052823 -2.9688e-06
15:71478025 A G 0.052118 -7.8123e-07
15:71483252 G C 0.051394 5.7725e-07
15:71485352 C G 0.049860 -3.8507e-06
15:71485788 C A 1.928238 3.2213e-06
15:71486931 T C 1.709658 -5.1403e-06
15:71487066 G A 0.118732 -4.4583e-05
15:71488471 A G 0.116476 -4.1654e-05
15:71492697 T C 0.024097 1.4231e-05
15:71495492 A G 0.093671 3.4521e-05
15:71496833 A G 0.124513 -3.0261e-05
15:71497025 A G 0.035483 1.4975e-06
15:71497130 A G 0.147088 -5.4143e-05
15:71499260 G A 1.320068 2.9414e-05
15:71501770 C T 0.066721 -1.7295e-05
15:71503382 A G 0.964841 7.7570e-06
15:71505577 T G 0.430263 1.0030e-05
15:71511297 G A 0.116723 -5.9307e-06
15:71511663 C G 0.368340 -3.6010e-05
15:71514742 T C 0.037986 -3.5387e-05
15:71514955 A G 0.087952 -5.2039e-06
15:71515416 T C 1.151356 -2.1668e-05
15:71517806 T C 0.205594 5.8376e-05
15:71518847 T C 0.025269 -8.6236e-06
15:71519854 G A 1.220732 -4.0677e-05
15:71521310 A G 0.042416 -4.1007e-05
15:71523133 T C 0.076361 1.2018e-05
15:71527010 A G 0.127548 2.1282e-05
15:71529394 G A 0.230694 8.9071e-06
15:71529661 T G 1.012094 -1.6666e-06
15:71532067 A G 0.709985 -2.8124e-05
15:71538444 A C 0.942033 5.8856e-05
15:71543487 C T 0.054566 -8.1028e-05
15:71548310 C T 1.130411 5.1205e-05
15:71550948 G A 0.056705 -6.2880e-05
15:71554690 G A 0.031540 -2.3288e-05
15:71556060 T A 0.031764 -2.6352e-05
15:71556243 A G 0.076621 -4.4058e-06
15:71563001 C T 0.103013 3.4586e-05
15:71565390 T C 0.050466 1.8533e-05
15:71566588 G A 1.971524 2.7261e-05
15:71572350 T C 0.094213 -1.2373e-05
15:71573186 G A 0.029206 -3.2931e-05
15:71573665 T C 0.425768 1.9685e-04
15:71574114 T C 1.566913 1.3952e-05
15:71574585 C G 0.029255 -3.0767e-05
15:71576960 G A 0.029651 -3.1930e-05
15:71577249 A G 0.079500 -1.3945e-05
15:71579889 T C 0.529167 2.1076e-04
15:71580361 G A 0.088397 -2.5289e-05
15:71581554 T C 0.380615 -1.1133e-06
15:71581729 A G 0.029271 -2.3948e-05
15:71582791 A G 1.104986 -1.0271e-04
15:71584604 C T 0.476727 -3.2090e-05
15:71585576 C A 0.029488 -2.9757e-05
15:71586088 G A 0.069607 9.7309e-06
15:71588894 T C 0.029118 -3.5354e-05
15:71591339 C T 1.102549 2.9070e-04
15:71591912 C G 0.334414 -4.7730e-06
15:71592606 A G 1.668105 1.1218e-05
15:71593813 A G 0.080386 -1.1718e-05
15:71595766 T C 0.036279 -1.1264e-05
15:71598909 C T 0.029118 -3.3490e-05
15:71599452 A G 0.029518 -3.2430e-05
15:71599822 G C 1.969931 3.4566e-05
15:71601157 G T 0.031897 -2.6414e-05
15:71601777 A G 0.029073 -3.2225e-05
15:71602052 A G 1.965672 2.3068e-05
15:71603174 C A 0.028826 -3.0673e-05
15:71603763 T C 1.969778 3.4418e-05
15:71609522 A G 1.460323 1.1396e-04
15:71610272 T C 0.027745 -3.0811e-05
15:71610980 A G 0.027950 -3.2062e-05
15:71612514 G T 0.671467 -3.1416e-04
15:71618269 T C 0.130881 -4.5319e-05
15:71621524 A G 0.664953 -6.5647e-04
15:71623589 C T 0.345278 -9.5284e-05
15:71627848 C T 0.133465 -3.9790e-05
15:71628859 A G 0.349822 -5.6965e-04
15:71635196 A C 1.968580 4.3036e-05
15:71637000 C T 0.036301 -1.1327e-05
15:71637241 T C 1.968259 5.4622e-05
15:71637945 T C 0.157929 2.8607e-05
15:71640214 A G 0.044351 6.4815e-05
15:71640371 T G 0.550103 4.7864e-05
15:71642135 C G 0.031838 -3.5795e-06
15:71645120 A G 0.306033 -2.7530e-06
15:71647000 T G 0.427430 4.6554e-05
15:71650741 T G 0.044922 -1.1209e-05
15:71656723 A G 0.088186 -1.1435e-05
15:71659424 A G 0.124474 -1.3377e-05
15:71667413 A C 0.118930 4.8543e-05
15:71667923 A G 0.384445 -4.6804e-05
15:71668538 G A 0.087988 -1.1648e-05
15:71669422 A G 0.031491 -4.6732e-05
15:71669915 A G 0.031131 -5.2621e-05
15:71672892 T C 0.020630 -3.2710e-05
15:71673742 G C 0.087939 -1.3076e-05
15:71673778 T C 0.451008 -1.2808e-05
15:71674078 C T 0.836719 -6.1649e-06
15:71674694 G A 0.707233 3.8532e-05
15:71677788 G A 0.055896 1.5040e-05
15:71679346 T C 0.087478 -1.6017e-05
15:71679959 G A 1.185022 4.9397e-05
15:71680080 T G 0.436927 -1.1263e-05
15:71684472 A T 0.050599 -1.9453e-05
15:71684944 G A 0.031569 -4.6611e-05
15:71685457 C T 0.088011 -1.2176e-05
15:71685806 A C 0.086956 -1.3186e-05
15:71687425 C T 0.031822 -4.0637e-05
15:71687651 T G 0.035126 -3.1188e-06
15:71688979 T C 0.863114 -4.2912e-05
15:71690883 G A 1.144819 4.4376e-05
15:71691438 C T 1.494661 1.0520e-04
15:71693055 G A 0.028375 3.0700e-06
15:71695572 C A 0.031280 -4.1076e-05
15:71701610 A G 0.050599 -2.2543e-05
15:71702266 G T 0.345986 -4.7354e-06
15:71704320 T C 0.463497 -5.0286e-06
15:71707292 T C 0.047766 5.9181e-06
15:71714449 A G 0.089156 -8.5938e-05
15:71718582 G A 0.039395 1.0543e-05
15:71719650 T A 0.097527 1.3646e-05
15:71721257 A G 1.338390 -2.7535e-05
15:71726015 T G 0.158705 -4.5551e-05
15:71730010 A G 1.976880 3.2523e-05
15:71730074 C G 0.040832 -6.1428e-05
15:71731432 C T 0.100033 -5.8709e-06
15:71732663 G A 1.977007 5.0689e-05
15:71735489 A G 0.107388 1.0884e-05
15:71735731 G A 0.042881 2.7687e-05
15:71737621 T C 0.030452 1.2008e-06
15:71740473 C T 0.582366 -2.5123e-05
15:71742207 C G 0.581396 -3.5048e-06
15:71742553 T G 1.897903 -3.1809e-05
15:71743583 T C 0.548752 -2.0558e-06
15:71744353 G T 0.589494 2.0610e-05
15:71745594 A G 0.591019 1.9371e-05
15:71746149 G A 0.061375 1.6336e-05
15:71747065 C T 0.060457 1.6900e-05
15:71747344 C T 0.037084 -2.0755e-05
15:71749386 A G 0.057542 2.1992e-05
15:71751153 T C 0.039791 1.6898e-06
15:71753142 G A 0.594028 -1.4268e-05
15:71755645 G A 0.397977 -6.2483e-06
15:71761857 T G 0.069795 2.2712e-05
15:71763437 C T 0.056828 1.3591e-05
15:71763920 A T 0.056896 9.8553e-06
15:71764090 T C 0.055831 1.4733e-05
15:71764830 C T 0.279261 -2.7511e-05
15:71772046 T C 0.056091 1.3908e-05
15:71772995 T C 1.386104 -1.9196e-05
15:71776506 C T 0.056247 1.5049e-05
15:71778179 C T 1.937378 -7.2858e-05
15:71778201 G A 1.223556 -3.6261e-05
15:71781127 T C 1.241866 -2.7835e-06
15:71783120 A G 0.037298 -4.7006e-06
15:71784536 T G 1.755112 -1.9299e-05
15:71785045 G C 0.074949 2.1338e-05
15:71785536 A C 0.037301 -6.6843e-06
15:71786121 A G 0.037152 -4.7903e-06
15:71786739 G C 0.141486 2.5988e-05
15:71786850 G A 0.036454 1.7564e-06
15:71786970 C A 1.962777 4.7827e-06
15:71786996 C G 0.055705 -3.2005e-07
15:71789343 C T 1.962692 3.4984e-06
15:71792774 T C 0.069016 -2.9560e-05
15:71793081 A C 1.961943 1.2905e-06
15:71796438 T C 1.962180 3.2982e-06
15:71797603 G A 0.037204 -5.0202e-06
15:71799024 G A 0.037421 -3.2345e-06
15:71799398 A C 1.961972 -1.7336e-06
15:71799944 G C 0.020543 1.5063e-05
15:71803450 T C 0.356583 -1.5860e-05
15:71803657 A G 0.053832 8.9833e-05
15:71804716 C A 0.147390 -1.0758e-05
15:71805984 G C 0.092448 1.5192e-05
15:71806642 G C 0.044442 6.1288e-05
15:71808994 A G 1.675333 -2.6678e-05
15:71810232 G A 0.120735 3.5102e-06
15:71812034 G A 1.192419 3.6413e-05
15:71812491 G A 0.260189 9.7717e-06
15:71816321 T C 0.048473 -1.1913e-05
15:71816360 A G 0.646520 1.9396e-05
15:71820362 T C 0.094603 9.1750e-08
15:71822209 A G 0.090997 1.8945e-07
15:71824172 G A 0.026817 1.9668e-05
15:71824256 A G 0.482537 -5.0805e-05
15:71825948 G A 0.147335 -2.8034e-05
15:71828244 C T 0.054095 -5.3836e-05
15:71831070 C T 0.525895 2.3866e-06
15:71834577 T C 0.119599 2.4269e-05
15:71836694 C T 0.027430 1.6906e-05
15:71838170 G A 1.510841 -3.0061e-05
15:71843365 A G 0.116931 -2.2690e-05
15:71848063 T G 0.869265 -4.5602e-05
15:71850325 A G 0.020695 1.3907e-07
15:71854638 T A 0.087053 -1.3153e-05
15:71861937 T C 0.024415 -7.9525e-06
15:71863517 G A 0.674625 -1.6649e-05
15:71867301 C T 0.217889 -2.7031e-05
15:71868264 T C 0.093428 2.6262e-05
15:71870992 A G 0.392086 2.3594e-05
15:71879131 T G 0.102880 1.8590e-05
15:71885032 C A 0.092441 -5.9410e-06
15:71885152 A G 0.026966 -8.8189e-07
15:71886525 A G 0.192224 -3.7201e-05
15:71893637 A G 0.039031 -7.7642e-06
15:71895980 A G 0.804114 -6.9293e-06
15:71898474 G C 0.023039 3.1919e-06
15:71901445 A G 1.429085 -1.3623e-05
15:71905424 C G 0.031699 2.3778e-05
15:71906761 A C 0.266989 -5.5491e-06
15:71906778 T C 0.095255 1.8331e-05
15:71907327 T C 0.485498 3.9678e-06
15:71910865 T C 0.057756 3.4523e-05
15:71918027 G T 1.013873 9.5658e-06
15:71919135 A G 0.074836 4.9870e-05
15:71921019 T G 0.044935 5.3365e-05
15:71921046 C T 0.040135 2.6992e-05
15:71921062 T C 0.039950 2.3870e-05
15:71922125 T G 0.156348 4.0765e-05
15:71922324 T C 0.575423 5.1441e-06
15:71922473 T C 1.765768 4.1840e-05
15:71923398 G A 0.080094 1.4343e-07
15:71925114 G T 0.852730 1.6564e-05
15:71931152 T A 0.088332 -3.0407e-05
15:71940524 C T 0.089484 -2.6503e-05
15:71943410 G A 0.194243 -1.3842e-05
15:71945128 C T 0.686810 1.5356e-05
15:71949429 A G 0.053072 -8.4081e-06
15:71952163 A G 0.099248 2.7657e-05
15:71952899 A G 0.021260 1.5294e-05
15:71953045 A G 0.492398 2.9029e-05
15:71954517 G A 0.058876 -2.1427e-05
15:71969479 G A 0.267323 3.5515e-07
15:71969852 G A 1.902041 -2.5532e-05
15:71970162 C G 0.096245 2.5697e-05
15:71971575 T C 0.078494 -3.3109e-05
15:71971895 A G 0.026233 -2.5101e-05
15:71980797 T G 0.288664 2.7225e-06
15:71982142 A G 0.072158 -1.5295e-05
15:71989250 G A 0.101799 1.7313e-05
15:71995256 T G 1.159205 1.9207e-05
15:71997294 C A 0.425236 5.7837e-06
15:71998173 G A 0.177086 5.0705e-05
15:72002982 G T 0.054371 -4.1134e-06
15:72011825 T C 0.066166 -5.7139e-06
15:72018058 C T 1.372786 1.9433e-05
15:72020282 A G 0.056464 -9.0031e-06
15:72021465 A C 0.091539 1.3816e-05
15:72024368 A G 0.050463 -9.0485e-06
15:72031763 A G 1.516550 -7.6236e-06
15:72033224 G T 0.114613 5.4135e-06
15:72038711 T C 0.154407 -3.9052e-06
15:72040774 T C 0.505833 1.6473e-05
15:72041639 G A 0.300404 -2.4788e-05
15:72041703 A G 1.832587 8.3084e-06
15:72045252 A G 0.092246 -3.5188e-05
15:72048818 A C 1.975900 1.4132e-05
15:72049606 G A 1.975981 1.4130e-05
15:72050671 A G 0.092938 -5.8300e-05
15:72053984 T C 0.057458 -3.6749e-05
15:72054830 T C 0.057669 -3.7459e-05
15:72055493 G A 0.056500 -3.2355e-05
15:72056680 A G 0.044361 -2.3181e-05
15:72057578 G A 0.166420 -1.2904e-05
15:72060175 A G 0.082317 -2.2996e-05
15:72066734 T G 0.097187 1.4626e-05
15:72066858 C A 1.248585 2.5986e-05
15:72070929 A G 1.530306 -5.1206e-05
15:72072557 T C 1.258975 2.1341e-05
15:72073039 A G 0.024321 3.2043e-05
15:72073189 A G 0.205662 8.7376e-06
15:72073939 G C 1.885799 -2.1480e-05
15:72074505 C A 0.588741 -4.1287e-05
15:72076152 A G 0.053277 1.5231e-05
15:72077062 A G 1.883280 -1.6480e-05
15:72079553 A G 0.052862 1.0996e-05
15:72081997 G A 1.886730 -2.1378e-05
15:72082421 A G 0.086170 -1.2380e-05
15:72084275 C T 0.052621 1.1904e-05
15:72084834 T C 1.883660 -1.7136e-05
15:72093971 C T 1.953672 -1.0188e-05
15:72099216 A G 0.596063 -3.5967e-05
15:72108269 T C 0.408591 -6.6088e-05
15:72117102 A G 0.473719 -5.4055e-05
15:72132608 A G 0.416913 -4.3839e-05
15:72138715 T C 0.054225 -3.1503e-06
15:72142619 C T 0.040443 7.5858e-06
15:72170400 A G 0.059571 1.4593e-05
15:72171046 T G 0.040719 8.9165e-06
15:72172798 A G 0.043118 -1.0924e-06
15:72172883 C G 0.050327 7.4022e-06
15:72180440 T C 0.052157 4.0484e-06
15:72183040 A C 0.057477 1.1735e-05
15:72190760 G A 0.068562 1.5381e-05
15:72203929 T C 0.026979 5.5435e-06
15:72206808 C T 1.948813 -5.0309e-06
15:72222286 T C 0.135078 3.0481e-05
15:72225961 G A 0.045227 1.0990e-05
15:72241857 C T 1.515119 5.0136e-05
15:72243183 A G 0.110115 2.2232e-05
15:72245000 A G 0.062395 -6.6434e-06
15:72245820 C T 0.058818 1.5003e-05
15:72261105 A G 0.021900 1.7068e-05
15:72269552 G A 0.112523 9.4416e-06
15:72279728 G A 0.039076 9.6438e-06
15:72286995 C T 0.102633 -1.5635e-05
15:72311610 C T 0.050245 6.6129e-06
15:72316209 A G 0.044779 1.4273e-05
15:72319164 A G 0.065488 3.4377e-06
15:72328525 C T 0.164239 -1.7635e-05
15:72361942 T C 0.050589 -9.5573e-07
15:72366667 A G 0.038840 7.8292e-06
15:72372854 T C 0.076686 -1.8809e-05
15:72395183 A G 0.031037 1.3037e-05
15:72411126 A C 0.056253 -1.1813e-05
15:72438482 G A 0.108592 7.3929e-06
15:72447203 C T 0.073145 1.7400e-05
15:72448582 A G 0.210388 -3.6278e-05
15:72467385 T C 0.040881 8.3151e-07
15:72492779 A C 1.457038 7.6653e-05
15:72498941 C T 0.175330 -1.5840e-05
15:72511415 A G 0.041173 3.8101e-07
15:72512795 C G 0.063057 -1.3636e-04
15:72516821 A G 1.454666 7.8273e-05
15:72545724 T C 0.045597 -1.1275e-05
15:72553751 C T 0.079120 1.9650e-05
15:72554645 G T 0.068367 -8.5630e-06
15:72559351 C T 0.050492 3.5538e-06
15:72561112 C T 0.026940 1.3363e-05
15:72564359 A G 0.041696 2.5909e-06
15:72574540 A G 0.048687 3.0254e-05
15:72575027 A G 0.030543 8.8072e-06
15:72578072 A C 1.893420 2.4109e-06
15:72585570 T G 0.021653 1.6205e-05
15:72585597 G A 0.030413 1.8547e-05
15:72595888 C T 0.064469 -4.0654e-06
15:72601776 T C 0.088783 1.8709e-05
15:72602628 G C 0.045776 -5.8888e-07
15:72609814 G T 0.055750 -3.5666e-05
15:72610476 A G 0.031715 1.9510e-05
15:72616228 T G 0.045685 -5.0481e-07
15:72628880 C T 1.967191 -1.2241e-05
15:72633575 T C 0.078400 3.4974e-06
15:72643444 C A 0.053374 5.4273e-06
15:72658146 C T 0.067568 -5.5343e-06
15:72667215 A C 1.875659 6.6714e-06
15:72680232 A G 0.132670 2.9722e-05
15:72681976 C G 0.243362 1.3803e-05
15:72690462 A G 0.086024 -1.2894e-05
15:72701025 C A 0.238244 -2.9669e-05
15:72752394 C T 0.120703 -3.5854e-06
15:72773575 G A 0.130521 -6.2700e-06
15:72778697 G A 0.156884 2.4227e-06
15:72782297 A G 1.853970 3.4677e-05
15:72784260 T C 1.938647 1.3012e-05
15:72786394 T C 0.074738 -1.5632e-05
15:72794405 C T 0.037570 2.5226e-05
15:72800281 A G 0.073158 -2.6810e-05
15:72809368 G A 0.129067 8.4354e-05
15:72824621 G A 0.106502 1.1937e-05
15:72836390 A C 0.052803 1.2930e-06
15:72841236 C T 0.059804 -8.0481e-06
15:72842705 A G 0.029005 2.7455e-05
15:72847656 T C 0.032367 2.6592e-05
15:72865447 T G 0.101088 3.0035e-06
15:72866714 G A 0.060272 -2.9669e-06
15:72878772 C T 0.062456 -7.5854e-05
15:72880674 T C 0.711712 3.7992e-06
15:72885341 G A 0.061168 -3.3496e-05
15:72896802 T C 0.055780 -2.4919e-06
15:72899545 A G 1.342237 3.6652e-05
15:72901822 G A 1.830100 1.5191e-05
15:72911355 G T 0.105538 -1.3803e-05
15:72911596 A G 0.658286 6.7354e-06
15:72913543 T A 0.052852 9.3880e-06
15:72916154 T C 0.031205 -2.7763e-05
15:72922339 T G 0.062050 3.7447e-07
15:72922676 T C 1.360228 3.8213e-05
15:72973268 T G 0.213199 -9.7953e-06
15:72986187 C T 0.266333 -2.2048e-06
15:73002101 G A 0.023493 -4.1806e-05
15:73009208 T C 0.050116 -1.6263e-05
15:73010916 C G 0.062135 3.0403e-06
15:73010964 T C 0.050992 -1.0441e-05
15:73014543 A C 0.068601 -7.6669e-06
15:73027478 C T 1.272484 3.2716e-05
15:73043159 C T 0.240623 4.0494e-06
15:73044863 A G 0.258040 -4.0880e-06
15:73052840 C T 0.290920 -1.5897e-05
15:73063723 G A 0.046383 -1.4894e-05
15:73075699 A G 0.021961 1.2856e-05
15:73082594 C A 0.183883 -1.6133e-05
15:73087800 T C 0.022727 -2.6620e-05
15:73100694 A C 1.207327 2.1198e-05
15:73101099 T C 0.045055 9.7641e-06
15:73109471 G A 0.105428 1.6277e-05
15:73116649 A G 0.284269 3.0591e-05
15:73124531 A C 0.049716 4.1094e-05
15:73125639 A G 0.066306 -1.2796e-05
15:73127975 T C 0.067503 8.9168e-06
15:73128184 G A 0.276268 -4.6260e-05
15:73146916 G A 0.389113 -3.0274e-05
15:73149658 T C 1.040810 2.1651e-05
15:73158026 A G 0.049599 -8.1456e-06
15:73158898 C A 0.063683 4.4568e-05
15:73159249 T C 0.084353 -1.3226e-05
15:73165346 G T 0.239149 2.0295e-05
15:73175264 A C 0.054449 4.3859e-05
15:73179774 C T 0.035441 -2.6976e-05
15:73181501 A G 0.082288 -2.4628e-05
15:73188059 G C 0.128428 9.4729e-06
15:73189674 C T 0.039430 -7.3386e-08
15:73194903 T C 1.634997 -1.3382e-05
15:73200485 C A 0.141489 5.0380e-06
15:73219253 C T 0.125951 2.2420e-07
15:73229643 T C 0.070292 -1.1219e-05
15:73231682 C T 0.569230 -3.7544e-05
15:73234114 C G 0.061005 -1.9526e-05
15:73236886 T C 0.032166 -3.5737e-05
15:73247154 G A 1.264759 3.7050e-05
15:73249184 T C 0.066189 -1.5034e-05
15:73252182 A G 0.029401 9.2869e-06
15:73254027 T C 0.269449 -4.3042e-05
15:73257864 C T 0.176810 1.4934e-05
15:73263405 C A 0.212608 -2.0222e-05
15:73264984 G A 0.020355 -1.1472e-06
15:73270174 G T 1.544130 6.9616e-06
15:73273293 G A 0.028453 -7.2794e-06
15:73279106 T C 0.064917 4.9859e-05
15:73288308 C T 0.079464 -3.3796e-05
15:73300654 A G 0.055069 -3.0652e-05
15:73306979 T C 0.021455 -1.0324e-05
15:73313691 G A 1.520299 2.5233e-05
15:73319687 G C 1.491158 2.9403e-05
15:73320283 C T 0.025334 1.4321e-05
15:73321779 C T 1.832132 2.3427e-05
15:73326518 A G 0.077572 -5.6995e-06
15:73328320 T C 0.198187 1.1483e-05
15:73333862 A C 1.394037 3.5434e-05
15:73341896 A G 0.105700 -1.8450e-05
15:73366380 G A 0.112987 -2.7156e-05
15:73384312 G A 0.033734 7.6344e-05
15:73390544 A G 0.057792 -2.7254e-06
15:73399375 G A 0.026200 -1.8711e-06
15:73416115 T C 0.787729 -6.4834e-06
15:73423045 C T 0.097777 2.4617e-05
15:73424055 A C 0.098086 -7.4784e-05
15:73437080 A C 0.700099 1.2360e-05
15:73437712 T G 0.027969 4.5490e-09
15:73448908 T C 0.054887 -4.5687e-06
15:73457181 G A 0.136737 4.6528e-05
15:73488753 T G 0.827452 1.4584e-06
15:73490403 G A 0.693292 -1.8808e-05
15:73491632 T C 0.092373 2.8944e-05
15:73501999 G A 1.880888 2.5294e-05
15:73504709 A G 0.195097 3.6606e-06
15:73546595 A G 1.051949 1.3050e-05
15:73556944 G A 0.481489 1.3403e-05
15:73564989 C A 0.119891 -1.8069e-05
15:73571316 T C 0.136244 5.1213e-05
15:73572123 C T 0.024964 -7.4929e-06
15:73586515 G C 0.066117 1.1704e-05
15:73589147 C G 0.028216 -2.2779e-07
15:73596061 A G 0.030361 -1.1941e-05
15:73601211 T C 0.040028 -3.1879e-05
15:73602878 T C 0.060690 1.1205e-05
15:73613625 G A 0.082317 1.4002e-05
15:73615097 C T 0.027956 1.3530e-06
15:73627871 G C 1.785373 2.9970e-05
15:73628086 C T 1.508179 1.1196e-05
15:73628214 A C 1.537184 7.1518e-06
15:73629370 T C 0.038752 -7.6529e-05
15:73631830 A G 0.947648 1.3382e-05
15:73635361 C T 0.035259 1.3547e-05
15:73642065 A G 0.079318 -9.6586e-06
15:73647557 T C 0.038359 -1.5905e-05
15:73648346 C A 0.054994 -3.1759e-06
15:73649361 G A 0.135831 6.7361e-06
15:73651380 G T 0.145079 -5.2453e-06
15:73652174 G A 0.314634 -1.2682e-06
15:73653143 T G 0.121400 -5.0697e-05
15:73658807 G C 0.039060 -1.5134e-05
15:73662855 G A 0.316108 -4.4240e-06
15:73667964 G A 0.069269 9.5453e-06
15:73674370 A G 0.170545 1.9570e-06
15:73675116 T C 0.020355 2.1678e-05
15:73688347 A C 0.077699 -6.6711e-08
15:73694567 C T 0.044682 2.9315e-05
15:73699499 A C 0.466510 1.1358e-05
15:73700765 A G 0.140895 -4.6752e-05
15:73713958 C T 0.235267 -3.1288e-05
15:73721158 C G 0.139321 5.6982e-06
15:73725911 C T 0.027904 -3.2668e-05
15:73728116 T C 0.110202 5.7757e-06
15:73742026 G A 0.059081 -1.4558e-05
15:73758976 G T 0.036045 -1.8050e-06
15:73776430 C T 0.026070 -4.9528e-05
15:73779558 T C 0.110582 -5.9759e-06
15:73788074 G T 0.058883 -2.3408e-05
15:73809564 T C 0.037772 1.0831e-05
15:73828587 G A 0.095051 -1.5714e-05
15:73829466 T C 0.037635 1.1534e-05
15:73832623 T C 1.068948 2.2251e-05
15:73836165 T C 0.915586 5.2667e-05
15:73847529 G T 0.086040 -1.5739e-05
15:73850401 C T 1.056672 9.4336e-06
15:73850580 A G 0.818604 3.6539e-05
15:73852290 G A 0.022951 2.3492e-05
15:73855043 C T 0.166284 -3.6667e-05
15:73876481 T C 0.024999 1.0205e-05
15:73885403 A G 0.105334 1.1750e-05
15:73890614 C T 0.057867 2.2842e-05
15:73896368 A G 0.213481 1.0613e-05
15:73900803 C T 0.086219 2.7050e-05
15:73901658 A G 0.172990 3.1487e-05
15:73921154 C T 0.063651 -1.2753e-05
15:73929185 T G 1.083681 7.9479e-06
15:73933444 G A 0.121069 -1.1652e-04
15:73934417 A C 0.042365 2.9119e-06
15:73935329 A G 0.926336 4.7687e-05
15:73936270 T C 0.052793 9.0368e-07
15:73956856 G T 0.859521 4.2446e-06
15:73972581 C T 0.079536 -1.5827e-05
15:73978337 T C 0.851062 1.1834e-06
15:73978698 G A 0.062508 -1.0474e-05
15:73980866 T C 0.075527 -4.0010e-07
15:73987730 A G 0.045980 -2.2964e-05
15:73991463 C G 0.153245 -2.3460e-06
15:73995173 T C 0.218639 -4.1377e-06
15:73998849 A G 0.105054 1.2239e-05
15:74000729 C G 0.193432 2.2693e-06
15:74005600 T C 0.948843 -6.2479e-06
15:74010301 A G 0.820749 1.1997e-05
15:74012437 G A 1.770449 5.6081e-06
15:74014167 A G 0.136029 -1.4115e-05
15:74018691 A G 0.057785 -1.3209e-05
15:74023104 G T 0.094408 -2.2432e-05
15:74028285 G A 0.752918 -3.8204e-05
15:74030313 T C 0.175687 3.2100e-05
15:74035248 C T 1.963819 -4.2055e-05
15:74043163 A C 0.114435 1.7630e-05
15:74049598 T C 0.112504 -1.6859e-05
15:74052756 T C 0.886438 -8.3146e-06
15:74058133 C T 0.137253 -1.9823e-05
15:74062881 A C 0.051625 5.4550e-05
15:74068380 G A 1.713835 1.0249e-06
15:74069709 G A 0.970194 1.6586e-05
15:74071205 A G 0.200900 -2.3373e-05
15:74071251 G A 0.107453 -2.3567e-05
15:74080021 G T 0.212527 -8.4044e-06
15:74082229 T C 0.299135 -2.8850e-05
15:74092777 A C 1.205052 7.2225e-05
15:74092804 A G 0.171607 1.7246e-06
15:74101357 T C 0.088371 2.9816e-05
15:74103396 A G 0.031666 4.6944e-06
15:74110462 A G 0.113172 7.4944e-06
15:74113109 T C 0.225809 2.2901e-05
15:74113332 A G 0.081551 -4.0231e-05
15:74116645 T G 0.108518 8.7043e-06
15:74127882 T C 0.043195 -2.1851e-05
15:74135043 G A 0.030533 4.4947e-05
15:74149022 C T 0.987396 -1.0940e-05
15:74160250 A G 0.069857 -3.2869e-05
15:74174064 A G 0.024032 -1.2069e-05
15:74176277 A G 0.749153 1.9835e-05
15:74185424 C T 0.313531 2.1194e-05
15:74186408 C T 0.582489 -2.5797e-05
15:74187937 A G 0.216415 -2.6584e-05
15:74188433 A G 0.057474 1.3181e-05
15:74193472 T C 0.025496 1.4323e-07
15:74197029 A G 0.032517 8.3214e-06
15:74204493 A G 0.139181 -3.2528e-05
15:74209251 T C 0.043789 2.7294e-05
15:74211548 T C 1.190348 -4.5354e-05
15:74213151 A G 0.126814 -9.1581e-06
15:74216759 C T 0.387126 -4.3030e-05
15:74217839 T C 1.946960 -2.5846e-05
15:74219582 A G 0.307860 -1.8525e-05
15:74226902 G A 1.951131 -2.8093e-05
15:74227013 C A 0.042261 4.3888e-05
15:74227478 T C 0.059941 -7.1593e-06
15:74229065 A G 1.271818 3.1944e-06
15:74235847 A G 0.389697 -3.1828e-05
15:74239613 A G 0.129148 -1.7972e-05
15:74240537 G A 1.960057 -1.5517e-05
15:74241506 A G 0.936856 2.1513e-05
15:74243246 C T 0.852649 -1.2421e-05
15:74243897 A G 0.041368 -1.7477e-05
15:74244344 T C 0.861101 -3.1733e-06
15:74244902 A G 0.034062 1.7735e-05
15:74246922 G A 1.260591 -8.1841e-07
15:74248604 G A 0.074323 -1.8165e-05
15:74251515 T C 0.201433 1.6901e-05
15:74253776 G A 0.059171 -3.2481e-05
15:74255121 T G 0.356233 1.1947e-05
15:74265508 C G 0.130206 1.2773e-05
15:74272844 C T 0.052852 -2.5473e-05
15:74283795 T C 0.026174 2.7274e-05
15:74285177 A G 0.123315 5.7161e-05
15:74286929 T C 0.239026 3.3719e-06
15:74291023 A G 1.216506 6.9128e-06
15:74299870 G A 1.163872 1.9677e-05
15:74305966 T C 0.068863 -5.7801e-06
15:74328116 G A 0.979545 -6.3254e-06
15:74328141 T G 0.740058 -9.1812e-06
15:74328206 C G 0.169364 5.9108e-06
15:74331211 T C 0.621696 -2.1362e-05
15:74331790 T G 0.072272 1.5190e-05
15:74333413 A G 0.893910 -4.0612e-06
15:74335771 G T 0.046594 1.0877e-06
15:74335805 T C 0.210852 -1.0631e-05
15:74336633 C T 0.924054 3.2042e-05
15:74336656 T C 0.034565 5.9697e-06
15:74338462 T C 1.435090 -7.2380e-07
15:74340336 C G 1.531033 6.1242e-06
15:74343354 A G 0.028878 -5.9446e-05
15:74346229 A T 0.085865 2.4721e-05
15:74399260 G C 0.040122 3.2046e-05
15:74420226 G T 1.431461 7.3822e-06
15:74421336 A C 0.077702 -2.6863e-05
15:74425410 C T 0.030258 -5.7351e-05
15:74425505 T C 0.029427 -5.5525e-05
15:74432993 T G 0.029456 -5.1498e-05
15:74434196 G A 0.485501 -3.1163e-05
15:74440419 A C 0.350010 -4.5149e-05
15:74445985 A G 0.030069 -8.3953e-05
15:74453513 A C 0.031501 5.0737e-06
15:74453873 G A 0.111653 -1.6862e-05
15:74455207 T C 0.035373 -2.8168e-05
15:74455227 T C 0.068227 1.1435e-05
15:74455964 G A 0.063037 -3.4440e-06
15:74458024 A G 0.194821 -3.1684e-05
15:74460734 T C 1.928397 7.2164e-06
15:74460875 A C 1.079435 2.9110e-05
15:74462629 C T 1.807438 1.4730e-05
15:74466703 A G 0.162648 -3.5108e-05
15:74467796 T C 0.437145 6.7257e-05
15:74467856 A G 1.355162 -1.8168e-05
15:74469716 C T 0.440056 6.6950e-05
15:74472522 T C 0.026872 -1.2871e-05
15:74473739 T C 0.179426 -3.8612e-05
15:74478512 C A 0.317107 -2.2959e-05
15:74480840 T C 0.038534 -2.8172e-05
15:74487036 A T 0.892930 -3.0021e-05
15:74488424 A G 0.437859 5.3825e-05
15:74489153 T C 0.736663 -5.2376e-05
15:74491145 T C 0.040579 -4.8262e-05
15:74497557 C A 0.043290 1.9599e-07
15:74508839 A C 0.365451 -5.9081e-05
15:74509505 C T 0.048795 -9.0885e-06
15:74511630 C G 0.130580 -1.9126e-05
15:74515905 C T 0.037058 -3.0402e-05
15:74516615 A C 0.042160 -4.5713e-06
15:74516675 G A 0.635387 -1.1179e-05
15:74518613 G A 0.539667 8.3819e-06
15:74529130 G T 1.263441 7.4231e-06
15:74529517 C T 0.145322 -1.9499e-05
15:74533628 T C 0.486413 -3.9407e-06
15:74543373 A C 0.047597 1.7230e-05
15:74546039 G T 1.710505 2.2319e-06
15:74548773 A G 0.541735 -2.8931e-05
15:74549500 C G 1.963952 3.6359e-05
15:74550050 C A 1.599738 2.5117e-05
15:74552742 C A 0.867525 2.2659e-05
15:74557835 C T 0.407952 1.2800e-05
15:74560566 T C 1.400707 3.3156e-05
15:74560776 T G 0.196577 -7.4963e-05
15:74561301 A G 0.305082 4.1935e-06
15:74563284 T G 0.073300 -2.1735e-06
15:74565181 A G 0.091490 2.1393e-05
15:74572852 G A 0.198839 -6.7585e-05
15:74572918 A G 0.053988 1.9024e-05
15:74573907 C G 1.439832 3.1810e-05
15:74587965 A G 0.368242 -2.2123e-05
15:74588434 T C 0.036950 2.4301e-08
15:74594595 A G 0.028904 3.5930e-06
15:74595812 C T 1.899327 3.0509e-05
15:74598757 C A 1.288168 5.7407e-06
15:74599367 T C 0.021244 -3.3507e-06
15:74603484 T C 0.290813 2.7165e-05
15:74609378 G A 0.155423 -1.0282e-05
15:74610713 T C 0.031076 1.7876e-05
15:74615292 G A 0.690975 -7.3821e-06
15:74618128 T C 1.341639 1.5164e-05
15:74622678 A G 1.401924 1.1004e-05
15:74625464 A G 0.165466 -2.0199e-05
15:74635105 G A 0.090133 -1.7385e-05
15:74635369 A G 0.036567 -4.5518e-05
15:74655166 A G 0.136341 -1.9476e-05
15:74665622 T C 1.409899 2.5102e-06
15:74667192 A G 0.310528 -2.5939e-05
15:74667509 A G 0.136052 -2.4767e-05
15:74675616 G A 0.072781 -1.9254e-05
15:74683997 T C 0.060019 2.9251e-05
15:74686539 G A 0.496576 -8.4349e-06
15:74697084 A G 0.345486 -1.3803e-05
15:74706565 T C 0.097781 -2.0970e-05
15:74709975 A G 0.226533 -3.2410e-06
15:74710305 A G 0.022779 -2.1778e-05
15:74711790 A G 0.124390 9.5780e-07
15:74716174 A G 1.008767 -1.6936e-07
15:74716609 G A 1.244015 1.5487e-05
15:74716761 A G 0.141489 1.8729e-05
15:74728365 G T 0.127438 4.1187e-05
15:74734819 T C 1.150467 1.1086e-05
15:74734862 G A 0.252597 1.4696e-05
15:74749015 G A 0.251636 1.6423e-05
15:74753425 C T 0.074956 -1.9940e-05
15:74759224 G A 0.026703 -2.7337e-06
15:74797269 C T 0.103548 -1.0575e-05
15:74818132 G A 0.296685 4.2573e-06
15:74822444 G A 0.154251 1.5209e-05
15:74835451 T C 0.053874 -1.1375e-05
15:74845566 A C 0.156536 -2.2149e-06
15:74849915 A G 0.059392 5.4174e-05
15:74865440 T C 0.251925 1.7313e-05
15:74877672 A G 0.020747 2.4725e-05
15:74882816 G A 0.092759 1.3835e-05
15:74883323 A G 0.147714 8.0284e-06
15:74890391 G A 0.033241 -3.0078e-05
15:74891467 C T 0.064329 2.3175e-07
15:74905606 T C 0.092409 1.3622e-05
15:74907787 G C 0.044069 -2.3256e-05
15:74915747 T C 0.029495 -1.0189e-06
15:74920220 A G 0.146825 -2.1780e-05
15:74926130 T C 0.026463 -4.2084e-06
15:74933127 T C 0.095801 1.1679e-05
15:74935894 T C 0.162746 -9.4646e-07
15:74940991 A G 0.250019 1.9020e-05
15:74961238 C T 0.034425 -1.2371e-06
15:74966686 A G 0.105314 2.2415e-05
15:74977829 C A 0.045231 -2.3626e-05
15:75001230 G C 0.294529 3.8510e-06
15:75010576 A G 0.028985 3.1894e-06
15:75017176 A C 1.355447 -1.1769e-06
15:75019449 T C 0.666043 2.2257e-06
15:75023679 T C 0.037596 -8.1929e-06
15:75025988 T C 0.299622 -4.5321e-06
15:75027880 T C 0.533841 -3.8596e-06
15:75041341 G T 0.033909 -1.6634e-05
15:75041917 A C 1.456366 2.7759e-06
15:75043281 T C 0.037648 -2.7260e-05
15:75047426 T C 1.339478 2.1204e-05
15:75051628 A G 0.038853 7.8910e-06
15:75052032 G A 0.103587 -4.2799e-05
15:75058402 T C 0.034536 -1.5150e-05
15:75062405 C T 0.027800 -2.1638e-05
15:75069282 T C 1.480285 -6.3830e-06
15:75077367 A C 1.359576 1.6985e-05
15:75077580 T C 0.114925 1.4728e-05
15:75093422 T C 0.026801 5.5694e-05
15:75099979 C T 0.056201 5.4385e-06
15:75101270 A G 0.049255 5.8947e-06
15:75101530 T C 1.344226 1.4875e-05
15:75105849 A G 0.044689 -5.0282e-05
15:75115304 T C 0.053063 1.2624e-05
15:75125645 C A 1.191306 1.0939e-05
15:75129584 C A 0.035824 -1.3601e-05
15:75130093 C T 1.261088 3.0477e-05
15:75131661 G A 1.452627 -2.3265e-05
15:75136261 G C 1.405040 -2.5665e-05
15:75136339 C T 0.056104 1.4195e-06
15:75137252 T C 0.037989 -8.0294e-05
15:75142761 G T 0.221635 3.4302e-05
15:75149330 T C 0.151285 -2.7705e-05
15:75150233 A G 0.087368 1.1086e-05
15:75150719 C T 0.040235 -5.6147e-06
15:75155896 T C 1.134147 -2.7451e-06
15:75157902 G A 0.026895 -2.5267e-05
15:75181397 T C 0.101500 4.0920e-05
15:75189489 T C 0.025915 -1.9955e-05
15:75189930 G A 1.150343 -3.3226e-05
15:75194490 T C 1.426297 -4.3501e-05
15:75195514 T G 0.406601 2.0514e-05
15:75196592 C T 0.055783 5.1274e-06
15:75203200 C A 0.272286 -6.2694e-06
15:75206155 C G 0.055072 1.5771e-05
15:75207872 T C 1.151564 -3.2387e-05
15:75220522 C T 0.132086 5.2395e-05
15:75221245 T C 1.119183 -2.2485e-05
15:75241205 A G 0.161866 -4.0633e-05
15:75251041 G C 1.047928 -1.7579e-05
15:75255458 C G 1.662428 -1.0859e-05
15:75265191 A G 0.618047 9.2937e-06
15:75266049 C G 1.044121 -1.6454e-05
15:75270654 T C 1.919562 -7.3518e-06
15:75274669 G A 0.264996 2.7935e-06
15:75276450 T C 0.117415 -7.9347e-06
15:75282147 C G 0.136094 -8.6365e-07
15:75286130 T C 0.033822 -2.3731e-05
15:75289722 C T 0.971687 -3.7160e-06
15:75290377 T C 0.376973 -1.4320e-05
15:75300361 A C 0.237250 -1.2062e-05
15:75304754 T C 0.129427 -4.4214e-06
15:75305635 A T 0.031644 -1.0626e-05
15:75306795 G T 0.136237 -7.5743e-06
15:75310394 C T 0.373533 -1.3847e-05
15:75320433 T G 0.471836 -9.6498e-06
15:75321999 A G 0.072882 -3.5978e-05
15:75331805 G T 0.377980 -1.3213e-05
15:75333570 A G 0.035019 -1.5859e-05
15:75336729 G A 1.906280 -1.3835e-05
15:75359949 G A 0.080126 -4.2850e-05
15:75361683 A G 0.047727 -1.1959e-05
15:75365693 T C 0.162613 1.1181e-05
15:75380424 C T 0.412979 -6.8554e-06
15:75382542 T G 0.962024 -1.3794e-05
15:75384227 T C 0.738844 -1.1216e-05
15:75384768 G A 0.223183 -1.0861e-06
15:75403108 C A 0.571405 -9.4787e-06
15:75407134 C A 0.096709 -6.1288e-06
15:75419543 T C 0.188242 -2.5445e-05
15:75420761 A G 1.447888 5.0996e-06
15:75429717 C A 1.480911 7.4015e-07
15:75430976 A C 0.235316 -1.6225e-06
15:75444033 T C 1.347161 1.4276e-06
15:75446488 A G 0.044163 -1.0161e-05
15:75446835 A G 1.347401 -6.7890e-07
15:75448882 G A 0.094918 -2.9141e-06
15:75450557 G A 1.266537 2.6475e-05
15:75452397 A G 0.115782 2.5732e-05
15:75458850 A G 1.272348 1.2918e-05
15:75463150 A G 1.238305 1.7241e-05
15:75470515 T C 0.030209 4.9691e-05
15:75473490 G C 1.874279 -2.3713e-05
15:75474936 T C 0.154209 -3.5355e-05
15:75475344 A G 0.074164 -4.5535e-06
15:75478123 A G 0.728367 -6.0475e-05
15:75482856 T C 0.117548 1.6271e-05
15:75490844 T C 0.086206 9.4489e-06
15:75493381 T C 0.030232 -7.5089e-06
15:75498744 C G 0.576212 4.0522e-05
15:75499995 G T 0.477636 -4.1104e-05
15:75504554 T C 0.106015 -1.8682e-06
15:75512456 T C 0.044825 4.5031e-06
15:75514798 T C 0.052089 -3.0177e-05
15:75515190 G A 0.026836 1.7200e-06
15:75520945 A G 0.139928 1.0003e-05
15:75521528 A G 0.037577 7.0375e-07
15:75524815 A G 0.023419 -1.2934e-05
15:75530510 A G 0.168497 7.6163e-06
15:75533633 A G 0.040949 3.3081e-05
15:75603764 C T 0.044643 5.8714e-06
15:75610684 C G 0.534091 -1.0418e-06
15:75614821 A C 0.549470 1.3754e-05
15:75628414 T C 0.071346 2.3739e-06
15:75632867 T C 0.861825 -1.2421e-05
15:75635562 C A 0.076303 7.8162e-06
15:75637396 G C 1.512032 5.8561e-06
15:75639219 A G 0.024895 2.0463e-06
15:75641682 C T 0.025902 8.6701e-07
15:75648138 A G 0.025694 -1.4853e-06
15:75651981 A G 0.085726 -8.0470e-06
15:75654511 T C 0.157423 2.0072e-05
15:75670079 T C 0.256832 7.8341e-06
15:75682480 A G 0.047970 4.2866e-05
15:75688688 C T 0.029047 4.2340e-06
15:75694535 T C 0.492389 1.1530e-05
15:75698201 T C 0.116405 -1.3434e-05
15:75712481 T C 1.027882 5.4192e-06
15:75714310 C T 0.181179 8.1694e-06
15:75718459 C T 0.083048 -2.6860e-05
15:75718669 T G 0.385133 1.0792e-05
15:75736452 T C 1.038927 3.2581e-06
15:75750135 A G 0.043552 -4.8940e-06
15:75753810 G A 0.038223 -3.5120e-05
15:75755467 T C 0.506420 1.1481e-05
15:75756413 C T 0.292981 -4.3957e-05
15:75759204 A G 0.035983 -3.0200e-05
15:75762082 A G 0.021708 -5.9787e-06
15:75764343 A G 0.505271 1.3562e-05
15:75769347 T C 0.274941 1.1906e-05
15:75770032 A C 1.042173 1.0152e-05
15:75772586 G C 0.046756 -3.9687e-06
15:75781554 G A 0.534841 -7.6274e-06
15:75815153 T C 0.101624 -8.8543e-06
15:75819811 A G 0.036571 4.9821e-05
15:75827909 T G 0.114341 2.3222e-06
15:75844953 T C 0.342477 -4.9615e-06
15:75847217 A C 0.059438 -2.0403e-05
15:75854732 A G 0.209031 -1.6269e-05
15:75899010 C T 0.115392 -2.2960e-07
15:75912699 T C 0.509299 -9.4665e-06
15:75912889 T A 0.496865 1.1062e-05
15:75929756 T C 1.008352 -8.0139e-06
15:75929991 C G 0.110689 -1.8655e-05
15:75938254 G T 0.421126 -1.9650e-05
15:75944435 T G 0.211657 3.1053e-06
15:75946981 A C 0.452845 -7.1829e-06
15:75950202 G A 0.048756 -4.6196e-05
15:75953903 G T 1.130025 -3.5301e-06
15:75956854 T G 0.111936 -3.7963e-05
15:75958979 G T 0.246384 2.0423e-05
15:75961192 T G 0.134264 2.4639e-05
15:75962308 A G 0.760880 -1.8689e-05
15:75970070 T C 0.829149 -2.5725e-05
15:75971505 C T 1.146926 6.9715e-06
15:75973086 C T 0.284802 4.1424e-05
15:75990056 T C 0.119784 -3.0429e-05
15:76014429 T G 0.577290 2.1518e-05
15:76015867 G A 1.196921 3.1850e-05
15:76017452 T C 0.528544 -2.3040e-05
15:76020525 T C 0.603620 1.2168e-05
15:76021782 T C 0.123828 -5.7929e-06
15:76023721 C T 1.170481 3.0538e-05
15:76026807 C T 1.701946 5.8612e-06
15:76029555 A G 0.051093 -1.7945e-05
15:76031587 T G 0.556844 2.1675e-05
15:76052162 C T 0.563384 1.1211e-05
15:76065824 A G 0.649019 1.5780e-08
15:76069175 A G 0.031644 -1.0290e-05
15:76078372 G A 0.056708 -1.0794e-06
15:76083215 A G 0.660801 -2.2727e-05
15:76092990 A G 0.036408 1.7152e-05
15:76097590 C T 1.499380 1.0766e-05
15:76100087 G A 0.035266 1.9155e-05
15:76101535 T C 0.064793 -1.9033e-05
15:76102853 T G 0.070879 2.3498e-05
15:76103430 T C 0.673934 2.0951e-05
15:76104050 T C 0.048856 1.9157e-04
15:76109079 G A 0.063550 5.8032e-05
15:76109461 G T 0.036220 -1.2975e-05
15:76118134 T C 0.168945 -4.5291e-05
15:76119092 T C 0.209749 -7.8619e-06
15:76126986 A G 1.401483 3.6393e-05
15:76133302 C T 0.053842 -3.6021e-05
15:76133633 A G 1.540453 5.8481e-06
15:76137030 G T 0.610371 1.5388e-05
15:76148135 G A 0.034380 2.7262e-05
15:76158947 G A 0.404235 -3.4436e-05
15:76158983 A G 0.723387 -9.9415e-06
15:76198065 C A 0.037632 3.5443e-05
15:76209424 T C 0.075923 1.4002e-05
15:76218945 A G 0.053176 2.7997e-05
15:76219765 T G 1.948122 -9.6883e-07
15:76223278 G T 0.050901 -1.5507e-06
15:76236193 A C 0.051696 -3.2991e-06
15:76249694 G A 0.023165 3.5094e-06
15:76260430 T G 0.237413 -1.2073e-05
15:76275641 T G 0.118291 -9.2247e-06
15:76280307 A G 1.705649 2.1109e-05
15:76300414 T G 0.031046 -2.8572e-05
15:76304264 C T 0.044254 1.2254e-05
15:76309132 A G 0.032702 3.1681e-05
15:76309608 T C 0.051057 -2.4323e-06
15:76314629 A G 0.169192 -8.7778e-06
15:76352504 T C 0.028021 3.9276e-06
15:76355712 G A 0.113753 -1.0654e-05
15:76362198 G T 0.038336 -4.5381e-07
15:76373027 A G 0.100569 -1.5323e-05
15:76374497 C T 1.659484 -3.0306e-05
15:76374859 G A 0.020358 -1.4979e-06
15:76382015 A G 0.160513 1.7226e-05
15:76382540 G A 0.548285 1.6961e-05
15:76393693 G A 0.034542 -1.7681e-05
15:76395310 C T 0.103824 -1.3760e-05
15:76395670 A C 0.541933 -3.6393e-06
15:76398392 G A 1.605366 -3.1313e-05
15:76401903 C T 0.081162 1.2861e-05
15:76403037 T C 0.081600 1.6324e-05
15:76406329 A G 0.596235 -2.8402e-06
15:76409933 A G 0.410350 -1.8726e-05
15:76411611 T C 0.021932 -1.6218e-05
15:76413529 A G 0.410639 -1.8586e-05
15:76429349 C T 0.063057 -8.1504e-06
15:76435634 A C 0.196236 -2.5924e-05
15:76436753 G C 0.031361 3.4227e-05
15:76439742 A G 0.282040 -7.2834e-06
15:76441682 G A 0.085083 1.2014e-04
15:76443664 G A 1.237270 -3.3452e-05
15:76446132 A G 0.341266 -2.2579e-05
15:76454335 T C 0.584684 -3.0165e-05
15:76455903 G T 0.261370 -2.0336e-05
15:76461872 A G 0.120488 2.7756e-06
15:76469081 A G 0.160042 6.6410e-05
15:76470755 T C 1.626110 2.9242e-05
15:76471811 C G 0.815851 1.8113e-05
15:76479090 A G 1.479051 3.3466e-05
15:76496232 A G 0.534091 -4.2330e-05
15:76498926 G A 0.043523 -2.1307e-05
15:76503889 A G 0.084576 4.2902e-05
15:76504599 C T 1.091062 1.7057e-06
15:76508632 C T 0.117486 -2.3829e-05
15:76514945 T C 0.258303 -1.5286e-05
15:76532670 C T 0.098660 -3.0993e-05
15:76545844 G A 0.381686 3.7962e-05
15:76547059 G A 0.028304 -1.1169e-05
15:76578762 A G 0.181257 2.8278e-06
15:76603164 G A 0.232395 -2.6365e-05
15:76622768 A G 0.307237 -2.1013e-05
15:76632288 T G 0.106210 -1.9092e-05
15:76638231 T C 0.166475 -1.4294e-05
15:76646846 T C 0.025840 -1.0161e-05
15:76648459 C A 0.042913 4.1863e-06
15:76661925 C T 1.833109 2.0997e-05
15:76666159 T A 0.024009 -1.4833e-05
15:76674339 A G 0.050502 -1.9565e-05
15:76677590 G A 0.036733 1.4933e-05
15:76696768 C T 0.130739 6.4659e-05
15:76701191 C T 0.029667 -1.0804e-05
15:76731072 T C 0.547944 -5.0987e-06
15:76732559 G T 0.504934 2.5717e-05
15:76738959 C T 0.658182 -3.3519e-05
15:76746646 C T 0.038112 -9.4641e-06
15:76749742 C T 0.023841 -1.9035e-05
15:76761306 C T 0.296461 3.3013e-05
15:76777577 A G 1.348017 3.8801e-05
15:76780271 T C 0.060389 9.1626e-06
15:76782022 A T 0.298045 2.3504e-05
15:76805817 A G 0.088293 -1.7997e-05
15:76810519 A G 0.050856 -1.8804e-05
15:76813476 A G 0.099368 -3.1247e-05
15:76831236 A G 0.657634 -3.3069e-05
15:76833838 C T 0.231233 -3.5790e-05
15:76840291 C G 0.101004 1.0432e-04
15:76848382 T C 0.093068 -8.7993e-06
15:76862472 G A 0.025217 -5.6369e-06
15:76863838 G C 0.109556 -1.8015e-05
15:76868719 G A 0.061924 -2.2475e-05
15:76902226 C T 0.158640 -2.2825e-05
15:76938600 A C 0.147289 -1.2977e-05
15:76962113 C T 0.131193 6.6506e-05
15:76962445 G A 0.058428 3.7531e-06
15:76968773 C T 0.034691 5.7461e-07
15:76971013 G A 0.082580 -2.5371e-05
15:76971456 G A 0.548317 -3.7711e-06
15:76994111 C T 0.098365 -1.7201e-05
15:77006293 G A 0.203072 2.6376e-06
15:77024097 G A 0.099608 -4.9597e-05
15:77031633 C T 0.995485 2.9073e-05
15:77044170 C T 0.057234 -4.2300e-05
15:77047915 C T 0.093094 -1.1743e-05
15:77050197 C T 0.028982 5.0357e-06
15:77054648 C T 0.071321 4.9258e-06
15:77065432 C T 0.137422 1.8664e-05
15:77110524 C A 0.276363 -2.9538e-05
15:77116636 T C 0.051849 1.2771e-05
15:77117549 A G 0.098482 -1.7929e-05
15:77169263 T C 0.029423 -3.3117e-05
15:77197745 A C 0.595051 -3.4304e-05
15:77201780 G A 0.180526 4.6961e-05
15:77203393 A G 0.547240 -8.6162e-06
15:77212403 A G 0.312330 -2.7949e-05
15:77219066 T C 0.130817 6.0048e-05
15:77222517 T C 0.099251 -1.3527e-05
15:77226137 T A 0.047262 -8.3133e-06
15:77227169 T G 0.034523 -5.2926e-06
15:77238412 T C 0.036941 1.7467e-05
15:77244678 G A 0.058035 5.5812e-06
15:77247554 T C 1.963050 8.9087e-06
15:77251809 A G 0.037106 1.0669e-05
15:77255029 T C 0.448083 -1.3226e-05
15:77256130 G T 0.745420 -2.2023e-05
15:77264280 A G 0.052793 3.4900e-05
15:77276650 C A 0.069724 6.7491e-05
15:77277663 C A 0.053124 -1.0802e-05
15:77280522 T C 0.146241 1.0969e-04
15:77283317 T C 0.054809 3.3977e-05
15:77283977 T G 0.375854 -2.1319e-05
15:77291184 T C 0.088546 -1.1051e-05
15:77294102 A G 0.042498 -7.1700e-07
15:77307271 T C 0.045078 -1.9991e-05
15:77308387 A G 1.621829 3.8252e-05
15:77312005 G A 1.468850 -9.3484e-06
15:77313571 A G 0.953159 7.5466e-06
15:77315132 T C 0.394124 -3.3044e-05
15:77321170 G A 0.533932 9.6202e-06
15:77323029 A C 0.573326 7.1311e-06
15:77365134 T C 0.178306 5.8029e-05
15:77371206 A G 0.044143 1.6081e-05
15:77376183 A C 0.792053 2.7138e-06
15:77381222 T G 1.344428 -7.2672e-06
15:77381959 G A 1.750954 8.7502e-06
15:77388577 A G 0.044098 -1.2254e-05
15:77393386 T C 0.062570 2.1020e-05
15:77407114 G C 0.555127 4.6780e-08
15:77408373 G A 0.045909 1.1734e-05
15:77409506 C T 0.170643 5.5916e-05
15:77413203 A C 0.023091 -6.1277e-06
15:77427664 A G 0.053589 -2.0815e-05
15:77436995 G T 0.436937 -1.4003e-05
15:77450964 T C 0.749688 4.8383e-06
15:77469643 A G 0.296253 -1.9874e-05
15:77471894 A C 0.032828 -9.7499e-06
15:77494354 T C 0.069821 -2.2221e-05
15:77500849 C T 0.041550 6.1175e-06
15:77512389 G A 0.085583 -6.7015e-06
15:77514138 C T 0.032669 -9.4505e-06
15:77518629 A G 0.045545 -4.3677e-06
15:77544526 A G 0.027943 4.0797e-06
15:77551416 A G 0.062378 2.2425e-05
15:77576567 C T 0.552553 -1.0009e-05
15:77576602 G A 0.022594 -1.3459e-05
15:77592548 T G 0.071804 8.9544e-05
15:77626955 A G 0.222300 -2.7249e-05
15:77633897 A G 0.052044 1.0079e-04
15:77639611 T C 0.783331 -2.7733e-05
15:77642913 C T 0.078799 -1.0187e-05
15:77654106 T C 0.044565 2.9178e-06
15:77660345 C T 0.747267 1.2381e-05
15:77673648 T G 0.028693 -1.0411e-05
15:77693539 C T 0.073365 -1.9605e-05
15:77711694 A G 0.042984 2.7822e-07
15:77713829 A G 0.108693 1.4163e-05
15:77723195 C A 0.055004 1.6627e-05
15:77734471 G A 0.089909 -6.7400e-06
15:77747190 G A 1.426966 -1.4667e-05
15:77776039 T C 0.053498 -1.7392e-05
15:77777632 T C 0.877097 -7.1036e-06
15:77812028 G A 0.094499 -1.3792e-05
15:77812629 A G 0.169874 -1.2765e-05
15:77830430 C T 0.770196 1.8013e-05
15:77832762 A G 1.438482 -1.3553e-05
15:77837982 T G 0.638853 -4.2172e-05
15:77841603 T C 0.234459 6.5745e-05
15:77845240 A C 0.077173 -4.0588e-06
15:77845959 A G 1.268823 -5.5940e-05
15:77848578 T C 0.596894 -7.6691e-06
15:77850113 A G 0.026905 -3.2264e-05
15:77859960 G C 0.125951 1.0726e-06
15:77862296 C A 1.337673 3.5363e-05
15:77865468 A G 0.088439 5.3902e-07
15:77867248 A C 0.075874 -1.1803e-05
15:77867705 A G 0.179530 -2.8588e-05
15:77873549 A G 0.724910 2.3721e-06
15:77874366 G T 0.075900 -1.8763e-05
15:77884909 T C 0.192796 1.3582e-05
15:77884996 A G 0.519047 9.5474e-06
15:77898636 G A 0.042033 -5.3072e-06
15:77904838 T C 0.049567 -4.8604e-06
15:77909533 T C 0.051771 1.9313e-05
15:77910202 T G 1.212066 2.7469e-05
15:77915513 C T 0.210657 5.5836e-06
15:77919580 T C 0.071213 -2.7729e-06
15:77926923 T C 0.044169 -8.8008e-06
15:77928379 C T 0.103324 1.4564e-06
15:77935943 T C 0.049223 9.7130e-05
15:77938853 A G 0.048220 1.1067e-06
15:77944442 T C 0.101627 -6.9327e-06
15:77945548 C T 0.210573 2.1486e-06
15:77953878 C T 0.311262 -6.5238e-06
15:77956355 T C 0.491509 4.1266e-05
15:77963887 G A 0.457054 4.6960e-05
15:77973462 A C 0.023860 -2.0311e-05
15:77974000 T G 0.235822 -5.7201e-05
15:77974194 T C 0.096518 -2.8390e-05
15:77976338 T C 0.093493 3.1939e-06
15:77983802 C T 1.109488 -3.8772e-05
15:77983968 T G 0.207545 -4.3858e-05
15:77988578 A G 0.199433 1.2699e-04
15:77993282 G A 0.124714 3.9419e-05
15:77994464 T C 0.978769 -7.3811e-05
15:77997600 G T 0.085703 -5.6515e-05
15:78000321 G A 1.052050 -1.6298e-05
15:78018233 A C 0.094759 3.7842e-05
15:78020056 C T 0.034938 1.9650e-05
15:78023145 A G 0.049694 -2.1248e-05
15:78024644 T C 0.169744 1.0253e-04
15:78025619 A G 0.346833 -4.0115e-05
15:78025943 A G 0.084093 1.5772e-06
15:78026325 T C 0.843567 -6.4103e-05
15:78040172 T C 0.024824 4.5052e-05
15:78040436 C T 1.025304 -7.3897e-06
15:78055838 T C 0.075612 -1.3000e-05
15:78062266 A G 0.021263 -2.4451e-05
15:78062524 T C 0.020049 -1.0835e-05
15:78064905 C T 1.743106 -6.1158e-05
15:78065182 A G 0.053916 -4.7899e-05
15:78065743 A C 0.040226 -1.5053e-05
15:78066320 A G 0.022711 -5.5647e-06
15:78068744 C T 0.097641 2.2313e-05
15:78081050 T G 0.418961 -5.4910e-05
15:78096406 A G 0.166274 4.4849e-06
15:78099656 C T 0.074333 2.0445e-05
15:78099863 A G 0.192150 1.4585e-05
15:78115639 G T 0.084713 -2.7117e-05
15:78129578 A G 0.068506 -4.7332e-05
15:78129964 A G 1.895400 3.0369e-05
15:78132347 A G 1.223073 -1.0767e-05
15:78133547 T C 0.023094 -1.3056e-05
15:78139187 T C 1.443013 2.7097e-05
15:78143499 T C 0.219054 5.3897e-05
15:78149334 A G 0.128914 3.0208e-05
15:78151025 G A 1.869226 1.7924e-05
15:78152728 G A 0.039184 4.7054e-06
15:78156790 T C 0.180562 2.7040e-05
15:78170290 G A 0.100221 -9.1976e-06
15:78170713 A G 0.177771 -3.7505e-06
15:78171021 T C 0.070866 4.5680e-06
15:78182285 A G 0.759462 -3.5487e-05
15:78188471 T G 0.284828 6.8588e-06
15:78191787 A G 1.978831 1.4244e-05
15:78193017 C T 0.994651 -5.6730e-05
15:78194624 A G 0.088598 -4.1071e-05
15:78194819 A G 0.505083 -9.6426e-06
15:78207914 C T 0.488646 -3.0152e-05
15:78214612 A G 1.901291 -2.2172e-06
15:78229596 G A 1.900850 3.7718e-06
15:78231117 T C 0.080458 -4.2326e-06
15:78234477 G A 0.984092 -3.9599e-05
15:78256069 T C 0.038885 2.2947e-05
15:78262991 G A 1.910100 3.0408e-05
15:78263664 C T 1.791988 3.9960e-06
15:78267054 G A 0.033461 -5.9760e-06
15:78273203 A G 0.025295 -2.9437e-05
15:78273478 T C 0.431013 -9.5012e-06
15:78274285 T C 0.047873 -2.1585e-05
15:78277263 T C 0.195555 4.8658e-06
15:78277602 T C 1.130563 1.7627e-05
15:78278331 G A 1.772669 1.9425e-05
15:78280257 A G 0.044825 -4.1961e-05
15:78295562 T G 0.053219 8.8540e-07
15:78295885 G A 0.141051 2.2549e-06
15:78298023 A G 0.041939 -1.0267e-05
15:78322564 T C 0.058749 5.4666e-05
15:78330014 C T 0.045143 -3.4507e-05
15:78333972 T C 1.910623 2.4258e-05
15:78337225 A G 0.597901 7.1382e-05
15:78337303 T C 0.086696 -1.8279e-05
15:78339409 G A 0.090935 1.4871e-05
15:78340216 C T 0.533409 4.7292e-06
15:78344922 A G 1.240597 5.6933e-06
15:78345236 G A 0.034925 -3.8199e-05
15:78350242 A G 0.023425 -5.5759e-07
15:78357812 T C 0.027245 2.6672e-05
15:78365895 A G 0.084229 -2.7055e-06
15:78369815 A G 0.370862 -2.2411e-06
15:78374623 A G 0.025902 -2.0106e-05
15:78377610 C T 0.273646 4.4591e-05
15:78378529 C T 0.649607 -1.8260e-06
15:78379184 A G 0.244388 4.6398e-06
15:78380777 A C 0.060337 8.8622e-06
15:78384669 T C 0.093236 -3.5039e-06
15:78385810 A G 0.572265 -5.8691e-05
15:78386264 C T 1.610144 -5.4691e-05
15:78390414 C T 0.879878 -4.8087e-05
15:78390909 T C 0.416290 -8.3002e-06
15:78394979 C G 0.603935 -9.6285e-05
15:78407493 C T 0.482976 -1.5404e-04
15:78410208 G A 0.060070 1.5368e-05
15:78410289 C T 0.108261 -1.2518e-06
15:78420311 C T 0.495125 -4.0573e-05
15:78424369 C A 0.028476 -2.4819e-05
15:78431085 A G 0.037291 -3.0042e-05
15:78432059 T C 0.385594 -4.9130e-05
15:78432849 C T 0.127220 -8.8324e-05
15:78433235 C T 1.861890 -4.5932e-05
15:78454795 C T 1.622803 -1.9359e-05
15:78458797 T C 0.848011 3.5514e-05
15:78461457 G A 0.183555 1.3710e-06
15:78466006 A G 0.025493 1.0633e-05
15:78466127 C T 0.977951 -5.1836e-06
15:78468259 C T 0.033636 -2.1216e-05
15:78475202 C T 0.022390 1.0084e-05
15:78484602 G A 0.110553 -7.8185e-05
15:78492586 G T 1.426557 5.3302e-06
15:78493386 G A 0.034607 -2.3380e-05
15:78499900 C T 0.027203 -6.1959e-06
15:78500107 A G 1.513340 -3.4396e-05
15:78502550 C G 0.220405 -7.5478e-05
15:78503501 G A 0.779060 1.6256e-06
15:78504289 C T 1.244482 3.1191e-06
15:78507316 A G 1.106681 -1.0409e-05
15:78507618 A G 0.130041 2.1564e-06
15:78508801 A G 0.030274 -2.6211e-05
15:78509588 T C 0.639661 -2.7916e-06
15:78510248 A G 0.036928 -7.9888e-06
15:78516053 A G 0.469827 8.1191e-07
15:78520204 A G 1.144326 8.9455e-06
15:78524231 T C 0.076455 1.1077e-05
15:78526317 T C 0.481687 -1.2099e-05
15:78527575 A G 0.384796 3.9227e-06
15:78527616 T G 0.467792 1.8822e-05
15:78530940 A G 1.270455 -5.8459e-05
15:78536529 T C 0.784153 -5.2088e-05
15:78539421 A G 0.149233 -1.1258e-05
15:78549669 T C 0.196700 -9.4018e-06
15:78554941 T C 0.025879 -2.0506e-05
15:78559937 C T 0.844934 5.0091e-05
15:78559999 A G 1.670247 -6.2107e-06
15:78562867 C T 0.043851 -1.1776e-05
15:78563103 C A 0.832308 -6.1312e-05
15:78564387 A G 0.074203 -7.0336e-06
15:78566039 C T 0.224997 -2.0097e-05
15:78567384 A C 0.096664 -3.4805e-05
15:78586642 T C 0.032705 2.8547e-05
15:78588264 A G 0.211751 -9.5506e-06
15:78591510 T C 0.776132 2.8898e-05
15:78594423 T C 0.120021 3.8057e-05
15:78599270 G T 0.388370 3.6122e-05
15:78610259 A G 1.915897 1.6820e-06
15:78617815 C T 0.640356 -1.8940e-05
15:78621679 G T 0.033133 1.6725e-05
15:78628956 C T 0.690296 3.5464e-06
15:78632374 G A 1.668682 -1.4333e-07
15:78633419 C G 0.072298 -1.4452e-05
15:78634089 A G 0.073739 -5.8280e-06
15:78635188 T C 0.029433 -1.8074e-05
15:78637573 C T 0.043296 -8.8359e-06
15:78637877 G A 0.252191 2.2813e-05
15:78648734 A G 1.037837 8.8900e-06
15:78654811 T G 0.629762 4.1742e-05
15:78656319 C A 1.041362 2.9417e-05
15:78663003 T G 0.235540 3.1956e-05
15:78667023 C G 0.622238 3.2725e-05
15:78667572 A G 1.476695 2.9264e-05
15:78681365 C A 1.102867 3.4551e-05
15:78681797 A G 0.087309 -2.3695e-06
15:78684517 T C 0.336242 1.6091e-05
15:78687699 T C 0.115516 3.0202e-06
15:78687742 T C 0.186551 2.5754e-05
15:78687925 T C 0.233180 2.6490e-05
15:78690565 C T 0.024743 1.9616e-07
15:78691469 G A 0.244164 1.4039e-05
15:78696492 G A 1.142239 2.6870e-05
15:78701365 A C 0.021562 -1.4273e-05
15:78704046 A G 0.251545 1.5398e-05
15:78708932 T C 0.450371 -1.1094e-05
15:78709976 G T 0.437881 -1.2513e-05
15:78711803 T G 1.524967 3.6842e-05
15:78713841 A G 0.065390 4.5114e-06
15:78714008 G A 0.929283 -5.6032e-06
15:78714172 C G 0.041751 5.3601e-06
15:78720046 C G 0.079296 -7.1761e-06
15:78720757 C T 0.035250 -2.7501e-06
15:78722263 T A 0.088809 1.5481e-05
15:78724469 T C 0.554984 3.3587e-05
15:78741384 C T 1.563764 1.7470e-05
15:78745969 T C 0.059967 -3.9821e-06
15:78750388 T A 0.087027 -3.6295e-05
15:78765189 T C 0.327023 -2.3353e-05
15:78774737 G A 0.043436 -3.0735e-05
15:78780784 A G 0.051962 2.9870e-05
15:78789488 T C 1.234784 3.8866e-05
15:78790189 G A 0.058032 -2.5159e-05
15:78800416 A G 1.948800 -7.7518e-07
15:78802296 A C 0.055831 -2.4310e-05
15:78802869 T C 1.320077 -1.7517e-05
15:78806023 C T 0.668932 1.8866e-05
15:78807407 A T 0.032984 -2.0504e-05
15:78814046 A G 1.328805 -1.6186e-05
15:78825917 G A 0.187388 4.8888e-05
15:78826166 T C 0.027307 -2.0159e-05
15:78826180 A G 1.328805 -1.4491e-05
15:78828352 T C 0.049246 2.4986e-05
15:78834476 G A 0.116561 -1.6994e-05
15:78841220 C T 1.122955 8.8800e-08
15:78841353 C T 0.094226 4.5167e-05
15:78843296 A G 0.049794 -1.0914e-05
15:78851724 G A 0.040579 4.5163e-05
15:78857939 G T 0.669714 9.0492e-06
15:78857986 G C 0.669445 1.0869e-05
15:78858750 G C 0.112328 1.4705e-05
15:78859918 G C 0.032380 -7.1719e-06
15:78864024 T C 0.079377 -2.3589e-05
15:78865130 C T 0.028151 1.6909e-06
15:78867482 C A 0.660477 1.1267e-05
15:78871288 C T 1.115314 4.9966e-06
15:78873119 T C 0.455052 -5.3063e-06
15:78877150 G A 1.232846 5.4553e-06
15:78878565 T C 0.041043 -1.8546e-05
15:78880752 A G 0.037291 -8.4244e-06
15:78887438 G T 0.113393 3.3519e-07
15:78888400 A G 0.560778 -5.1409e-06
15:78890321 T C 0.875779 -7.8561e-06
15:78894339 A G 0.661353 1.2455e-05
15:78896129 G A 0.664044 1.2129e-05
15:78896547 A G 1.543728 4.1151e-06
15:78897581 G A 0.099673 -2.0574e-06
15:78898723 T C 0.763399 1.3214e-05
15:78907656 C T 0.456159 -5.2941e-06
15:78909398 T C 0.039904 2.8715e-05
15:78909452 C T 1.237731 7.6007e-06
15:78911181 C T 0.785344 1.0351e-05
15:78911230 T C 0.111764 -5.0247e-07
15:78911672 C G 0.671224 1.0514e-05
15:78912278 G C 1.104548 -4.8150e-06
15:78917316 T C 0.062755 -1.1397e-05
15:78918804 T C 0.029819 -2.1171e-05
15:78922194 A G 0.099046 -1.5040e-05
15:78922240 T C 0.020455 -2.2404e-05
15:78923092 T C 0.025801 -1.5357e-05
15:78923505 A G 0.097891 -2.2590e-06
15:78925414 C T 0.049690 3.2508e-05
15:78926018 C T 0.714702 -4.9335e-06
15:78930510 G A 1.615308 1.0386e-05
15:78945040 G C 1.568867 3.7472e-05
15:78946820 C T 0.029034 -1.6035e-05
15:78953279 T C 0.028255 -1.5903e-05
15:78953376 A G 0.092909 -6.9569e-05
15:78953930 T G 0.027379 -1.4652e-05
15:78956806 C T 0.819311 6.1632e-05
15:78959037 G C 0.306085 -3.8457e-06
15:78961891 G A 0.025681 -1.6801e-05
15:78964362 T C 0.688732 2.5336e-06
15:78965966 A G 1.673665 3.1257e-05
15:78969097 C T 0.035227 -8.7828e-06
15:78971672 T C 0.024840 1.2431e-06
15:78973695 G C 0.038648 2.6029e-05
15:78974938 C T 0.042566 2.0976e-05
15:78975416 A G 0.036197 -2.8405e-05
15:78975525 A G 0.036642 -2.8479e-05
15:78977330 T A 0.039018 -1.1029e-05
15:78978554 T C 0.030926 -7.0149e-06
15:78978696 T C 0.038236 -8.5955e-06
15:78983342 T G 0.035649 -6.6026e-06
15:78985342 A C 1.959963 1.6090e-05
15:78986101 A T 1.961209 1.1183e-05
15:78986805 G A 0.037892 -9.7165e-06
15:78987225 A G 0.179595 1.8925e-05
15:78987885 G A 0.070048 -1.7674e-05
15:78990300 A G 0.424603 -2.1426e-05
15:79001706 T G 0.038580 2.4056e-05
15:79001959 C T 1.962861 1.1243e-05
15:79007950 T C 0.825793 3.8316e-05
15:79021140 C T 1.524555 3.1323e-05
15:79033110 G A 0.066984 -8.1182e-06
15:79033489 C T 1.522370 2.3380e-05
15:79045857 G A 1.519647 3.1564e-05
15:79049237 T C 0.385779 -3.5866e-05
15:79058013 T C 1.528310 3.7192e-05
15:79061002 A G 0.860335 3.3944e-05
15:79066967 A G 0.020244 -1.3401e-05
15:79079074 A G 0.878684 1.9363e-05
15:79080234 T C 0.849410 2.0332e-05
15:79082431 G A 0.510065 -1.0891e-05
15:79083280 T C 0.197346 -2.0152e-05
15:79084411 T A 0.035905 -1.4192e-05
15:79084808 C T 1.485111 -1.9555e-06
15:79085498 C T 0.107898 3.9207e-06
15:79089074 T C 0.040148 1.1331e-07
15:79089111 G A 0.898581 3.2901e-05
15:79094518 G T 0.084833 -2.2703e-05
15:79105051 G A 0.190056 4.2132e-06
15:79107453 A G 0.110537 2.9905e-06
15:79110977 C T 0.119193 -2.3077e-05
15:79111093 T C 0.810470 -1.2919e-05
15:79113590 T C 0.054007 -1.3171e-06
15:79125587 T G 0.053910 -6.0466e-06
15:79129823 G A 1.010536 1.5663e-05
15:79133739 T C 0.783068 1.9905e-05
15:79151207 G A 0.113838 -5.2613e-06
15:79151286 A G 1.695444 3.5317e-05
15:79156406 C T 0.055322 -1.7866e-05
15:79164618 T C 0.056322 2.2686e-06
15:79165441 T G 0.552998 4.2677e-05
15:79169087 T C 0.250399 -3.0637e-05
15:79171941 G A 0.047681 -1.7305e-05
15:79178666 G T 0.043991 4.0717e-07
15:79187811 G T 0.032189 -6.2455e-06
15:79189155 C T 0.262386 -3.0469e-05
15:79190243 T C 0.068510 1.5600e-05
15:79197423 G A 0.024074 2.2809e-06
15:79198760 G T 0.105525 -1.2589e-05
15:79212333 T C 0.032569 -2.7041e-05
15:79213630 T C 0.194461 4.3657e-05
15:79214192 T C 0.094492 -1.7190e-05
15:79214429 A G 0.050677 4.7566e-06
15:79222149 G A 0.190829 1.2053e-05
15:79224727 C T 0.054251 -2.7331e-06
15:79229644 G A 0.177177 -4.7279e-05
15:79231478 C T 0.257754 2.4264e-05
15:79235446 C T 1.369732 3.7241e-06
15:79237247 G C 1.404446 -1.1472e-05
15:79238656 T C 0.043014 3.6833e-06
15:79239974 T C 0.032614 1.7191e-05
15:79241976 A G 0.271776 -2.1157e-05
15:79247482 T C 0.274246 -1.5040e-05
15:79253894 A G 0.040206 4.4659e-05
15:79256158 T G 1.648993 6.9085e-07
15:79261077 G A 0.788927 4.8802e-05
15:79262725 C T 0.351873 -3.7334e-05
15:79263122 G T 0.166855 1.5032e-05
15:79264798 G C 0.036480 -1.9783e-05
15:79265232 C T 0.037772 -2.7889e-05
15:79266570 T C 1.123932 4.0885e-05
15:79267329 T G 0.790677 -3.2237e-05
15:79275755 A G 0.280761 1.8878e-05
15:79276510 A G 0.033315 1.3106e-05
15:79277247 C A 1.716815 -1.3237e-05
15:79277511 G A 0.552573 -6.8394e-05
15:79284127 A C 0.041121 -1.7953e-05
15:79286899 A G 0.511162 -2.6459e-05
15:79291937 T G 1.055708 -3.4498e-06
15:79293526 T C 0.354038 1.1895e-05
15:79293562 A G 0.139415 9.0480e-06
15:79296172 A G 0.471213 -7.7638e-05
15:79297010 A G 0.550703 -6.2667e-05
15:79297427 G T 0.064978 -7.7561e-06
15:79298523 A G 0.191669 1.6202e-05
15:79299563 C G 0.077403 3.1305e-05
15:79299593 G A 0.147649 9.6882e-06
15:79303453 C T 1.702893 2.3694e-05
15:79304470 A G 1.660886 -9.3026e-05
15:79306094 C T 0.021452 -6.5627e-07
15:79309257 A G 0.958713 -6.9488e-05
15:79309970 G A 0.188313 1.3380e-05
15:79318909 G C 1.091354 -2.6906e-05
15:79319073 T C 0.500935 2.1072e-05
15:79323070 T C 0.035555 -3.5904e-05
15:79327299 G A 0.064725 2.6617e-05
15:79327686 T C 1.637487 -1.4830e-05
15:79328013 A G 0.485735 4.3631e-05
15:79328953 T C 0.104074 2.8941e-05
15:79332086 C T 0.928053 6.8496e-05
15:79334460 G A 0.499260 2.2150e-05
15:79336004 A C 0.330081 8.1063e-06
15:79340207 G T 0.280112 -1.3938e-04
15:79340599 G T 0.041248 -4.0214e-06
15:79342669 C T 0.636425 2.5994e-06
15:79343724 T C 0.275142 5.6042e-06
15:79344073 C T 0.158617 -1.4189e-05
15:79344324 G T 0.218350 -4.6194e-05
15:79344377 T C 0.160633 5.2541e-06
15:79344416 T C 1.135546 1.1827e-05
15:79346179 C T 0.087176 4.0500e-05
15:79347179 C A 1.104055 -8.5607e-05
15:79347371 T G 0.514155 -2.0690e-05
15:79348462 T C 0.256800 -2.9030e-05
15:79349940 A G 0.031562 -1.8334e-05
15:79350155 T C 0.021838 6.0324e-06
15:79350422 G A 0.271656 -7.8126e-06
15:79350840 G A 0.192273 6.0202e-05
15:79352692 G A 1.547165 -3.9180e-06
15:79355216 C T 0.689657 4.1599e-05
15:79355941 C T 0.327845 -1.9948e-05
15:79356023 G C 0.140645 -5.0896e-06
15:79357330 A C 0.413486 1.2029e-04
15:79360375 G A 0.234599 1.9618e-05
15:79362986 G A 0.303835 1.1501e-05
15:79364126 G A 0.292881 -9.2057e-06
15:79366481 A G 0.147419 7.8202e-06
15:79367703 A G 0.470551 -2.3498e-05
15:79369313 A G 0.251441 -4.7536e-06
15:79369696 C T 1.730006 2.5406e-05
15:79370000 A G 0.771770 -1.6953e-05
15:79372875 G A 0.880132 -3.5691e-05
15:79379541 A G 0.840903 -3.6900e-05
15:79396743 A G 0.178381 -4.8455e-05
15:79397622 G T 0.021017 6.7634e-06
15:79401152 G A 0.201842 1.4980e-05
15:79408954 G A 0.115230 1.7425e-05
15:79410349 T C 0.057357 1.2300e-05
15:79414020 T C 0.107956 -2.6588e-05
15:79423016 G C 0.058016 -8.3352e-06
15:79426379 G T 1.819022 6.7678e-06
15:79427450 C T 0.556435 -3.2906e-05
15:79432992 A C 0.969564 5.0747e-05
15:79443894 A G 0.554260 -3.0628e-05
15:79451869 G A 1.022442 -3.8888e-05
15:79456848 A G 0.059253 9.4512e-06
15:79463978 T C 0.039664 -7.7555e-06
15:79466947 C T 0.182156 -4.5582e-06
15:79467784 C A 0.067948 -6.1577e-07
15:79467979 T C 0.053228 1.1334e-05
15:79468082 G A 1.165462 3.0858e-05
15:79471916 A T 0.351351 -4.2723e-05
15:79473844 A G 0.128291 1.4746e-05
15:79478650 A G 0.531861 -3.0668e-05
15:79481083 C A 0.743830 -4.0450e-07
15:79483071 T G 1.672681 2.0911e-05
15:79484083 G T 1.323210 -5.1608e-05
15:79484487 T C 0.040469 -7.1063e-06
15:79484783 A G 0.032857 3.2398e-05
15:79485188 G A 0.041465 -1.3622e-05
15:79487771 T C 0.422282 -7.2392e-05
15:79496839 G A 0.933990 -5.8085e-05
15:79504405 T C 1.013665 -8.6046e-06
15:79504879 A G 0.976572 -2.0282e-05
15:79506573 T C 0.090322 4.0639e-05
15:79507745 T G 0.216237 1.7969e-05
15:79510909 A C 0.943390 -1.4481e-05
15:79514363 C A 0.049573 -9.6144e-06
15:79515988 T C 1.140343 -3.1352e-06
15:79516089 A G 0.091136 -2.0793e-05
15:79517446 A G 0.334901 -1.2123e-05
15:79519692 A C 0.055890 2.9718e-05
15:79520757 A C 0.696441 -1.1945e-05
15:79525979 A G 0.238153 1.8590e-05
15:79530846 G C 0.310466 -4.7256e-05
15:79531248 A G 1.544643 -1.8253e-05
15:79533372 A C 1.586978 -8.6907e-06
15:79534798 C T 0.036249 3.3444e-05
15:79539474 G C 0.099832 -1.4338e-05
15:79542799 A G 0.147971 -8.8969e-06
15:79544836 T C 0.137006 2.0557e-06
15:79547515 T G 1.452828 -3.0762e-06
15:79551142 T G 0.048798 2.0620e-05
15:79557852 A G 0.143761 -1.6069e-05
15:79558715 A G 0.063472 -6.1831e-07
15:79568775 A C 0.184993 2.9501e-05
15:79575521 C T 0.627451 3.0572e-05
15:79577574 A G 0.044753 -7.0764e-06
15:79577969 A G 0.185733 -2.8861e-05
15:79586361 C T 1.307532 -5.6321e-06
15:79591718 A G 0.031491 1.5279e-05
15:79591776 C A 0.852993 -3.9274e-05
15:79592574 T C 0.029819 -1.7236e-05
15:79600248 C T 0.060158 4.3673e-06
15:79600439 C T 0.080260 3.9623e-05
15:79601014 G A 0.039138 -2.7432e-05
15:79601017 C G 0.172194 -4.5254e-06
15:79604782 G A 0.802975 -2.5084e-05
15:79607877 G A 0.741989 3.6012e-06
15:79614224 G A 0.314676 1.3277e-05
15:79618832 C T 0.028196 -2.5447e-05
15:79622038 T C 0.404001 -5.5719e-06
15:79622174 T C 0.216951 -1.3648e-05
15:79624911 G A 0.374497 -6.2693e-06
15:79625730 C T 0.422753 1.0437e-05
15:79640824 G A 0.199411 -5.8925e-05
15:79643149 A G 0.125912 -8.6105e-06
15:79643824 T C 0.035844 -6.4329e-06
15:79647387 C G 0.089458 5.9629e-05
15:79651569 C T 0.234530 -1.3385e-05
15:79667229 G T 0.235017 -3.1074e-05
15:79669461 G A 0.049246 -2.8931e-07
15:79697244 G A 0.938086 1.0557e-05
15:79700040 A G 0.891223 2.2329e-05
15:79700740 G T 1.864049 2.7563e-05
15:79703263 A G 0.031949 -2.8879e-05
15:79707121 A G 0.081525 -5.2929e-05
15:79712123 C T 0.029936 -3.8789e-05
15:79712983 C T 0.062119 -6.6092e-06
15:79714619 T C 0.024441 1.6452e-05
15:79717219 C T 0.402168 -4.6063e-05
15:79719053 G A 0.739286 3.7529e-06
15:79722776 T C 0.145001 -2.6803e-05
15:79725817 A G 0.637866 1.0078e-05
15:79726297 C T 0.037275 -2.5943e-05
15:79727801 G A 0.023922 -2.2651e-05
15:79729113 T C 1.188216 1.2824e-05
15:79732462 C A 0.385033 1.7042e-06
15:79739818 A G 0.304183 1.2241e-05
15:79741339 C A 1.226984 1.0676e-05
15:79741627 A G 0.438222 -1.0465e-05
15:79744442 A G 0.076780 -6.8443e-06
15:79747988 C T 0.113948 -4.3728e-05
15:79748603 T C 0.114828 -4.3301e-05
15:79749261 C A 0.099186 1.0876e-06
15:79749447 T G 0.114165 -4.2763e-05
15:79750127 G A 0.656546 -1.1857e-05
15:79750256 G A 0.098777 9.7658e-07
15:79750307 C T 1.781556 -2.6665e-05
15:79751012 G A 0.293046 2.1795e-05
15:79751987 T C 0.502798 -4.6403e-06
15:79753698 G A 0.048454 -1.1930e-05
15:79755604 G A 0.402080 -6.0576e-06
15:79756728 C T 0.564151 -1.0606e-05
15:79765416 G A 1.074008 -1.5368e-05
15:79766794 A G 0.492281 -6.4477e-06
15:79768949 C G 0.053767 8.0730e-07
15:79769942 A G 0.045643 2.4668e-05
15:79770487 T C 0.521195 9.2623e-06
15:79771516 C T 1.580211 -2.8537e-05
15:79772589 G C 1.015483 -9.4470e-06
15:79773059 G A 0.094846 -5.8211e-06
15:79774481 A G 0.051161 2.6763e-05
15:79784639 T C 0.435544 5.7893e-06
15:79792930 T C 1.963783 3.9361e-06
15:79797365 A G 0.040359 2.6413e-05
15:79801414 C T 0.028102 2.7426e-05
15:79808229 A G 0.045257 2.3551e-05
15:79813527 A G 0.674671 1.5122e-05
15:79820928 C A 0.093090 2.1497e-05
15:79823903 C T 0.477156 2.2226e-05
15:79835141 T C 0.475364 -1.5247e-05
15:79842598 G C 0.039550 -3.4852e-06
15:79842769 A G 0.165985 -1.8479e-05
15:79843627 C T 0.940511 -3.2684e-05
15:79845542 T G 0.126052 -3.0961e-05
15:79851619 G T 0.023535 -1.9503e-05
15:79855059 G T 0.481005 -1.4473e-05
15:79856167 C T 0.295893 3.5041e-06
15:79863045 A G 0.808727 -3.5377e-05
15:79866347 A G 0.295503 -2.3968e-06
15:79868076 C T 0.214854 -4.8867e-06
15:79876342 T C 0.067542 -2.7588e-05
15:79884101 G A 0.089027 1.1479e-06
15:79890495 A C 0.271990 -8.6740e-06
15:79901820 C T 0.801063 5.4097e-06
15:79906512 T G 0.040845 1.0821e-05
15:79909580 C T 0.140505 -1.5768e-06
15:79916577 C G 0.088738 1.9093e-05
15:79926295 T C 0.050469 -3.0447e-06
15:79953711 C A 0.114458 4.7308e-05
15:79956938 A G 0.179731 2.3935e-05
15:79964622 C T 0.066202 6.0478e-06
15:79967316 A G 0.189365 -9.3295e-06
15:79969099 T C 0.094626 2.3675e-05
15:79975144 T C 0.051355 -1.9576e-05
15:79975476 G A 0.251831 -1.8765e-05
15:79979621 C T 0.562865 -9.0658e-06
15:79980655 T C 0.031773 2.1960e-05
15:79984138 G C 0.107239 -1.9460e-05
15:79987715 C T 0.149788 -1.5520e-05
15:79992961 A G 0.890885 -1.3278e-06
15:79993117 C A 0.021718 1.8485e-05
15:79994449 A G 0.128992 -1.4157e-05
15:79994582 T C 0.345739 -1.0886e-05
15:79994627 T G 0.089299 -5.3241e-05
15:80002637 C T 0.808525 -4.9835e-05
15:80009422 T C 0.057308 2.4632e-05
15:80010289 T C 1.567692 -2.1254e-05
15:80013210 A C 0.614286 5.5534e-06
15:80014187 A G 0.099394 2.6564e-05
15:80018493 T G 0.086933 -2.2441e-05
15:80019952 T C 0.095223 1.0331e-05
15:80023074 G A 0.151690 -2.3111e-05
15:80023665 T C 1.662979 -9.1068e-06
15:80025000 A G 0.034837 1.2168e-05
15:80026895 G T 0.464335 -2.2158e-05
15:80029844 G A 0.070389 6.6022e-05
15:80032163 C T 0.072904 5.6177e-05
15:80034687 C T 0.344778 7.6703e-06
15:80045090 C A 1.911431 -1.4526e-05
15:80047376 G A 0.042397 -9.6749e-06
15:80052449 C T 0.159097 -5.1206e-05
15:80054891 G A 1.714818 -3.5933e-06
15:80061726 T C 0.317348 -9.0798e-06
15:80063413 A G 1.928537 -1.1446e-05
15:80067234 A C 0.022834 2.3874e-06
15:80070857 G A 0.526811 2.1009e-05
15:80071025 G A 0.056520 4.6713e-05
15:80072851 A G 0.061151 7.4956e-06
15:80073246 A G 0.078770 3.5232e-06
15:80075455 C A 0.361484 -4.7107e-05
15:80079271 A G 0.044893 -8.8784e-06
15:80079737 T C 0.033007 2.1508e-05
15:80081400 C T 0.029203 9.5010e-06
15:80089912 G A 0.033948 1.9454e-05
15:80094369 T C 0.033802 1.3921e-05
15:80098328 G T 0.261033 -2.7293e-05
15:80098495 A G 1.520478 -6.5864e-06
15:80100746 T G 0.022932 1.1524e-05
15:80102000 C T 0.048496 -2.2974e-05
15:80106482 G T 0.308272 1.8839e-07
15:80106535 G T 0.335859 1.2639e-05
15:80116091 T C 0.043897 3.2512e-05
15:80117232 A G 0.966779 -1.3147e-05
15:80120033 C A 0.051203 1.3750e-05
15:80121160 T C 0.760305 -2.3942e-05
15:80125261 C T 0.034386 -4.2375e-05
15:80129288 T C 0.540235 2.1005e-05
15:80137560 C T 0.199430 1.0468e-05
15:80141997 A G 1.976701 2.4880e-06
15:80158042 C A 1.082928 3.3337e-06
15:80162265 C A 0.396160 9.2691e-06
15:80184764 A G 0.044520 -1.5081e-05
15:80184983 T C 0.304910 4.3872e-05
15:80187102 C T 0.264324 -1.8196e-05
15:80189230 A C 0.045516 -3.2437e-06
15:80191343 A G 1.138779 3.4449e-05
15:80192975 T C 0.087095 6.6952e-06
15:80196750 C T 0.701491 4.4264e-05
15:80209849 A C 0.427170 -1.2254e-05
15:80225015 G A 0.269864 -2.1889e-05
15:80231826 G A 1.783435 -5.0895e-06
15:80234352 G C 0.427290 -8.3313e-06
15:80241046 A G 0.065903 3.1117e-06
15:80241447 A G 0.095593 1.2577e-05
15:80242152 C T 0.256261 1.6606e-05
15:80245590 C A 0.733245 -1.0033e-05
15:80246900 A G 0.057347 -5.0304e-05
15:80248207 A G 0.264236 -6.5135e-05
15:80251060 G C 0.073284 2.7430e-05
15:80260014 C T 0.521088 7.6212e-05
15:80263217 T C 0.521296 7.4665e-05
15:80263345 C A 0.526444 7.5457e-05
15:80263406 T C 0.522049 8.2905e-05
15:80270607 C T 0.021874 3.3644e-05
15:80271752 G A 0.657896 7.9310e-05
15:80275040 G A 0.213695 -6.4404e-06
15:80283057 A G 0.062554 -5.1546e-05
15:80288030 T G 0.532010 -1.1309e-06
15:80294223 C T 0.045085 1.0337e-05
15:80294658 G A 0.035224 4.7517e-05
15:80310489 T C 0.687842 3.5516e-06
15:80312547 G C 0.301563 4.4695e-05
15:80322856 G T 0.901762 8.0329e-05
15:80323092 T C 0.230486 -1.5043e-05
15:80327568 A G 0.130274 3.8511e-06
15:80328789 C T 0.369761 4.5100e-05
15:80329126 G A 0.640132 5.0996e-05
15:80331596 C G 0.099757 -3.6802e-05
15:80352988 T C 0.033526 -1.9766e-05
15:80356389 G A 0.087839 -3.5135e-05
15:80358561 G A 0.065228 4.5396e-06
15:80376279 A G 0.118833 -6.9943e-05
15:80381315 G A 1.912678 9.0092e-05
15:80383337 A G 1.549126 2.7153e-05
15:80386321 C A 0.094639 -5.5348e-05
15:80388374 T G 0.216127 -6.7328e-06
15:80388401 C A 0.040170 -3.3145e-06
15:80392761 G A 0.083934 4.6761e-07
15:80397200 G A 0.031741 1.6584e-06
15:80400747 A G 0.028489 3.7267e-05
15:80413971 G A 0.052641 -8.5320e-06
15:80414718 C A 0.956172 4.1696e-05
15:80415304 A G 0.121978 3.6274e-05
15:80415427 G A 0.082996 -1.9380e-05
15:80421200 C T 1.616454 3.7627e-05
15:80421421 G A 0.135322 3.6005e-07
15:80426083 A G 1.364831 8.0124e-05
15:80432222 G A 1.322904 1.2824e-04
15:80441469 G A 0.028343 7.4880e-06
15:80447090 G A 0.037071 -2.4810e-06
15:80450389 A G 1.023039 1.4860e-05
15:80453971 T C 0.172003 -3.6273e-07
15:80461056 C A 0.022555 -2.2769e-06
15:80464315 C T 0.077426 -2.0908e-06
15:80472526 T C 0.039028 3.6681e-05
15:80478645 C T 0.274795 7.2637e-07
15:80491062 G T 1.430643 1.7948e-05
15:80493823 A C 0.141576 6.3465e-05
15:80495244 G A 0.650541 -3.3147e-05
15:80500208 C T 0.303673 1.6897e-05
15:80500457 A G 0.050411 2.2985e-05
15:80522051 G A 0.033890 -3.9332e-06
15:80523100 C A 0.042345 3.8103e-07
15:80531171 A G 0.494696 6.4839e-07
15:80533732 C A 0.187187 1.0547e-05
15:80536730 T C 0.388691 -8.2650e-06
15:80537489 G A 0.064881 -7.2975e-06
15:80543057 A G 0.418598 -1.2730e-05
15:80543897 C T 0.126785 9.7991e-07
15:80558541 T G 0.196217 7.9508e-05
15:80558610 T C 0.036058 1.4057e-05
15:80559183 C A 1.972427 -1.6673e-06
15:80559325 A G 0.020140 -7.0472e-06
15:80560548 G A 0.515278 1.0682e-05
15:80566573 G A 1.238416 1.4752e-05
15:80569361 A G 0.121485 -1.4952e-05
15:80569636 A G 0.063462 -1.5252e-05
15:80569750 T C 0.572246 2.7293e-05
15:80571036 G A 0.142122 1.9326e-06
15:80588166 G A 0.356745 -2.9635e-06
15:80600374 T G 0.083720 7.3409e-06
15:80606653 G A 0.101919 1.1036e-06
15:80607294 C A 0.871021 -2.1181e-05
15:80607366 T C 0.141979 2.2235e-05
15:80610827 A G 0.263045 -1.6350e-05
15:80619814 C T 0.103685 1.6504e-06
15:80620498 A G 0.493891 -1.6352e-05
15:80620626 T C 0.141310 1.1523e-05
15:80625598 T G 0.750422 -1.8269e-05
15:80628105 C T 0.360228 2.5858e-05
15:80632022 T G 1.294900 -1.8342e-05
15:80633548 T C 0.072849 -2.3956e-06
15:80639403 G A 1.256764 -1.4129e-05
15:80651763 T C 0.153878 -6.0000e-05
15:80652443 A G 0.978240 -2.6285e-06
15:80656464 G T 0.224079 2.4638e-05
15:80657147 T C 0.106294 -9.9016e-06
15:80657761 T C 0.032309 1.5181e-05
15:80657842 A G 0.044435 3.3719e-05
15:80666550 C T 0.212524 1.0239e-05
15:80672260 A C 0.134887 2.1258e-05
15:80676728 G A 0.021286 3.9813e-06
15:80676925 G A 0.324466 1.4299e-05
15:80683990 T C 0.047123 3.0708e-05
15:80688828 A G 0.025600 5.1786e-06
15:80689037 T C 0.056662 -2.5524e-05
15:80693977 A G 1.609034 -1.7120e-05
15:80694666 T C 0.047529 -1.1006e-05
15:80694922 T A 0.314897 -8.3483e-06
15:80701673 T C 0.568915 3.0811e-05
15:80706488 C T 0.502282 7.3446e-07
15:80710496 A G 0.506508 3.1069e-05
15:80710955 C T 1.600312 -2.3200e-05
15:80711769 C G 1.714659 -3.2020e-05
15:80712194 A G 0.432253 3.4013e-06
15:80717175 T G 0.075962 8.1350e-06
15:80719723 T C 0.712387 -2.5160e-05
15:80725065 G A 0.226708 -3.2296e-05
15:80734174 T C 0.353289 -8.3935e-06
15:80738790 C T 0.095353 1.2531e-05
15:80743350 T C 0.074209 -1.0091e-05
15:80746579 G A 0.051365 -3.1830e-05
15:80752161 G A 0.553089 2.2282e-05
15:80752743 A G 0.086076 -1.0067e-05
15:80761775 T C 0.020926 -1.0254e-05
15:80762646 T C 0.067822 -3.2287e-06
15:80764160 G A 0.058340 -6.6948e-06
15:80786916 G A 0.024039 7.0841e-06
15:80795039 A G 0.049119 -2.3472e-06
15:80799023 C G 0.649233 9.7869e-07
15:80800156 G A 0.790248 -7.1173e-06
15:80804741 G A 1.725484 -1.4722e-05
15:80814835 A G 0.026713 -2.1399e-05
15:80818516 T C 0.146072 -7.4199e-06
15:80823799 G A 0.046260 9.2361e-06
15:80827106 T C 0.766226 -1.2126e-05
15:80836547 A G 0.038872 1.7576e-06
15:80845137 C T 0.766534 -1.1805e-05
15:80851623 C T 0.043575 2.6169e-05
15:80858381 T C 0.967480 -5.2317e-06
15:80858572 C T 0.594058 -2.5673e-05
15:80861365 C T 0.394962 2.9511e-05
15:80861616 A C 0.060648 -1.6899e-05
15:80862293 G A 0.036905 3.0901e-05
15:80863337 A G 0.062463 -4.3955e-06
15:80867480 C G 0.338637 3.4668e-05
15:80875760 T C 0.060291 -2.2926e-05
15:80883156 G T 0.160448 2.3351e-05
15:80884025 A G 0.403907 1.6258e-05
15:80886513 T C 0.563855 8.2228e-06
15:80889699 A G 0.149165 -3.9770e-05
15:80893601 A G 0.329062 -2.8538e-05
15:80898449 A G 0.048876 -1.6120e-06
15:80900237 T C 0.138019 -5.1170e-05
15:80908312 C T 0.509040 6.6460e-06
15:80910857 T C 1.496342 2.6102e-04
15:80917744 A G 0.062145 -1.0763e-05
15:80918745 T G 0.343347 -4.6743e-05
15:80930460 T C 1.484264 1.2984e-04
15:80934320 C T 0.191169 -6.6208e-05
15:80936081 A G 0.269225 -1.4322e-05
15:80941253 C T 0.124487 -1.5612e-05
15:80952623 C T 0.509312 -1.9944e-04
15:80952902 G A 0.030650 6.8495e-06
15:80955913 C T 0.150353 1.7473e-05
15:80960300 A G 0.264398 -3.4681e-05
15:80972465 T C 0.113659 -2.4453e-05
15:80984169 T C 0.354847 1.2291e-05
15:80984710 A G 0.699235 -3.4813e-05
15:80984874 T C 0.358362 -3.6928e-05
15:80985287 G A 0.286915 2.7223e-05
15:80991447 C T 0.596229 -3.4725e-05
15:80996111 A G 0.051810 -3.8183e-06
15:81001278 G T 0.283951 -7.5485e-05
15:81004649 A G 0.151768 1.6827e-05
15:81007508 A G 0.046581 2.9403e-06
15:81011158 G A 0.245693 4.0393e-06
15:81014621 C A 0.115090 -1.4630e-05
15:81019791 G A 0.035097 -4.6839e-05
15:81021383 T C 0.932545 2.8180e-03
15:81033590 T C 0.240811 -1.1722e-04
15:81037497 T C 0.050365 5.1825e-07
15:81038386 G A 0.111572 -3.6323e-06
15:81041551 C T 1.844363 -4.3580e-07
15:81042948 C T 0.253116 -1.4126e-04
15:81052275 A G 0.049995 1.1082e-05
15:81058507 G T 0.890126 6.6082e-05
15:81060853 C T 0.039369 -1.7519e-05
15:81062836 T C 0.300469 -6.4968e-05
15:81072407 T G 0.028138 -6.7774e-06
15:81075943 A G 0.105418 -2.1937e-05
15:81077470 A G 0.181322 1.0775e-05
15:81078496 T C 0.068451 -5.8811e-06
15:81079776 G A 0.061515 3.4276e-05
15:81080180 A G 1.444678 1.3725e-05
15:81081932 A G 0.117807 -3.1255e-05
15:81083195 A C 0.043449 -3.0609e-06
15:81088698 A G 0.498367 1.2004e-05
15:81088806 T G 0.578017 -1.5713e-05
15:81089264 C G 0.036035 -5.5379e-06
15:81092703 T C 0.052047 4.1150e-05
15:81095395 A G 0.121079 3.6858e-06
15:81095518 C T 0.328309 -8.5044e-06
15:81095762 G A 1.073722 -4.8857e-06
15:81098507 A C 1.244313 -3.8933e-05
15:81098983 G A 0.072706 2.3678e-05
15:81104267 A G 0.032004 -2.5499e-05
15:81108700 G A 0.282419 1.6440e-05
15:81109462 A G 0.278592 4.7901e-05
15:81111004 T C 0.625071 -3.6027e-05
15:81114617 G A 0.032091 -2.6426e-05
15:81115849 T G 0.365337 4.7661e-05
15:81118246 T C 0.143913 -3.0982e-06
15:81120172 A T 0.068182 -9.1451e-06
15:81122359 G A 0.580373 -1.6648e-05
15:81123309 C T 0.492113 2.4398e-05
15:81127963 G A 0.460570 3.2205e-05
15:81128921 T C 0.022945 -4.5219e-05
15:81129334 G A 1.561911 -3.9571e-06
15:81132260 T C 0.103058 3.5743e-05
15:81136027 T C 0.106405 -3.3835e-06
15:81137076 A C 0.135763 -3.9349e-05
15:81137513 T C 1.511938 -3.4671e-05
15:81140568 A G 0.059457 -8.1542e-06
15:81148739 C A 0.370991 3.4660e-05
15:81148967 T C 0.156663 -6.9706e-06
15:81149588 A G 0.035464 1.6304e-05
15:81151311 T C 0.052018 -1.2905e-05
15:81151632 T C 0.052300 -1.9796e-05
15:81152198 T G 0.024886 5.2638e-06
15:81166740 G A 0.523776 -1.6642e-05
15:81168503 A G 1.190994 -1.9382e-07
15:81169259 C T 0.054186 -2.7427e-05
15:81178084 C A 0.390697 4.4717e-05
15:81178927 A G 0.083288 -1.2163e-05
15:81179725 G A 1.024811 1.4176e-05
15:81182444 T G 0.073839 -2.1589e-05
15:81182594 C T 0.895936 -1.0902e-05
15:81183614 G T 0.336475 1.4839e-05
15:81184289 T C 0.503061 4.6170e-07
15:81187092 A G 0.113383 2.1220e-05
15:81194487 G C 0.472673 2.9866e-05
15:81196832 T C 0.309610 -7.2487e-05
15:81198704 C T 0.029381 7.9162e-06
15:81200219 T C 0.199187 -6.5812e-06
15:81200696 C T 0.247533 3.1089e-06
15:81207892 G A 1.730525 -2.2865e-05
15:81211131 C G 0.045390 5.5219e-05
15:81211498 A G 0.026619 1.8764e-05
15:81214019 A G 0.083174 4.9688e-06
15:81214611 C A 0.435340 -7.8966e-05
15:81215168 A G 0.211693 3.6950e-05
15:81215874 G C 0.080354 -1.3891e-05
15:81217578 G A 0.183616 6.0538e-06
15:81217848 T C 1.816328 2.1278e-05
15:81218559 C T 0.478084 4.2847e-06
15:81222639 T G 1.587751 1.8698e-04
15:81222730 A G 0.053316 7.2090e-05
15:81228025 C T 0.363685 -1.9483e-04
15:81239712 G A 0.107774 -6.1181e-06
15:81246028 A G 0.083327 2.1964e-05
15:81248905 C T 0.662077 -4.9146e-05
15:81252035 T C 0.037902 -4.0694e-05
15:81260795 T C 0.123153 -3.4015e-04
15:81267924 A C 0.141193 4.3729e-05
15:81275953 C T 0.345330 3.8951e-05
15:81279253 G A 0.082879 2.2083e-05
15:81279706 T C 0.284383 -2.9989e-04
15:81305301 G A 0.083178 3.3206e-06
15:81306377 G A 0.378132 -1.2268e-04
15:81315631 G A 0.674833 1.8176e-04
15:81328368 C T 0.972148 3.2565e-05
15:81329226 T C 0.277638 -3.2126e-05
15:81330487 T C 0.039359 4.2106e-06
15:81331433 G T 0.050836 -2.0075e-05
15:81333508 A G 0.033899 4.1204e-06
15:81334459 A G 1.049116 -2.0715e-06
15:81337168 T C 0.629057 7.4267e-05
15:81338606 C G 0.162165 -9.7285e-06
15:81343295 A G 0.032043 3.6134e-05
15:81348749 T C 0.038664 -2.5673e-05
15:81352653 T C 0.043234 2.3029e-05
15:81353358 G A 1.081366 -1.1015e-05
15:81355013 C G 0.112387 3.1037e-05
15:81355306 T G 1.411249 -4.8272e-05
15:81357747 G A 0.166874 -2.4623e-05
15:81357856 C T 1.332720 -4.1070e-05
15:81362381 G A 0.331600 -5.4331e-05
15:81368151 C A 0.073713 -5.2907e-06
15:81378919 C T 0.160042 -1.5111e-05
15:81381988 G A 0.517761 -3.0379e-05
15:81382614 C T 1.338475 -1.6373e-05
15:81382978 A G 0.035496 6.1380e-05
15:81387204 G A 0.127321 1.7910e-05
15:81398577 G T 0.159626 -1.3194e-05
15:81401171 A G 0.058136 5.1985e-06
15:81410202 T C 1.331107 -3.3708e-05
15:81412303 A G 0.098128 -2.3642e-06
15:81418075 G A 1.363792 -2.0335e-06
15:81430343 G T 0.281796 5.3464e-05
15:81436633 T A 0.069668 9.4697e-06
15:81448232 T C 0.122533 6.7093e-06
15:81449013 G A 0.067666 1.2067e-04
15:81453590 T C 0.105093 4.5130e-05
15:81454714 A G 0.425378 -1.0466e-06
15:81457820 T C 0.041501 2.9003e-05
15:81459265 A G 0.573765 1.6102e-05
15:81459883 G A 0.078322 1.0155e-05
15:81469240 G A 0.081409 1.8293e-05
15:81485326 G A 0.049836 4.0621e-06
15:81491645 A G 0.025149 6.5231e-06
15:81498971 C T 0.207639 5.5975e-08
15:81501463 G A 0.048668 -6.9686e-06
15:81512010 T C 0.164485 -7.9476e-06
15:81515220 G T 0.448044 1.0767e-05
15:81516565 G A 0.217350 -7.0123e-06
15:81516604 A G 0.114880 1.9515e-04
15:81518947 A G 0.140677 -1.9735e-05
15:81529410 T C 1.837306 -1.5474e-05
15:81529923 A G 0.412395 -1.9026e-05
15:81544698 T C 0.166569 -1.9255e-05
15:81547045 T C 0.066176 -1.8968e-05
15:81548981 G A 0.414774 -1.6113e-05
15:81550694 T C 0.106736 1.5544e-04
15:81559616 A G 0.644095 1.3015e-06
15:81564878 A G 0.206775 2.6472e-05
15:81567576 A G 0.431150 -1.3567e-05
15:81572744 T C 0.056016 -2.1801e-05
15:81572943 A G 0.023360 -3.6196e-05
15:81573473 G T 0.024292 -3.0561e-05
15:81577808 C T 0.898415 -3.9350e-05
15:81578139 T C 0.217013 2.6089e-05
15:81586063 T C 0.978182 6.2463e-05
15:81586244 C T 0.187070 -4.6957e-05
15:81589448 A G 0.477091 -3.9548e-05
15:81590337 T G 0.048859 2.2626e-05
15:81591639 A G 0.186960 -3.9966e-05
15:81591816 G A 0.022042 -3.3550e-05
15:81592802 G A 0.427300 -2.8378e-05
15:81596590 G T 0.905530 -8.8703e-05
15:81598269 G T 0.186138 -4.8421e-05
15:81598593 C T 0.044468 1.7463e-06
15:81600451 G T 0.185129 -4.2516e-05
15:81601745 T G 0.035750 3.2875e-06
15:81604293 T A 0.463277 -1.1287e-04
15:81610453 A C 0.060567 3.0298e-05
15:81610902 C T 0.350802 -1.4899e-05
15:81612117 T C 1.855493 -7.7455e-05
15:81612931 A G 0.104084 -3.5864e-05
15:81617664 A C 0.067205 -3.2890e-05
15:81622307 T C 0.056818 1.0807e-05
15:81624768 T C 1.738695 -1.0721e-05
15:81624929 T G 0.044864 2.4233e-05
15:81625028 T C 0.105243 -2.2722e-05
15:81625385 T C 1.560239 1.5630e-05
15:81627728 G A 0.298275 -4.4260e-05
15:81633245 G A 0.033896 -1.8122e-05
15:81640787 G A 0.128986 -5.0810e-06
15:81651624 G A 0.206000 1.1217e-05
15:81660718 G A 0.126581 2.9721e-05
15:81661023 C T 0.594957 9.5881e-06
15:81665312 G A 0.083937 3.4084e-05
15:81668091 C A 0.156608 2.4261e-05
15:81668162 G T 0.490590 -1.6029e-06
15:81678784 G A 0.340698 -1.0415e-05
15:81679768 T C 0.082470 -5.3717e-05
15:81681832 T C 0.361010 -2.2347e-05
15:81685178 A G 0.333742 -7.0250e-06
15:81691725 G T 0.036756 1.3570e-05
15:81694972 C T 1.773191 -3.6564e-05
15:81702577 A C 0.281666 2.4236e-05
15:81703628 A C 0.061603 -9.4293e-06
15:81705188 G A 0.040719 1.3231e-06
15:81710618 G A 0.284159 -5.6915e-06
15:81717465 T C 0.294805 2.3164e-05
15:81725437 T C 0.056854 6.7828e-07
15:81734963 C T 0.202936 -2.6589e-05
15:81759856 G A 0.091412 2.2642e-05
15:81770357 G A 0.074712 -1.3728e-05
15:81770978 A G 0.040862 -3.2269e-06
15:81774047 C T 0.612221 -3.8656e-06
15:81778159 G A 0.134968 4.7313e-06
15:81784354 T C 0.128395 -1.1794e-05
15:81786236 A G 0.059950 -2.3255e-05
15:81793163 C A 0.034996 8.9152e-06
15:81798378 G A 0.184103 4.0428e-06
15:81803743 G A 0.044575 -1.7681e-06
15:81807517 G A 0.359910 1.6575e-05
15:81813286 C T 1.065770 8.4181e-06
15:81814918 A G 0.249659 7.1248e-06
15:81815843 A G 0.050995 1.0438e-05
15:81823443 A G 0.022312 -3.9643e-07
15:81826414 T C 0.038755 5.8346e-06
15:81835886 C A 0.093402 -2.4139e-05
15:81836638 A G 1.220155 1.1848e-05
15:81843700 T C 0.034480 1.0629e-05
15:81845910 A G 0.237004 2.0686e-05
15:81846326 A G 0.328919 1.4289e-05
15:81846703 A G 0.024091 -1.1477e-06
15:81866658 C T 0.332275 2.7949e-05
15:81870102 C G 0.108719 -9.3785e-06
15:81870629 A G 0.122345 -2.8573e-05
15:81880767 C T 0.076543 1.2089e-05
15:81890365 T C 0.088783 1.7393e-05
15:81900473 C A 0.124578 -3.2135e-05
15:81906003 G A 0.047564 2.7550e-06
15:81908717 G A 0.078530 -6.7243e-06
15:81908959 G C 0.037168 -5.0416e-05
15:81912572 A G 0.429848 -1.5951e-05
15:81930230 A G 0.052073 -3.2923e-06
15:81931590 A G 0.427440 -1.1479e-05
15:81945525 G C 0.026129 -3.5615e-06
15:81970035 A G 0.115392 2.4951e-05
15:81976665 G T 0.099868 1.2881e-05
15:81988306 T C 0.749176 1.2302e-05
15:82008469 C G 1.587284 3.6520e-05
15:82021482 T G 0.099283 1.9817e-06
15:82036486 G A 0.028924 -1.6219e-05
15:82044531 G A 0.077215 3.6143e-05
15:82045309 T C 0.806701 9.3997e-06
15:82058097 T G 0.826520 7.3186e-07
15:82062357 C A 1.617057 2.2661e-05
15:82065216 G C 0.097368 -4.4652e-06
15:82075642 A G 0.072103 -6.9632e-06
15:82080391 T C 0.021384 -6.0277e-06
15:82088114 T C 1.553332 1.9625e-05
15:82089201 T G 0.254223 -2.1475e-05
15:82096752 G C 0.028933 -3.7102e-05
15:82099009 C T 0.046113 -6.8439e-06
15:82103396 T C 0.081116 7.5603e-05
15:82105900 G A 0.768897 8.7605e-06
15:82110928 G A 0.030592 -2.2668e-05
15:82111468 A G 1.344911 -1.4253e-05
15:82113878 T C 0.036525 2.3956e-06
15:82121558 T C 0.158351 -9.0560e-06
15:82132061 C T 0.128012 -6.1470e-06
15:82138303 G A 0.503531 -1.6385e-05
15:82140649 C T 0.498117 4.1971e-05
15:82152137 C T 0.210544 2.1562e-05
15:82155334 G A 0.096128 -4.1383e-05
15:82157828 G A 0.023568 3.0312e-05
15:82170804 A G 0.177501 -1.2749e-05
15:82172911 T C 0.038778 -5.6598e-05
15:82180293 G A 0.483696 -1.6583e-05
15:82181068 C T 0.025356 5.2403e-06
15:82182694 C A 1.083324 -2.8456e-06
15:82189860 A G 0.155543 -1.6443e-05
15:82190198 T C 0.838666 -2.2517e-05
15:82190436 G A 0.117382 -3.6037e-05
15:82190508 C T 0.591617 2.3135e-05
15:82190654 T C 1.423918 7.0184e-06
15:82199306 C A 0.154910 -2.3965e-06
15:82200199 G A 0.051339 3.0032e-05
15:82208724 T C 0.514493 -1.2283e-05
15:82217118 G C 0.174061 3.3776e-06
15:82218395 T C 0.252363 -3.1530e-05
15:82219386 T C 0.052654 -9.8864e-06
15:82220552 A C 0.338390 2.8289e-05
15:82227453 T C 0.039732 5.0190e-06
15:82229662 T C 0.127623 -6.3342e-05
15:82229940 G A 0.558065 -7.4802e-06
15:82230017 G A 0.042949 3.0839e-05
15:82234966 T C 1.703695 -2.1607e-05
15:82235450 T C 0.073093 -5.2836e-05
15:82235701 A G 0.900438 1.3269e-05
15:82238443 A G 0.065319 7.8339e-06
15:82243730 C T 0.025204 -1.5678e-05
15:82245544 A G 0.039326 3.0878e-05
15:82247089 T C 0.065170 3.1131e-05
15:82247818 A G 0.276798 1.7885e-05
15:82253795 T C 1.234673 3.8855e-05
15:82265070 A G 1.345875 -1.1309e-05
15:82273904 T C 0.023750 -1.0731e-05
15:82274573 G A 0.296714 1.7615e-05
15:82277210 T G 0.450313 1.2246e-05
15:82281652 A G 0.134929 -3.6735e-05
15:82282070 T C 0.035191 -4.2412e-05
15:82284495 A C 0.520721 6.3654e-06
15:82301394 C A 0.068175 -6.2676e-06
15:82302122 A G 1.385828 3.3148e-06
15:82306331 C A 0.234599 -1.6636e-05
15:82310773 A G 0.035675 -1.3324e-06
15:82311140 T C 0.060515 2.7159e-05
15:82317281 C A 0.936258 -3.4789e-06
15:82320204 A G 0.182948 3.3081e-05
15:82321421 T C 0.084664 8.4549e-05
15:82323786 G A 1.924885 2.5092e-06
15:82333168 G T 0.054387 3.8492e-05
15:82336551 T C 0.188368 1.5150e-05
15:82343939 T C 0.078513 2.8753e-06
15:82346179 T C 0.149201 4.6333e-06
15:82350613 T G 0.062696 1.8663e-05
15:82352200 A C 1.336014 -7.4000e-06
15:82353545 C G 0.091837 -6.7858e-05
15:82355225 G A 0.295156 1.5432e-05
15:82361156 T C 0.120297 -2.7359e-05
15:82365426 A G 0.366512 8.7929e-06
15:82375362 C T 0.020056 -3.0607e-05
15:82376984 A G 0.124734 6.6211e-06
15:82379378 C T 0.099189 -9.6746e-06
15:82386499 A G 0.220976 -1.7149e-05
15:82388054 C G 0.040187 8.1250e-06
15:82388539 A G 0.116804 -2.0295e-05
15:82391287 A G 0.538505 5.5966e-05
15:82391732 G A 1.213919 2.0212e-05
15:82394207 T C 0.744034 8.3231e-05
15:82394652 T C 0.160535 -5.5696e-06
15:82394919 T C 0.082480 1.8130e-05
15:82397731 G A 0.186213 -6.4659e-05
15:82398217 G A 0.136029 -1.6279e-05
15:82401526 C T 0.161327 2.1152e-05
15:82402483 T C 1.564391 2.2325e-04
15:82404153 T C 0.134332 1.0852e-05
15:82406350 T C 0.098306 -2.1527e-05
15:82412578 C A 0.103055 1.6207e-05
15:82413296 A C 0.740480 1.8702e-05
15:82414049 T C 1.406397 3.1509e-05
15:82415357 C T 1.529170 4.3126e-06
15:82415574 C T 0.039287 -5.9957e-06
15:82416748 T C 0.164262 6.0082e-06
15:82422337 C T 0.075741 1.5406e-05
15:82424307 T A 0.608992 -3.9283e-06
15:82424559 C T 0.084956 -3.3257e-06
15:82425865 G A 0.056539 -4.7431e-06
15:82426170 C G 0.437829 1.2570e-06
15:82428225 C T 0.035818 -2.6311e-05
15:82434366 G A 0.065202 -3.1793e-05
15:82436329 A G 0.053232 -4.0094e-06
15:82443824 T C 0.080519 -1.2031e-05
15:82444663 C T 0.109861 1.7414e-06
15:82452471 A C 0.619816 -5.0912e-06
15:82453570 G A 0.115185 -2.5269e-05
15:82456227 C T 0.123397 -4.4923e-06
15:82456558 G A 0.028872 3.1679e-06
15:82457926 A G 0.139149 -2.2731e-05
15:82467001 C T 0.508024 -2.4783e-06
15:82474203 G A 0.064475 9.4214e-06
15:82481746 C T 1.795675 -2.9827e-05
15:82500680 A G 0.054478 2.8166e-05
15:82507919 G C 0.138275 3.0031e-05
15:82512429 G C 1.443756 -2.7790e-05
15:82514495 C T 0.067062 2.5628e-05
15:82516039 C T 0.244829 5.3440e-06
15:82518744 C T 0.069347 2.0691e-05
15:82519384 A G 0.393949 -1.9042e-05
15:82523405 G A 0.246835 -1.9001e-05
15:82529823 C T 0.872835 -9.8875e-06
15:82532963 T G 0.907484 -1.8465e-05
15:82534008 G A 0.052060 -1.9612e-05
15:82537939 A C 0.139324 -4.6681e-06
15:82540970 A G 0.056383 7.2996e-07
15:82560819 T C 0.328442 -3.2741e-05
15:82561503 G A 0.092039 1.0646e-05
15:82574879 C T 0.512110 -3.0800e-05
15:82580182 T G 1.018284 -3.4466e-05
15:83057480 G C 0.099819 -1.6505e-05
15:83215251 C T 0.752817 -1.7892e-06
15:83218648 T C 0.044396 2.6794e-05
15:83219900 A G 0.140622 2.7034e-05
15:83220099 T C 1.591185 -3.2279e-05
15:83221008 A G 0.045403 -2.8531e-05
15:83226925 A G 0.465468 -9.6462e-07
15:83235298 A T 0.231616 -1.9864e-05
15:83238132 T C 0.041310 1.5773e-05
15:83253985 G A 0.232401 2.8607e-06
15:83259135 T A 0.210352 2.7949e-05
15:83269415 C T 0.083333 -2.4127e-05
15:83271291 G A 0.039817 -7.8075e-06
15:83273962 A C 0.072810 -2.8183e-05
15:83281758 G C 0.031098 7.0027e-06
15:83284907 A G 0.035662 -2.8897e-05
15:83296073 T C 0.025723 1.1367e-05
15:83304977 C T 0.079201 -3.7372e-05
15:83305550 G A 0.634075 -6.9579e-06
15:83309422 T C 0.060554 2.3023e-05
15:83314238 C G 0.053001 -1.6804e-06
15:83314953 T C 0.127447 2.8971e-05
15:83317909 G A 0.062924 2.9670e-05
15:83363619 T C 0.069074 2.1310e-05
15:83377703 A G 0.061758 -3.2831e-05
15:83383231 G A 0.045941 -5.9505e-06
15:83384041 T C 0.035805 1.5174e-05
15:83384069 G A 0.394501 -1.3366e-05
15:83401124 A G 0.216993 9.1982e-06
15:83418142 T C 0.282526 -8.4403e-06
15:83428192 T C 0.346255 -9.8540e-07
15:83441049 G C 0.028534 -1.5034e-05
15:83447631 G T 0.338462 4.1822e-05
15:83461261 G C 1.032306 5.7693e-05
15:83494275 C T 0.053270 -9.3925e-07
15:83495214 A T 0.036554 -7.6082e-05
15:83498795 G T 1.049460 5.3384e-05
15:83499250 T C 0.114815 -7.6737e-06
15:83499472 T C 0.036723 1.0316e-05
15:83499766 A G 0.287937 3.9101e-05
15:83500319 G A 0.211092 3.6084e-05
15:83500776 T C 0.026535 -4.7629e-05
15:83503855 C G 0.028823 -2.0123e-05
15:83512621 A C 0.066150 -6.5736e-06
15:83513784 A G 0.076507 2.4634e-05
15:83514599 G A 1.011036 1.1026e-05
15:83515292 C A 0.672165 1.5650e-05
15:83518518 A G 0.059162 4.5273e-05
15:83520153 G A 0.039339 5.6004e-06
15:83536665 G A 0.146494 1.8145e-05
15:83539575 T G 0.902194 -2.7864e-06
15:83558512 A G 1.022571 7.0155e-06
15:83563759 C T 0.188346 1.6721e-05
15:83583650 G A 0.097982 -2.4465e-05
15:83584165 A C 0.980541 -7.6244e-06
15:83591756 C G 0.051515 -2.8077e-06
15:83592450 A G 0.042192 4.3945e-06
15:83611095 T C 0.205691 -5.3843e-05
15:83619966 A C 0.040255 9.0863e-06
15:83628788 G A 0.169714 5.6135e-06
15:83639252 T G 0.143365 -3.1444e-05
15:83646331 C T 1.040050 -4.0883e-06
15:83649292 G A 0.357596 5.5625e-06
15:83655988 G A 0.069302 -1.0567e-05
15:83661795 T G 0.425206 2.0110e-05
15:83668463 C T 0.355243 7.0217e-06
15:83668830 C T 0.058097 5.2586e-07
15:83674432 A G 0.045445 2.2795e-05
15:83680287 G A 1.223154 -7.0471e-07
15:83680319 A G 0.025532 5.0558e-06
15:83697344 T C 0.023906 4.0608e-05
15:83708202 A G 0.070535 -5.2062e-05
15:83712603 C T 0.192899 -2.5622e-06
15:83720657 C T 0.842113 -1.8897e-06
15:83726179 G A 0.334846 -2.7242e-06
15:83735926 G C 0.848034 -7.5800e-06
15:83738551 A G 0.073421 -2.0474e-05
15:83762285 G A 0.641589 5.5657e-06
15:83770182 A C 0.067033 8.3753e-06
15:83775815 G C 1.404365 -5.6014e-06
15:83793958 T C 0.029488 1.2637e-05
15:83794621 C T 0.044864 -1.9343e-05
15:83804387 T C 0.116045 -5.1701e-06
15:83816883 T C 0.032306 -5.2751e-05
15:83821704 C T 0.103026 -1.8053e-05
15:83827296 C T 0.088384 1.0965e-05
15:83831208 A G 0.020965 -4.0736e-05
15:83834053 C T 0.039846 -4.6143e-05
15:83842480 C A 0.445233 2.5013e-05
15:83845494 A G 0.167491 8.1376e-06
15:83878605 A G 0.137548 -1.4746e-05
15:83888938 A C 0.445580 2.4700e-05
15:83896608 T C 0.409458 -6.0687e-06
15:83903744 A G 0.068510 -8.6961e-06
15:83905102 G A 0.193617 -7.0604e-05
15:83907145 C T 0.588085 7.1326e-06
15:83912406 C T 0.179088 -5.8444e-06
15:83922421 C T 0.114026 -2.6591e-05
15:83927324 A G 0.437664 2.7738e-05
15:83930486 A G 0.437158 2.6977e-05
15:83942479 T C 0.023928 -2.8275e-06
15:83955536 G A 0.414976 1.8336e-05
15:83968509 C T 0.417988 1.7045e-05
15:83969062 G C 0.058908 -3.3849e-06
15:83975780 A G 0.044581 -1.3293e-05
15:83980353 G A 0.106035 1.0299e-05
15:83990249 G C 0.040686 1.1261e-05
15:83991291 C T 0.235319 -1.2288e-06
15:83991937 C T 0.742895 3.0551e-05
15:83996659 A G 0.126065 -3.4703e-06
15:84005398 C T 0.055818 -3.9597e-07
15:84019207 T C 0.729285 2.0484e-05
15:84027538 T G 0.497556 2.8602e-05
15:84032733 T C 0.048311 1.8895e-05
15:84037081 C G 0.180559 5.3610e-06
15:84044380 T C 0.040706 -1.6379e-05
15:84044621 A G 0.059931 -9.7843e-06
15:84047024 G C 0.067844 -7.3968e-06
15:84058592 T G 1.513207 -3.2643e-05
15:84059972 G A 0.857265 6.1263e-06
15:84063245 G A 0.437398 -7.5500e-06
15:84065381 G A 0.481307 8.5064e-05
15:84068852 C G 0.131385 -4.5357e-05
15:84073357 A C 0.021620 -1.6903e-05
15:84077383 A G 0.259075 4.4676e-05
15:84084429 G T 0.279680 7.8712e-05
15:84091435 G T 1.678082 2.4090e-05
15:84093315 T C 0.112517 1.2802e-05
15:84093415 T C 0.239636 8.4067e-05
15:84097909 C T 0.771942 -3.0030e-05
15:84116988 A C 0.089348 1.6712e-06
15:84126808 A G 0.080863 4.4204e-05
15:84140931 T C 0.037561 2.0442e-05
15:84143244 A G 0.265294 3.6729e-06
15:84143481 A G 0.051644 7.5215e-06
15:84151534 A G 0.063816 5.0118e-06
15:84159181 G A 0.207707 5.5589e-05
15:84161111 G A 0.749799 -3.5534e-06
15:84162402 A C 0.086475 -5.9018e-06
15:84167082 T C 0.025739 -1.4184e-05
15:84178124 A G 0.051777 -1.6670e-05
15:84178884 G A 0.417903 -2.2375e-05
15:84184660 G A 0.096641 -6.2483e-08
15:84185007 T C 0.161830 1.8132e-05
15:84192768 C A 1.564952 3.2341e-06
15:84199128 T C 0.026028 1.0721e-05
15:84200312 T A 0.050599 2.6520e-05
15:84205754 C T 0.211878 9.4162e-06
15:84208650 A G 0.297506 -7.4738e-05
15:84218315 C T 0.406481 -4.3854e-06
15:84223554 T G 0.136218 5.3589e-05
15:84224793 A G 0.140590 2.5037e-07
15:84226702 G A 0.081594 -8.8340e-06
15:84227865 G A 0.054410 3.9152e-05
15:84231606 G A 1.770368 -2.9670e-06
15:84232366 A G 0.518719 2.5833e-07
15:84234184 A G 0.121345 -2.0718e-05
15:84246825 G A 0.028018 -9.1920e-06
15:84248466 A G 0.085781 -1.2623e-05
15:84255758 C T 0.140775 9.1960e-06
15:84258677 G A 0.142651 2.2436e-05
15:84267050 G A 0.562781 4.4678e-05
15:84270783 G C 0.304303 5.6428e-06
15:84277839 G A 0.053452 -2.3950e-05
15:84286492 G A 0.418462 6.8069e-06
15:84286544 A G 0.225504 1.0833e-05
15:84303104 A C 0.022646 -2.7056e-05
15:84305444 A G 1.418669 6.7562e-05
15:84311948 C T 0.076465 -1.8615e-05
15:84312538 T C 0.030462 1.2174e-05
15:84315884 T C 1.575832 4.7027e-05
15:84316264 A G 0.031910 4.9490e-06
15:84316512 A G 0.140291 1.2593e-06
15:84317579 C A 0.084638 4.7727e-06
15:84329438 A G 0.257657 3.3155e-05
15:84354502 A G 0.056838 2.1989e-05
15:84360040 T C 0.061641 1.3262e-05
15:84362021 C T 0.510273 4.5286e-05
15:84365908 T C 1.059808 8.0919e-05
15:84374944 C T 0.177556 -9.5884e-06
15:84379055 G A 0.506816 -9.9819e-06
15:84382561 C T 0.032036 -5.9627e-06
15:84382953 C T 1.541267 8.4784e-05
15:84402197 G A 0.496592 3.8965e-05
15:84406533 A G 0.232671 3.5590e-05
15:84420367 C T 0.141761 1.2497e-05
15:84435501 C T 0.047074 -2.9008e-06
15:84442272 C T 0.121069 1.5703e-05
15:84443493 A G 0.075011 2.4048e-07
15:84444530 G C 0.048106 -2.8180e-06
15:84444878 C T 0.348037 -2.1376e-06
15:84445118 A G 0.152667 -2.2984e-05
15:84465461 T C 0.344275 2.6628e-06
15:84484056 C T 0.161782 -1.4790e-05
15:84484897 A G 1.020306 6.9418e-05
15:84488636 G A 0.866717 3.1868e-05
15:84513686 G A 0.240616 3.3069e-05
15:84515575 G A 0.510536 2.1850e-05
15:84519770 T G 0.033234 -1.1696e-06
15:84527793 A G 0.026444 -3.2838e-06
15:84535704 G A 0.415605 2.5389e-05
15:84536035 G A 0.083255 1.2265e-05
15:84536999 C T 0.565257 -7.3087e-05
15:84551395 T C 1.579666 -1.3497e-05
15:84564132 C T 0.060703 -1.6185e-05
15:84565067 A G 0.034299 1.5157e-05
15:84567399 G T 0.359868 -7.7047e-07
15:84570311 T C 0.062511 -2.1047e-05
15:84586463 G A 1.043890 4.1928e-05
15:84592069 A G 0.046639 -4.5848e-06
15:84611367 C G 0.327280 -3.2912e-05
15:84629206 A G 0.026460 -3.3049e-06
15:84639350 T C 0.523078 -1.1988e-05
15:84643342 T C 0.058444 -6.9833e-05
15:84644707 T G 0.085729 1.3096e-05
15:84651057 A G 0.052449 -1.6847e-05
15:84661145 C T 0.438699 4.3501e-06
15:84661290 C A 0.215844 1.2809e-05
15:84670975 C T 0.212800 5.3760e-06
15:84681337 A G 1.534328 -9.2898e-06
15:84689429 A G 0.211946 1.8464e-05
15:84694079 T A 0.020423 -1.8704e-05
15:84702727 G A 0.434691 -1.0490e-06
15:84704372 A G 0.329890 2.0282e-05
15:84705426 A G 0.079717 1.2963e-05
15:84706197 T C 0.238899 1.2390e-06
15:84708663 A G 0.107294 -6.6545e-05
15:84711080 C T 0.023101 1.6559e-05
15:84716986 A G 0.532390 1.5866e-05
15:84723788 G A 0.631592 5.8709e-06
15:84748914 C G 0.036908 -1.5844e-05
15:84754222 T G 0.250808 -6.9301e-06
15:84755375 T C 0.037272 4.5532e-05
15:84757383 C A 0.088098 -6.5558e-06
15:84764774 G T 0.270137 -3.3094e-05
15:84778100 T G 0.152732 -1.1819e-05
15:84778891 A G 1.549635 -1.4863e-07
15:84796462 C G 0.082373 9.8902e-06
15:84816651 A G 0.032513 1.0451e-05
15:84915252 A G 0.155585 1.7959e-05
15:84953042 T C 0.370586 2.3188e-05
15:84954985 T C 0.241136 -7.1114e-06
15:85077738 A G 0.121903 -1.1130e-05
15:85083619 T G 0.083044 -8.1395e-06
15:85085297 C G 0.099017 -1.2063e-06
15:85092906 C T 1.200780 -1.3111e-05
15:85096278 C T 0.067030 -1.1650e-05
15:85102760 T C 0.105678 -4.3635e-05
15:85113429 A C 0.211816 4.9361e-06
15:85115935 G A 0.215205 2.0333e-05
15:85117468 C T 1.721089 2.0194e-05
15:85131257 C A 0.343834 -1.4967e-05
15:85144747 A G 0.161087 4.4218e-05
15:85147910 C G 0.654962 -8.3587e-06
15:85149771 T G 1.697190 1.5503e-05
15:85151820 G A 0.023539 2.0464e-05
15:85157657 G A 0.086027 -1.2952e-05
15:85161272 T C 0.295627 4.0404e-06
15:85163998 C G 1.641609 4.7434e-06
15:85167621 G C 1.641972 3.2923e-06
15:85167932 G A 0.282929 -1.1167e-05
15:85178308 G A 0.054517 6.0280e-06
15:85182622 G C 0.065530 3.1601e-06
15:85186637 C G 1.672954 -4.3156e-06
15:85186837 C T 0.172503 5.8148e-05
15:85188839 T C 0.199501 2.6572e-05
15:85189879 T G 0.080954 -5.4057e-05
15:85195430 T C 0.535457 4.4577e-06
15:85195659 C T 1.644397 4.3688e-06
15:85198350 C G 0.126233 2.8561e-05
15:85198362 T G 1.105460 2.0531e-08
15:85198606 T C 0.129749 3.2564e-05
15:85200520 T G 0.519410 7.2530e-06
15:85203392 T A 0.533656 7.1401e-06
15:85215229 T C 0.912256 -1.8422e-05
15:85216738 A G 0.046318 -1.3858e-05
15:85221653 A T 0.034519 -2.5400e-05
15:85231144 C G 0.456298 3.3176e-05
15:85238969 A G 0.065361 -2.8098e-05
15:85242597 C T 0.083687 -8.3556e-06
15:85247519 C G 0.116762 1.7594e-05
15:85260268 G A 0.909906 -1.9427e-05
15:85264461 A G 0.552089 8.7690e-06
15:85278404 C T 0.137513 -3.7217e-05
15:85290642 C T 0.120511 1.4235e-05
15:85298126 A G 0.313521 -2.8271e-06
15:85301836 T G 1.571327 2.1246e-06
15:85305270 T C 0.770504 2.9645e-07
15:85314054 A G 0.123455 5.3535e-05
15:85315410 T C 0.022481 1.6105e-05
15:85319218 G A 1.581152 -1.5971e-06
15:85322351 G C 0.548402 1.1398e-05
15:85341859 A G 0.458470 3.8794e-06
15:85347114 C T 1.595067 5.3304e-06
15:85357396 T G 0.135305 -2.6899e-05
15:85360004 C A 0.604389 -2.0356e-05
15:85360101 C T 1.589994 -6.0643e-06
15:85365416 G A 0.028216 -2.3084e-05
15:85368051 C T 0.063261 3.2235e-05
15:85371831 T C 0.048184 3.3604e-05
15:85371901 C T 0.020572 2.7774e-05
15:85382307 A G 0.032215 -2.1672e-05
15:85383145 G C 0.530478 1.2859e-05
15:85388653 G A 0.528700 5.3520e-06
15:85389542 T G 0.038784 -1.6409e-05
15:85401419 C T 1.631407 -1.4439e-05
15:85401597 T C 0.022877 -1.8558e-05
15:85403105 A C 0.065465 -3.0819e-06
15:85405995 C T 0.557428 8.4258e-06
15:85407472 G A 0.173671 -3.1121e-05
15:85409722 T C 0.247316 -2.5365e-05
15:85412320 T C 0.061628 1.2885e-05
15:85414219 G A 0.404813 1.5415e-05
15:85415745 G T 0.583515 2.5999e-05
15:85423958 T C 0.076907 5.6093e-05
15:85424885 A G 0.349692 -1.8313e-05
15:85428103 T C 0.831142 -2.7198e-05
15:85428604 G C 0.155339 -2.4799e-05
15:85430775 G A 0.533575 1.4020e-05
15:85430969 T C 0.439189 1.5857e-05
15:85432030 C T 0.025551 -5.0538e-06
15:85432117 A G 0.040631 -1.4561e-05
15:85432793 A G 0.201455 5.4293e-06
15:85435868 A G 0.839108 -2.6549e-06
15:85438132 C T 0.080714 2.4453e-06
15:85442803 C T 0.293582 5.8468e-06
15:85445814 T C 0.547256 -1.3900e-05
15:85446353 C T 1.291099 -9.4082e-06
15:85447431 A G 0.749520 -4.5360e-06
15:85447434 T G 0.030777 -3.3361e-05
15:85447635 C A 0.756992 -6.8278e-07
15:85448132 C T 0.115019 -1.4258e-05
15:85448875 A C 0.482680 -9.1071e-06
15:85449072 C T 1.151161 -9.6274e-06
15:85453038 T C 0.067357 1.8727e-05
15:85454160 G A 0.379301 3.1865e-07
15:85455272 G T 0.512626 2.5218e-06
15:85455988 G A 0.324972 -5.0031e-06
15:85458599 C T 0.113928 -1.7029e-06
15:85458703 C G 0.103454 -1.6089e-06
15:85462316 T C 0.111312 1.0308e-05
15:85463930 G A 0.745754 1.4969e-05
15:85466473 G C 0.062047 5.2360e-06
15:85466703 G A 1.578549 -2.2466e-05
15:85466971 T C 0.709346 1.7173e-05
15:85467070 G A 0.698391 -1.5840e-05
15:85467275 T C 0.071837 1.7144e-05
15:85470292 T G 0.480084 2.7309e-05
15:85470908 C T 0.880872 3.7424e-06
15:85473623 A G 0.087332 -2.7412e-06
15:85478410 G A 1.742752 -1.3865e-05
15:85478696 T C 0.031890 -6.3741e-06
15:85478729 A G 0.968801 -7.4048e-06
15:85482888 A G 0.080260 6.4361e-05
15:85483991 C A 0.076556 -1.7010e-05
15:85488572 G T 1.744021 -7.0806e-06
15:85489933 T G 1.543598 2.0164e-05
15:85491312 G A 1.730535 -7.7556e-06
15:85492288 T C 1.027284 2.7129e-05
15:85494105 A G 0.054786 -9.4201e-06
15:85495400 T C 0.398753 -1.3293e-06
15:85498209 A G 1.559545 -9.9505e-06
15:85501143 G A 0.140593 3.5384e-06
15:85503112 A G 0.198755 -1.0427e-05
15:85506928 A C 0.073593 -5.3925e-06
15:85508733 G A 0.431838 -1.2205e-05
15:85511812 T C 0.681273 2.4012e-06
15:85512205 C G 1.667540 -8.5271e-06
15:85513267 C A 1.462102 -8.0527e-06
15:85514579 G A 0.207041 1.1298e-05
15:85515625 T C 1.325939 -1.9006e-06
15:85516225 C T 0.064488 -1.5459e-05
15:85516994 A G 0.110076 -7.4818e-07
15:85517022 A G 0.119401 -2.5366e-05
15:85520329 G C 0.298668 2.2617e-05
15:85523678 T G 0.295662 1.3774e-05
15:85525556 G C 0.206065 1.2347e-05
15:85526906 G A 0.039573 4.0714e-05
15:85529772 C T 0.487656 -4.5842e-06
15:85530556 C T 0.056503 -1.3602e-05
15:85541709 C T 0.610537 5.5005e-07
15:85550656 T C 0.096206 1.5070e-05
15:85551515 G A 1.735371 1.0255e-05
15:85558140 T C 0.341539 6.5961e-06
15:85558816 G T 0.113494 -1.1202e-05
15:85567686 A G 0.083437 4.0511e-06
15:85568067 G T 0.035074 1.9125e-05
15:85571989 T G 1.127149 -1.0195e-05
15:85579107 A C 0.308107 -9.7213e-06
15:85601065 G A 0.059704 -6.4486e-06
15:85606774 A G 0.848413 -7.8137e-06
15:85624614 T C 0.565786 -1.5049e-05
15:85633868 A G 0.070548 2.5991e-05
15:85637429 T C 0.043436 -2.5184e-06
15:85645452 G C 1.734449 1.8256e-05
15:85656050 C T 0.039511 1.0715e-05
15:85657120 G A 0.068724 2.1674e-05
15:85659963 T C 0.216497 -3.6135e-06
15:85660695 A G 0.021796 2.5397e-06
15:85669901 T C 0.707126 -3.5010e-06
15:85670764 G A 0.032630 1.1419e-05
15:85680904 T C 0.082029 -3.5355e-06
15:85685171 G C 0.035367 2.3499e-05
15:85686532 C G 0.050356 1.7601e-06
15:85691677 C T 0.851202 1.0514e-05
15:85693478 T C 0.085333 -1.6322e-05
15:85695199 C T 0.059084 -4.7082e-06
15:85705900 G A 1.345505 1.7307e-05
15:85706556 G A 0.047136 2.1660e-05
15:85707257 C G 0.131398 7.3293e-05
15:85709386 C A 0.843655 -8.4688e-06
15:85712426 G T 0.031559 2.3080e-05
15:85726714 T C 0.992908 1.6189e-05
15:85800655 T G 0.914950 1.3946e-05
15:85818104 A G 0.083645 1.4301e-05
15:85825567 A C 0.347891 1.1978e-05
15:85830392 T C 0.108333 -1.3976e-06
15:85836927 G C 0.053134 -7.4995e-07
15:85856592 C T 0.053326 2.2940e-05
15:85856924 G A 0.242823 -2.6496e-05
15:85865163 C T 0.119670 1.0362e-05
15:85869137 A G 0.037902 3.8186e-05
15:85870151 A G 0.073894 1.3314e-05
15:85870367 G A 0.842026 5.7494e-06
15:85880776 T C 1.263827 1.1423e-05
15:85882465 G A 1.919484 5.7263e-06
15:85890858 T C 0.028800 1.5033e-05
15:85905048 A G 1.569665 -2.9128e-06
15:85921559 G T 1.019520 -1.1341e-05
15:85923130 T C 0.025337 -5.1707e-06
15:85948136 C T 0.458288 1.2955e-05
15:85948604 T C 0.163281 -2.3813e-06
15:85948735 A T 1.934113 7.4071e-06
15:85954353 G C 0.020572 -1.0551e-06
15:85960663 C T 0.062226 -6.0431e-05
15:85969043 C T 0.037226 1.4794e-05
15:85976671 T C 0.048954 -3.4641e-05
15:85983636 A G 0.026804 -8.9217e-07
15:85989791 G A 0.738276 1.3120e-05
15:85998741 C T 0.304978 -7.0053e-06
15:86006674 A G 1.155855 1.2394e-06
15:86029024 G C 0.060025 1.1594e-05
15:86040872 A G 0.384799 2.4084e-05
15:86048789 G A 0.261059 -6.2228e-06
15:86050214 A C 0.028180 3.3518e-05
15:86063133 C T 1.047821 6.4972e-05
15:86068025 T G 0.057120 4.2828e-07
15:86071035 C T 0.083807 -3.2603e-05
15:86071450 G T 0.104749 1.4064e-06
15:86073035 G A 0.655621 3.5326e-05
15:86074673 G C 0.020744 1.7674e-06
15:86076584 G A 0.216393 -4.2289e-05
15:86078089 A T 0.063199 4.9906e-05
15:86085543 G A 1.846554 5.2452e-05
15:86085802 A G 1.374283 8.8688e-07
15:86087095 A G 0.038070 3.0079e-05
15:86087309 C T 1.737510 5.5381e-05
15:86093701 A C 0.595570 8.4319e-07
15:86104757 C T 1.402216 -4.2491e-06
15:86120411 C T 0.045526 -2.7013e-05
15:86122779 C T 1.347050 -3.2201e-05
15:86122875 C A 0.057542 -1.5014e-05
15:86122970 C T 0.040719 9.5295e-06
15:86123170 T G 0.528726 2.2494e-05
15:86123364 A G 0.474225 -9.9792e-06
15:86123462 C T 0.110472 -2.6853e-05
15:86123809 T C 0.020841 2.5387e-05
15:86123851 T C 0.054627 1.3841e-05
15:86124616 G A 0.075676 -1.9609e-05
15:86124712 G A 0.072259 -2.0780e-05
15:86124968 A G 1.282423 -2.4674e-05
15:86125031 A G 1.289677 -2.3167e-05
15:86125304 T C 0.301131 1.7165e-05
15:86125544 T C 0.027937 -2.6591e-05
15:86132066 T C 0.064167 2.0878e-05
15:86157492 T C 0.047262 -3.4741e-06
15:86165693 C G 0.278229 8.5791e-06
15:86165956 G A 0.021958 -9.9478e-06
15:86166241 C T 0.096657 -2.4039e-05
15:86167428 C T 0.052586 3.9517e-05
15:86172674 T A 0.028703 2.5282e-05
15:86182670 A G 0.096317 -2.8828e-05
15:86183172 G A 0.044900 -5.8373e-06
15:86207519 A G 1.298892 -3.3088e-05
15:86215194 T C 0.110780 -2.3331e-05
15:86218767 G C 0.156803 -5.1627e-05
15:86225263 A G 0.035827 4.0142e-05
15:86245153 C T 0.439715 4.9938e-06
15:86248029 C A 1.574044 9.7621e-06
15:86251500 C T 0.147175 2.4390e-05
15:86251534 T C 0.652443 1.3431e-05
15:86254487 C T 1.570428 8.5459e-06
15:86256849 A G 0.026106 -2.6137e-06
15:86257637 A G 1.836771 1.0616e-05
15:86270878 T C 0.053936 1.4516e-05
15:86271450 T C 0.092194 -1.3439e-06
15:86271849 A G 0.022666 -1.7013e-06
15:86278309 A G 0.489315 3.4760e-05
15:86278479 G A 1.073245 -2.1041e-05
15:86284817 C T 1.154492 4.2709e-06
15:86286787 T C 0.096709 -2.6637e-05
15:86287867 A G 0.172509 -4.9268e-05
15:86288596 G T 0.075725 -1.1986e-05
15:86293705 T C 0.042452 -4.6302e-07
15:86294006 A C 1.558451 -4.2806e-06
15:86295389 T C 0.072603 -1.2268e-05
15:86299707 T C 0.278005 1.2460e-05
15:86304274 C T 0.047344 1.3325e-05
15:86312681 A G 0.499042 2.5434e-05
15:86314653 C T 0.248225 2.4117e-06
15:86319776 G T 0.042514 -2.7005e-05
15:86323565 C G 0.399850 -1.6866e-05
15:86325888 C T 0.078419 -1.7045e-05
15:86326154 C T 0.388532 8.5483e-06
15:86330332 C A 0.228604 -2.1570e-05
15:86330706 C A 0.396293 1.2301e-05
15:86338666 C T 0.021056 -1.2263e-06
15:86338985 G A 0.767803 -1.1665e-05
15:86339305 T C 1.156842 -1.1867e-05
15:86339598 C T 0.273230 5.5058e-05
15:86341632 A G 1.781261 3.7298e-06
15:86341790 G A 0.447142 3.5786e-05
15:86341812 G C 0.347826 -9.6835e-07
15:86347891 A G 0.054598 2.8681e-05
15:86348869 C T 0.098959 1.3946e-06
15:86349820 G A 1.443224 3.0221e-05
15:86350523 A G 0.022701 1.8515e-05
15:86352513 C T 0.318997 -4.3741e-06
15:86354439 C T 1.440816 3.2963e-05
15:86356506 C T 0.063982 5.7551e-06
15:86358459 A C 1.429536 3.7640e-05
15:86361819 A G 1.246569 4.1603e-05
15:86363164 G C 0.289365 5.5196e-06
15:86365851 C A 0.068928 -1.2892e-05
15:86367389 T C 1.253811 4.0709e-05
15:86369430 A G 0.558422 5.2557e-05
15:86377968 G C 0.084135 -1.4745e-05
15:86380927 T C 0.217980 -9.7648e-06
15:86384813 T G 0.389512 -9.1711e-07
15:86388592 A G 0.056354 -5.2854e-06
15:86388941 C T 0.675437 3.9851e-05
15:86389540 A G 0.525636 3.8339e-05
15:86390863 G A 0.916787 -1.8695e-05
15:86395573 A C 0.139989 5.6937e-06
15:86399033 C T 0.109644 2.1206e-05
15:86402162 A G 0.107154 7.7262e-06
15:86406244 G C 0.888055 -2.3857e-07
15:86406524 G A 0.973835 -7.0647e-06
15:86409592 T C 0.060820 -1.5004e-05
15:86416201 G A 1.584985 1.8430e-05
15:86419483 A G 0.057260 -1.9269e-06
15:86420432 A G 1.301975 -2.2248e-05
15:86420636 C G 0.032556 2.2109e-05
15:86421360 C T 0.044185 3.3299e-05
15:86424548 T C 0.049794 1.7471e-05
15:86427296 A G 1.954062 -1.1926e-05
15:86427477 G A 0.032354 3.3748e-06
15:86434900 A C 0.096135 3.7834e-06
15:86436643 C T 0.022646 -4.7184e-06
15:86437552 G C 0.069616 -2.0681e-05
15:86441006 T C 0.454721 -1.0801e-05
15:86441374 G T 1.675136 -1.1807e-05
15:86441840 A G 0.048269 3.2560e-06
15:86443455 T C 0.075433 3.2221e-05
15:86453808 A C 1.285847 -1.6364e-05
15:86460661 T C 0.020854 2.5685e-05
15:86461611 G A 0.152034 3.9532e-05
15:86463640 T C 0.356272 -1.2962e-05
15:86466505 T C 0.140067 -3.4895e-06
15:86467924 A C 0.800612 -6.8269e-07
15:86477002 C T 0.022354 2.5055e-05
15:86480257 T C 0.037223 2.1161e-06
15:86481949 A G 0.284250 -1.6507e-05
15:86484726 C G 0.188066 -2.7997e-05
15:86484968 G A 0.101452 -2.7648e-05
15:86507149 A G 0.114707 -1.3459e-05
15:86507717 T C 0.215471 -5.4636e-06
15:86522244 T C 0.120430 -1.9039e-05
15:86524934 A G 0.045221 -3.0826e-05
15:86526527 T C 0.279355 -1.5927e-05
15:86529230 A C 0.623053 1.8348e-05
15:86530640 G A 0.125610 6.4272e-05
15:86536045 T C 0.086180 7.4065e-06
15:86545500 G A 0.186392 -2.1528e-05
15:86548784 G T 0.707308 -2.0907e-06
15:86548789 T C 0.056893 7.3297e-06
15:86551662 A G 0.634452 2.3659e-05
15:86552325 C T 0.229444 -2.8633e-06
15:86553576 G A 0.047603 -5.2320e-05
15:86555657 T C 1.809499 1.6958e-05
15:86556007 T C 0.528596 4.1952e-05
15:86558462 A G 0.491246 2.9588e-05
15:86559463 G T 0.022137 1.1183e-05
15:86560545 T C 0.125912 4.8552e-05
15:86565996 G T 1.132404 5.9156e-06
15:86566530 G C 0.636766 1.4237e-05
15:86568754 T C 0.032870 1.7771e-05
15:86569502 A G 0.427683 -6.0030e-06
15:86578025 G A 0.554251 -1.8746e-05
15:86583133 G A 1.395257 9.1631e-06
15:86585398 T C 0.281842 2.0460e-05
15:86585638 G C 0.043137 -6.3666e-06
15:86592538 T C 1.393365 1.0222e-05
15:86593879 T C 0.032770 -2.6122e-06
15:86595132 C G 0.049859 7.8449e-06
15:86595451 T C 0.066104 -9.3108e-06
15:86599160 T G 0.137139 -4.3024e-06
15:86602304 A G 1.853169 8.0346e-06
15:86606820 T C 0.041358 4.0194e-05
15:86608632 T C 0.181451 -2.1342e-05
15:86616799 T C 1.827916 2.4353e-06
15:86623194 T C 1.326955 2.1541e-05
15:86623876 T C 0.031114 1.8283e-05
15:86631008 C T 0.547925 -1.2584e-05
15:86634379 T C 0.042413 2.7781e-05
15:86637538 A G 0.088189 -1.1077e-06
15:86640869 C T 0.033241 -1.4507e-06
15:86649711 G C 0.032643 -4.7188e-05
15:86653291 C A 0.094463 -1.2030e-05
15:86653906 A G 0.043153 5.8858e-06
15:86654192 G A 0.099309 2.6948e-05
15:86659281 G A 0.350793 3.5768e-05
15:86659341 A G 0.047340 5.9444e-05
15:86661722 C T 1.413236 2.4532e-05
15:86662422 G A 0.127490 -1.9327e-06
15:86663550 C T 0.149977 -3.7802e-05
15:86667808 T C 0.037626 2.1599e-06
15:86667974 C G 0.490551 6.8302e-06
15:86668287 C T 0.028297 -1.6675e-05
15:86675408 T C 0.127077 6.7233e-06
15:86685684 G A 0.101176 -2.3667e-05
15:86688823 G A 0.309973 2.5149e-05
15:86701766 T C 0.034695 3.5367e-06
15:86702241 T C 0.075563 -9.9802e-06
15:86711639 A G 0.038969 1.5306e-05
15:86714799 A G 0.057713 -7.7081e-06
15:86722636 T C 0.143128 -1.5178e-05
15:86722759 T C 0.874679 -6.6518e-05
15:86729721 C T 0.052190 5.6376e-05
15:86733336 G A 0.338325 1.4767e-05
15:86736436 A G 0.036133 3.2483e-05
15:86738120 C A 0.087021 -1.4679e-05
15:86742985 T C 0.032241 2.5539e-05
15:86747703 C A 0.061904 -2.9346e-06
15:86760879 A G 0.049671 -7.7879e-07
15:86761131 C T 0.061434 -8.2252e-06
15:86765897 C T 0.550177 4.3062e-05
15:86766368 T C 0.110848 2.5014e-05
15:86769890 T G 0.147471 -4.7332e-06
15:86774770 T C 0.031105 -2.1345e-05
15:86779794 T G 0.364662 -5.2462e-05
15:86784659 A G 0.072336 -1.3706e-05
15:86788684 G A 0.133462 1.6461e-07
15:86790997 A G 0.026129 -6.1168e-06
15:86791995 T G 0.082467 -9.5127e-08
15:86795970 T C 0.307906 -4.1472e-05
15:86797724 T C 0.309658 2.4849e-05
15:86800154 T C 0.029420 -2.4107e-05
15:86804048 T G 0.085716 -5.0652e-05
15:86807843 C T 0.392200 -4.3099e-06
15:86811266 G A 0.035613 1.0704e-05
15:86814266 T C 0.039930 -1.3896e-05
15:86816276 G A 0.505093 3.5695e-05
15:86818007 A G 1.296360 1.6701e-05
15:86823432 G A 0.032935 6.1427e-06
15:86826083 A G 1.205422 -4.3911e-06
15:86831511 T C 0.047042 -1.9532e-05
15:86838385 G A 0.036509 6.1249e-06
15:86840003 C A 0.130249 2.5448e-05
15:86847227 G T 0.577374 3.1944e-06
15:86855657 T C 1.427027 1.9945e-06
15:86859476 G A 1.346219 -8.7745e-06
15:86870632 A G 0.047766 5.6267e-06
15:86874698 T C 0.031874 2.6266e-05
15:86885766 A G 0.039304 1.2530e-05
15:86895601 A G 1.568899 5.0447e-06
15:86900119 T C 0.095129 6.2564e-06
15:86901050 C T 0.065881 -1.9044e-05
15:86915089 T C 0.092506 -7.8954e-07
15:86940622 C T 0.942163 -1.3503e-05
15:86949346 T C 0.038285 5.2481e-05
15:86957689 T C 1.430922 -1.0600e-05
15:86960275 G A 0.545201 -4.4839e-06
15:86976648 T G 0.037525 -1.1202e-05
15:86984240 G A 0.105717 -2.0657e-06
15:86991981 A G 0.140057 -1.3898e-05
15:86992229 A G 0.258326 -2.8487e-05
15:87001129 A G 0.109660 -3.5918e-06
15:87001197 G A 0.264327 -9.6272e-06
15:87003127 T C 0.984031 1.0512e-05
15:87013907 A G 0.086034 -8.5479e-07
15:87040063 A G 0.071298 -1.7972e-05
15:87053846 T G 1.017005 -1.1227e-05
15:87057124 C T 1.190968 1.5561e-05
15:87063134 A G 0.024311 4.4240e-06
15:87064089 C A 0.087274 1.0289e-05
15:87077646 T C 0.083476 1.6950e-05
15:87081216 A G 0.211462 -3.9395e-05
15:87083122 C T 1.214280 4.8112e-06
15:87086162 T G 0.195571 -1.1316e-05
15:87086934 A G 0.033172 -1.7224e-05
15:87099537 C T 1.246829 1.3993e-05
15:87101004 G A 0.048301 -2.0903e-05
15:87102625 C T 1.096716 7.7852e-06
15:87116132 C T 0.115233 -1.1125e-05
15:87116978 G A 0.118161 2.0745e-06
15:87117255 A C 0.324628 -6.0403e-06
15:87117769 G A 1.022081 9.6763e-06
15:87119340 A G 1.611114 -2.8320e-05
15:87122971 T C 0.039122 6.1321e-05
15:87123121 G A 0.050226 1.0931e-04
15:87124379 T C 0.482443 1.1618e-05
15:87124918 A C 0.064793 3.0916e-05
15:87126495 A G 0.981953 -2.8926e-05
15:87130238 G A 0.240626 -1.2152e-05
15:87131027 T C 1.961917 -1.4363e-05
15:87136493 C T 0.820246 -3.7110e-05
15:87141733 T C 1.878382 -1.8433e-05
15:87145741 A G 0.728779 -7.2419e-05
15:87145842 G A 0.953724 -4.5223e-05
15:87149589 T G 0.069964 3.7311e-05
15:87151986 G A 0.065864 2.8705e-05
15:87155398 G A 1.056649 6.5514e-05
15:87161911 C T 0.625734 -6.3466e-05
15:87162259 C T 0.401291 -2.7245e-07
15:87163264 G A 0.257043 3.1901e-05
15:87164289 T G 0.675774 -1.4833e-05
15:87166702 C T 0.176041 -6.6413e-06
15:87172682 T C 0.083106 -2.1752e-05
15:87176448 A G 0.028209 -1.0620e-06
15:87176449 C T 0.079477 -2.9048e-06
15:87177723 C T 0.195976 5.5972e-06
15:87180265 A G 0.559629 -7.5565e-06
15:87182441 T C 0.110147 -2.8333e-05
15:87191977 G A 1.041790 2.3214e-05
15:87199380 A G 0.074141 -4.0310e-06
15:87202149 C T 1.007683 1.4626e-05
15:87202896 A C 0.071882 5.9586e-05
15:87206513 C T 0.046373 -2.7897e-05
15:87206617 G A 0.073804 1.4676e-05
15:87209923 T C 1.774016 6.8831e-06
15:87217613 G A 1.782991 3.8976e-06
15:87219198 G A 0.093853 -2.7629e-06
15:87222097 A G 0.074576 7.5624e-05
15:87230677 A G 0.078935 -6.8371e-06
15:87234982 A G 1.195963 4.9757e-05
15:87241646 T C 0.812420 -4.4629e-05
15:87252924 A C 0.728701 -3.1621e-05
15:87255339 C T 0.891443 6.4898e-06
15:87256939 T C 0.092068 -1.9541e-06
15:87260725 G A 0.878058 7.3051e-06
15:87267790 C T 0.020777 -1.9848e-05
15:87269323 C T 1.526655 -3.9499e-05
15:87270511 T G 0.087621 1.7944e-05
15:87271355 G A 0.048470 2.6672e-05
15:87277702 G A 0.275528 6.7989e-05
15:87283201 T A 1.310080 -6.8758e-05
15:87286775 T C 0.152015 3.4276e-05
15:87287013 G T 0.069474 2.2148e-05
15:87287092 C A 0.842857 9.4080e-06
15:87288060 G A 0.043527 2.3114e-05
15:87288237 C T 0.049781 9.8908e-06
15:87289440 T C 1.359128 -5.2018e-05
15:87289776 A G 0.981489 1.8834e-05
15:87295691 C T 0.373189 -1.2307e-04
15:87297945 C T 0.497647 2.1044e-05
15:87298990 G A 0.085089 2.0878e-05
15:87299501 G A 0.835680 -6.1019e-06
15:87302574 T G 0.256907 1.4261e-05
15:87303479 C T 0.113906 -8.7675e-06
15:87309196 T C 0.123082 2.4910e-05
15:87312286 G A 0.245193 -7.1028e-05
15:87316284 A G 0.087939 3.9025e-05
15:87317995 C G 0.055624 6.7886e-06
15:87319218 A G 0.333752 2.1327e-06
15:87319271 C T 0.151976 -1.5156e-05
15:87319811 C T 0.397510 1.3401e-05
15:87327763 T G 0.124572 4.9736e-06
15:87332436 A G 1.077572 3.1756e-05
15:87333293 A G 0.039226 -3.0014e-06
15:87335583 C T 1.905576 2.0288e-05
15:87339951 T C 0.042809 1.0991e-05
15:87340448 G T 0.275859 3.6810e-05
15:87340543 G T 0.029336 -1.6436e-05
15:87341014 G A 0.043702 -3.1536e-06
15:87343750 C T 0.140674 -2.0405e-04
15:87347166 C T 0.273938 9.1410e-06
15:87351138 T C 1.239454 1.7398e-05
15:87369228 T G 1.908753 2.9381e-05
15:87369883 T G 0.026096 4.8875e-06
15:87370842 A G 0.038200 -3.5887e-05
15:87386841 A C 1.780407 -8.8311e-06
15:87387247 A G 0.348082 -6.0678e-06
15:87391809 G A 0.036100 -1.7171e-05
15:87393351 G A 0.020361 -1.5991e-05
15:87394718 A G 0.055724 -3.5082e-06
15:87397753 G T 1.566484 -2.6047e-05
15:87400729 G C 0.023552 -1.1531e-05
15:87401496 C A 0.027843 4.5778e-06
15:87402949 G A 0.298905 -2.7726e-06
15:87403331 G A 0.077608 6.5452e-06
15:87405143 A G 0.377327 -1.8783e-05
15:87405404 A G 0.345447 3.5264e-05
15:87406005 G T 0.112296 6.4431e-06
15:87411904 T C 1.496196 8.6594e-06
15:87415694 C T 0.064423 -2.4262e-05
15:87417665 G A 1.598735 9.4138e-07
15:87424822 A C 0.030241 -1.3476e-06
15:87430278 T G 0.044766 -1.1451e-05
15:87430707 A G 0.191140 4.1574e-05
15:87430953 A G 0.286587 7.7990e-05
15:87437899 G A 0.029420 -1.2234e-05
15:87447540 A C 0.215490 8.4671e-06
15:87448688 C T 0.177965 2.4589e-05
15:87450383 C T 0.080646 -2.0379e-05
15:87451761 A G 0.049431 -2.6171e-05
15:87451984 A G 0.031650 9.1576e-07
15:87453354 A G 0.119602 -3.2970e-06
15:87454639 T C 0.719148 2.1493e-05
15:87455485 A G 0.089387 7.0968e-06
15:87457449 A G 0.039414 2.3332e-05
15:87457895 G A 1.344171 8.1997e-06
15:87460714 T C 0.420909 2.2351e-05
15:87460850 T C 0.028979 -3.2510e-06
15:87460972 C T 0.072463 -4.6053e-05
15:87461080 G A 0.064602 2.2530e-06
15:87461130 C T 0.099835 -1.9251e-05
15:87461234 C T 0.368651 -1.2456e-05
15:87461684 T C 0.379281 -4.2260e-05
15:87461937 A C 1.715864 1.4862e-06
15:87462592 A G 0.181247 -3.8683e-05
15:87463934 C T 1.271955 3.1383e-05
15:87471671 C T 1.510396 9.3592e-06
15:87475446 G A 0.177517 5.2168e-06
15:87481838 A C 1.612913 1.9867e-05
15:87482311 T C 0.072681 -9.6919e-06
15:87504677 T G 0.048632 6.8714e-06
15:87512161 G A 0.023266 -7.7178e-05
15:87516184 G T 0.049421 -1.3175e-05
15:87516366 G A 0.198807 1.8600e-05
15:87518206 A C 0.115039 -8.8580e-06
15:87520246 C T 1.177319 3.8780e-06
15:87528546 C A 0.053553 -3.8277e-05
15:87529885 G A 0.069545 -3.3048e-05
15:87529988 T C 0.254080 -4.9669e-05
15:87535586 A G 0.133971 3.9073e-05
15:87538753 C T 0.105499 -1.2477e-05
15:87541062 A G 0.110988 -1.3041e-05
15:87555349 A G 0.089874 -5.7470e-06
15:87557396 A G 0.044422 -1.8300e-05
15:87572209 T C 0.064738 1.9718e-05
15:87579826 C T 0.160182 1.1002e-05
15:87593464 A G 0.068659 -3.3073e-06
15:87602976 A G 0.185486 -1.2302e-05
15:87608259 T G 0.055413 1.7675e-05
15:87615239 T C 0.050288 -1.2128e-05
15:87621918 T C 0.176469 -1.2282e-05
15:87637299 T A 0.021744 9.3576e-06
15:87638543 C T 0.023117 -4.8877e-05
15:87642396 C T 0.098741 -1.1589e-05
15:87643948 T G 0.081561 -1.2063e-06
15:87644726 G C 1.015746 4.8913e-05
15:87660558 G T 0.168715 1.7083e-05
15:87664115 T C 1.312369 -1.7798e-05
15:87666857 T C 0.029248 -3.3846e-05
15:87667193 C T 0.053679 -1.0112e-05
15:87667228 T C 0.033228 -4.8918e-05
15:87669659 C T 0.071525 -5.7909e-06
15:87669825 A G 0.062567 6.2568e-05
15:87678604 A G 1.876194 -3.3301e-06
15:87680731 A G 0.132456 2.1998e-06
15:87684210 C G 0.264817 9.5271e-06
15:87687175 C T 1.159409 -3.4613e-05
15:87688825 A G 0.089572 -6.5593e-06
15:87691585 C G 0.133790 -2.7922e-06
15:87692992 C A 0.192864 1.6530e-05
15:87695511 A G 0.301842 3.2295e-05
15:87695546 T C 0.055244 -3.9659e-06
15:87698088 A G 0.953510 -3.5248e-05
15:87698796 C A 1.024610 -2.1586e-05
15:87704992 C A 0.087222 3.2238e-05
15:87707311 T G 0.560340 6.0334e-06
15:87709999 A G 0.290303 -2.4698e-04
15:87711676 T C 0.447966 2.4420e-05
15:87712182 T C 0.047438 -5.0927e-07
15:87712466 C T 1.768358 -2.9089e-05
15:87715048 C T 0.620508 -2.4135e-06
15:87715564 A C 1.473930 -7.1083e-05
15:87729552 C T 0.118109 4.8009e-05
15:87735974 C T 0.245404 5.0518e-05
15:87750360 A C 1.459654 3.2950e-05
15:87755342 C T 0.318487 1.3436e-05
15:87764101 T C 0.157078 4.9858e-06
15:87765075 C T 0.616519 1.5821e-04
15:87768922 G A 0.053056 1.0992e-05
15:87769542 G A 0.352581 -1.1985e-06
15:87786789 T G 0.188618 -1.4232e-04
15:87787005 A G 0.082931 -3.9178e-06
15:87787283 A G 0.031903 6.5804e-08
15:87791883 A C 0.141904 -2.8978e-05
15:87799924 G A 0.298889 2.4966e-05
15:87810603 A G 1.444191 7.4002e-05
15:87829960 G A 0.515035 -3.7755e-05
15:87832961 T C 0.097729 2.1512e-05
15:87842531 C G 0.088455 2.5299e-05
15:87856448 G T 0.559616 -8.1788e-05
15:87857917 C T 1.230545 -4.1800e-05
15:87861102 C T 0.038739 5.7905e-06
15:87863789 A G 0.085106 -9.1825e-05
15:87877494 T C 0.580500 -2.4852e-05
15:87887166 C T 0.034195 -2.5420e-06
15:87889724 T G 0.169322 -8.5475e-06
15:87889750 A G 0.769264 3.2977e-05
15:87894049 T C 0.043647 -2.4436e-06
15:87895595 T G 1.427440 -9.1549e-06
15:87898357 G A 0.531825 -2.7317e-06
15:87900366 G A 0.416439 6.9783e-07
15:87900802 T G 0.119080 -8.0569e-06
15:87904327 C T 0.454987 -2.9968e-05
15:87906216 A C 0.727802 1.2278e-05
15:87907910 C T 0.794082 1.9495e-05
15:87910115 G A 1.371086 2.2919e-05
15:87928500 C A 0.458762 1.1006e-05
15:87930352 A G 0.035844 5.0081e-06
15:87933271 A G 0.047172 -4.3502e-06
15:87935526 T C 0.137146 2.7421e-05
15:87936191 T C 0.086001 4.6338e-05
15:87952919 G A 0.095960 2.6144e-05
15:87954255 T G 1.269657 4.1982e-06
15:87959242 T C 0.778226 -1.0727e-05
15:87962986 A G 1.246663 -3.5307e-06
15:87969127 T G 0.091406 -4.3855e-06
15:87971022 C G 0.020358 -1.0074e-05
15:87996087 G A 0.117025 5.5378e-06
15:87999294 A G 0.075144 -1.6830e-05
15:88003592 T C 0.094207 2.4790e-06
15:88006134 G T 0.450349 1.1521e-05
15:88019967 G T 0.919783 -1.4088e-05
15:88020975 C A 0.566900 -2.1888e-06
15:88033667 A G 0.081555 6.4154e-06
15:88035812 G A 1.656111 1.8133e-05
15:88035882 C T 0.319776 3.7774e-05
15:88037470 C T 0.245914 3.9821e-05
15:88044080 G A 0.281400 5.1819e-05
15:88045276 A G 0.251876 -2.5039e-05
15:88045953 T G 1.629333 2.1370e-05
15:88046675 C T 0.055088 1.1646e-05
15:88049010 T G 0.050976 2.0647e-05
15:88051217 T C 0.060707 3.8822e-06
15:88051664 T C 0.295753 -2.7040e-05
15:88051784 G T 0.040696 -2.2166e-05
15:88052997 A G 0.045312 -4.6549e-05
15:88065321 C T 0.023513 -1.5401e-05
15:88069765 T C 0.045250 -7.6210e-07
15:88073561 G A 1.945301 -6.7862e-06
15:88077533 G A 0.053913 4.8526e-05
15:88080682 G A 0.366408 -2.4043e-05
15:88081138 T C 1.022893 -5.9429e-06
15:88086351 T G 1.686207 8.8682e-06
15:88088447 G A 0.332003 6.1701e-05
15:88094072 A G 0.022208 -2.5420e-05
15:88100950 C T 0.261224 -3.7177e-05
15:88110138 C G 0.022468 -2.0602e-05
15:88110408 C G 0.032546 2.0230e-05
15:88113471 A C 0.246465 -1.3053e-05
15:88113619 G A 0.067208 1.6865e-06
15:88113669 T C 0.045961 -2.0915e-05
15:88115968 G A 0.140395 -2.2713e-05
15:88120131 A G 1.340925 -1.8615e-05
15:88120312 T C 0.118739 2.2729e-05
15:88125623 T C 0.084619 -5.7020e-05
15:88128525 T C 0.068805 -3.2777e-06
15:88129327 A G 0.044153 3.0924e-05
15:88132060 T G 0.329821 -3.5355e-05
15:88134371 T C 0.107456 -1.9656e-05
15:88135844 G A 0.023243 1.2350e-05
15:88138606 G A 0.116830 -1.6300e-05
15:88150754 A C 0.029544 -3.1217e-05
15:88153004 G A 1.256420 4.6464e-06
15:88166633 T C 0.037236 -2.2412e-05
15:88168629 C T 0.922389 3.9508e-06
15:88181078 T C 0.117389 1.0915e-05
15:88195828 A G 0.059765 -6.0067e-07
15:88204937 T G 0.146335 2.2897e-06
15:88215731 C G 0.162204 7.8622e-05
15:88225797 C T 0.729915 6.6956e-05
15:88228772 G T 0.122377 -7.5681e-07
15:88236333 C T 0.054533 -2.8531e-05
15:88239362 A G 0.229759 -3.5787e-05
15:88247444 C T 0.055237 -3.3146e-05
15:88248730 A G 0.135971 -2.6638e-05
15:88257236 G A 1.338426 4.1629e-05
15:88258582 C A 1.652297 9.0978e-07
15:88266975 C A 0.044344 1.2778e-05
15:88270510 G A 0.420977 2.5285e-06
15:88287973 C T 0.095895 2.6830e-05
15:88292024 C T 0.275369 3.6237e-05
15:88292563 G T 0.199816 1.4854e-06
15:88295505 T C 0.020062 1.5854e-05
15:88302046 T C 0.377788 -3.9658e-05
15:88304832 C T 1.451754 -5.6017e-06
15:88310967 G T 0.818639 -2.2251e-05
15:88311039 C G 0.095090 2.7629e-05
15:88318163 C T 0.174817 -2.0207e-04
15:88329896 G A 0.130632 -1.6534e-05
15:88335341 G T 0.077504 1.6391e-05
15:88335830 C T 0.040485 -2.7045e-05
15:88341913 A C 1.536996 -5.3515e-05
15:88356270 T C 0.665563 -1.0705e-05
15:88359182 T C 0.219116 -5.6540e-06
15:88359336 T G 1.020770 -3.2808e-06
15:88360283 C G 1.770858 -9.5429e-05
15:88360757 G A 0.044156 -7.3848e-06
15:88361399 A G 0.779238 -2.5645e-06
15:88368416 C A 0.166056 -2.6050e-05
15:88369239 A G 0.401330 3.2747e-05
15:88369392 G T 1.618258 -7.1414e-05
15:88370262 A G 0.750088 -8.6115e-06
15:88374123 C T 0.047188 3.9676e-05
15:88384218 T C 0.086784 1.5264e-05
15:88389226 G A 0.040719 6.7907e-06
15:88389309 C T 0.770105 -1.2888e-05
15:88390624 A G 0.224134 7.3179e-06
15:88395969 T C 0.144309 3.2386e-05
15:88404047 T C 0.067452 1.8377e-05
15:88406159 G T 0.055137 6.0524e-05
15:88409161 A G 1.272370 1.7184e-05
15:88414005 G A 1.402417 2.7442e-06
15:88414438 G A 0.093421 8.6559e-06
15:88428260 T C 1.321252 1.9634e-05
15:88430570 C T 0.035194 -3.5912e-06
15:88437353 G A 0.022435 -1.4155e-05
15:88439774 T C 1.491155 2.9677e-05
15:88446926 T C 0.075229 4.1825e-06
15:88448293 C T 0.165871 -2.5116e-06
15:88452212 C A 0.057256 -1.5723e-05
15:88460691 G A 0.037632 2.8013e-05
15:88461422 G A 1.012964 2.3379e-05
15:88464729 C T 0.857119 2.1099e-05
15:88473162 C G 0.048463 3.1267e-05
15:88473457 T C 0.020942 -3.6558e-05
15:88485185 A G 0.418306 -9.8044e-06
15:88485496 T G 0.034256 -3.5775e-05
15:88486916 C T 0.420802 1.6476e-05
15:88490034 C T 0.077786 -6.4175e-06
15:88495688 C T 0.050125 -4.0085e-05
15:88507165 A G 0.026070 3.1563e-05
15:88507931 G A 0.347884 1.1080e-05
15:88509896 A C 0.106298 1.4717e-05
15:88510986 A G 0.087589 3.2074e-06
15:88518599 T C 0.178988 -4.5557e-06
15:88520028 T G 0.083226 -1.7407e-05
15:88521314 A G 0.030297 2.3639e-05
15:88521890 A G 0.058061 1.0867e-04
15:88523397 T C 1.051898 -2.4412e-05
15:88530211 G A 0.037879 2.2565e-05
15:88550442 A G 0.254177 -2.1305e-05
15:88551810 C T 0.138668 2.2891e-05
15:88551937 A G 0.050486 1.2428e-05
15:88554886 C T 0.897003 3.2580e-06
15:88557310 T C 1.731009 -1.9772e-06
15:88563315 T C 0.043650 2.9952e-05
15:88564772 A G 0.099374 6.7323e-06
15:88583867 T C 1.898685 -2.0705e-05
15:88584310 G A 0.587722 1.9065e-05
15:88587361 T C 0.161759 5.9433e-05
15:88591530 A C 0.223884 -3.8735e-05
15:88596251 A G 0.052284 -2.3216e-05
15:88598416 T C 0.054773 -1.2728e-05
15:88598575 C T 0.043929 1.3387e-05
15:88608988 T C 0.072145 -1.1880e-05
15:88612515 A G 0.074881 2.0507e-05
15:88617721 T C 0.817305 1.9929e-05
15:88623784 C A 0.101383 -2.1724e-06
15:88624918 A G 0.036769 1.7927e-05
15:88625785 T C 0.033062 -1.6201e-05
15:88626859 A G 0.030670 2.6063e-05
15:88630682 G T 0.152641 -1.5353e-05
15:88635863 A C 0.065517 -2.2553e-05
15:88640544 C T 0.159536 -1.6626e-05
15:88641838 A C 0.024610 -1.1709e-05
15:88642435 G A 1.151301 -7.6753e-07
15:88651429 G A 0.102513 -2.1960e-05
15:88653481 C A 0.216821 1.2492e-05
15:88659538 T C 0.514986 -5.6936e-06
15:88661739 G A 0.723387 -2.8036e-06
15:88676603 A C 0.033679 9.6419e-06
15:88678680 C T 0.959713 7.9519e-06
15:88681674 A G 0.089523 1.9560e-05
15:88685987 A G 0.356311 -8.6481e-06
15:88694050 T C 0.042683 -5.7589e-06
15:88698412 G A 0.050096 1.8509e-05
15:88706888 C T 0.478152 -1.2739e-05
15:88709057 C T 0.149905 1.0344e-06
15:88712594 C T 0.416573 3.3567e-06
15:88715922 G A 0.046016 3.7864e-05
15:88716216 A C 0.027648 1.2168e-05
15:88730299 T C 0.032497 -2.0027e-05
15:88735310 G A 0.420763 2.8515e-05
15:88736309 T C 1.386088 -5.5244e-06
15:88742512 T C 0.135682 1.6073e-05
15:88743108 T C 0.135857 -8.3580e-06
15:88756201 C T 1.178923 1.1429e-05
15:88758621 C G 0.280348 2.1139e-05
15:88758733 A G 0.103386 7.5556e-07
15:88760035 C T 1.791160 3.3015e-05
15:88766520 A G 0.043079 5.9937e-05
15:88772441 A G 0.055422 -1.9646e-05
15:88772774 C T 0.027596 -1.4130e-05
15:88784977 A G 0.032731 4.8388e-05
15:88792227 C T 0.034451 2.6821e-06
15:88794859 C A 0.636662 9.9100e-06
15:88796723 C T 0.190991 -3.1057e-05
15:88802935 A G 0.654508 -5.7071e-05
15:88805253 C T 0.256219 -3.3460e-05
15:88808983 T C 0.282669 4.1722e-05
15:88809892 A C 0.077679 -4.6111e-05
15:88811470 T C 0.057260 2.4589e-06
15:88812941 T G 0.023247 1.1260e-05
15:88814132 A G 0.137149 -6.8919e-05
15:88815338 G A 0.480389 -1.5421e-05
15:88819059 G T 0.611906 -1.8854e-05
15:88820968 C T 0.407179 -1.0900e-06
15:88821039 C T 0.371404 -7.3156e-05
15:88821184 T C 0.766158 -1.3310e-05
15:88822927 G A 0.600763 -1.4293e-06
15:88823209 A G 0.406397 6.1768e-06
15:88826635 A G 0.063329 2.6231e-06
15:88830454 C G 0.586449 -6.1768e-05
15:88835573 A G 0.029482 3.2059e-05
15:88837141 T C 0.114062 -1.2897e-05
15:88841999 T C 0.212206 -2.2670e-05
15:88844814 C T 0.394433 -5.9346e-06
15:88852965 C G 0.062969 3.6825e-05
15:88854070 A G 0.075498 2.1397e-05
15:88854106 T G 0.263396 -3.0050e-05
15:88854625 G A 0.072327 9.3508e-07
15:88857090 G A 0.643212 -1.5748e-05
15:88857733 T G 0.122855 2.4638e-05
15:88858999 T C 0.036963 -3.6442e-07
15:88861533 T C 0.040105 -3.8503e-05
15:88862183 T C 0.075290 -3.7980e-05
15:88864333 C A 0.851805 1.3806e-06
15:88864907 G A 0.349842 1.1808e-05
15:88867306 A G 0.061041 -1.4625e-05
15:88867557 C A 0.508962 4.9257e-05
15:88867728 A G 0.050771 4.4441e-05
15:88870242 T C 0.072609 -7.5381e-06
15:88871162 G A 0.087245 7.1833e-06
15:88871358 A G 0.056864 1.0139e-06
15:88873482 A G 0.287629 -2.0033e-05
15:88874977 A G 0.041514 1.8207e-05
15:88876141 A C 1.753606 2.7955e-05
15:88876493 C T 1.067510 -1.9770e-05
15:88877531 G A 0.079130 1.3452e-05
15:88887877 T C 0.051278 1.9536e-05
15:88889146 G C 0.613954 4.0101e-05
15:88891143 G A 0.469275 2.5296e-05
15:88895499 G T 0.067760 3.3904e-05
15:88898669 C T 0.410422 1.0131e-05
15:88907630 G T 0.023568 1.2924e-05
15:88910817 C T 0.155086 -1.2207e-05
15:88912712 T C 0.740918 -7.8488e-06
15:88912820 G A 1.764879 4.6266e-05
15:88913459 G C 0.158870 6.1177e-05
15:88914580 G A 0.069834 9.2383e-05
15:88914634 T C 0.408896 2.2001e-06
15:88914943 A G 0.401788 4.2332e-05
15:88915305 A G 0.036749 -3.0219e-05
15:88916097 G T 0.545555 2.5251e-06
15:88918325 G C 0.545711 7.6837e-06
15:88918418 A C 0.099984 3.5685e-05
15:88920862 C G 0.054286 -1.7931e-05
15:88927268 T C 0.063845 -1.0681e-05
15:88928368 C A 0.183243 -2.0196e-05
15:88928734 C T 0.129713 -2.0413e-05
15:88930679 A G 0.047928 -3.3780e-06
15:88937639 G C 0.465932 -5.8685e-05
15:88946237 A G 0.064371 3.3053e-05
15:88949132 A G 0.022666 3.4978e-06
15:88952919 T G 0.070103 -2.3915e-05
15:88962939 A G 0.108349 5.2735e-07
15:88963298 T C 0.416203 -7.4323e-05
15:88970225 A G 0.086248 -1.1399e-06
15:88974607 T C 0.114938 -1.2091e-05
15:88982909 C T 0.032533 9.8483e-06
15:88983639 G A 0.042786 5.4876e-06
15:88987946 A G 0.075034 2.6666e-05
15:88988766 C T 0.050690 4.2058e-05
15:88999157 A G 0.109095 -7.0915e-06
15:89005800 C T 0.067776 -3.0054e-05
15:89020461 G A 0.095804 6.7723e-06
15:89034993 G A 0.438709 -4.0239e-05
15:89035489 G A 0.229821 -1.5025e-05
15:89035536 C G 0.058389 4.5713e-06
15:89036291 C G 0.575793 2.0023e-05
15:89038112 C T 0.065881 -9.4074e-06
15:89042595 T C 0.069610 -5.2165e-06
15:89046761 T C 0.151444 1.4163e-05
15:89050628 A G 1.303053 -1.4150e-05
15:89056292 T G 0.135159 -9.1234e-08
15:89070141 A C 0.059227 2.5427e-05
15:89075901 A C 0.312459 1.1260e-05
15:89079720 A G 0.047324 -1.3066e-05
15:89085693 T C 1.293916 -1.4541e-05
15:89106018 C T 0.983975 -3.7281e-05
15:89109275 A C 0.086991 2.0934e-05
15:89110101 T C 0.060921 1.4136e-05
15:89119421 T C 0.154436 6.9898e-06
15:89133698 T C 0.094882 -2.0705e-05
15:89136177 T C 0.678209 1.0995e-05
15:89138789 T C 0.135247 1.7333e-05
15:89149880 A C 0.055036 -1.7549e-05
15:89152462 C T 0.817646 1.4304e-05
15:89154966 A G 0.057169 7.8232e-06
15:89155270 G A 0.565345 -9.6138e-06
15:89161320 A G 1.857979 2.4618e-05
15:89162992 C G 1.633910 8.8924e-06
15:89165375 T C 0.022500 -3.4083e-05
15:89169858 G A 1.880901 2.1657e-05
15:89170057 C T 0.075047 -3.6447e-05
15:89173136 C A 1.469905 -3.0741e-06
15:89173181 T C 0.038061 9.0044e-06
15:89173938 A G 0.238325 -4.7856e-06
15:89175426 C T 1.957717 -1.1137e-05
15:89180885 A G 1.877551 -9.6645e-06
15:89182466 T C 0.525145 1.3970e-05
15:89189833 C T 0.069412 -4.4719e-06
15:89189874 A G 0.027343 -1.3482e-06
15:89189934 C T 0.973245 -1.3901e-05
15:89191501 A G 0.079224 2.8717e-05
15:89192873 C T 1.699849 3.3283e-05
15:89195526 G A 1.714186 2.6725e-05
15:89196219 G A 0.344820 2.6650e-05
15:89197011 G A 1.344642 -8.3084e-06
15:89201453 G A 0.164677 -3.6146e-06
15:89202240 C T 1.549856 1.9621e-05
15:89203262 A G 0.028369 3.5947e-06
15:89216306 G A 0.681296 6.4204e-06
15:89216347 A G 0.515713 7.2538e-06
15:89220195 C T 0.132336 -5.4047e-06
15:89223152 G T 0.327877 6.8978e-06
15:89223510 G T 0.416391 8.5481e-06
15:89233041 G A 0.712342 1.9812e-05
15:89238041 A G 0.020910 9.6153e-06
15:89243479 G C 0.115061 -5.2282e-06
15:89245239 C A 0.704640 1.3721e-05
15:89246358 T C 0.036191 4.6722e-06
15:89247039 C T 0.257991 7.1713e-06
15:89253049 A G 0.046237 1.2837e-05
15:89253550 C T 0.382641 2.3555e-05
15:89255420 A G 0.052488 2.1123e-06
15:89257734 C G 0.243181 -2.2996e-05
15:89261248 A G 0.075725 -1.0894e-05
15:89263017 G A 0.091101 3.4256e-06
15:89263448 A G 0.084168 -1.8244e-06
15:89269152 A G 0.088085 2.8637e-05
15:89271122 A G 0.042251 -1.0167e-05
15:89273083 A G 1.034721 -1.7567e-05
15:89274382 C T 1.390440 -1.2253e-05
15:89279199 T C 0.311918 7.0905e-06
15:89279339 C T 0.428689 -1.5831e-05
15:89286611 G A 0.035282 1.6418e-05
15:89292965 C T 0.054377 8.9008e-06
15:89294577 T C 0.096518 -2.8873e-05
15:89302005 T C 0.060256 -1.0023e-05
15:89319344 C T 0.075196 6.0551e-05
15:89321736 T C 0.415115 -4.3040e-06
15:89325101 C T 1.901074 -6.5454e-06
15:89326398 T G 0.038414 -1.5029e-06
15:89326578 T G 0.044374 5.8229e-06
15:89329694 T C 1.453344 -1.9160e-05
15:89332933 G A 0.446817 1.9851e-05
15:89333567 A G 0.040602 -2.4122e-05
15:89335712 G A 0.531712 2.3382e-05
15:89336178 A C 0.378486 5.9219e-06
15:89337276 T G 0.326877 2.0497e-05
15:89337616 G A 1.159419 -5.6603e-05
15:89340348 C T 0.960667 8.2216e-06
15:89340726 C T 0.056312 -3.4800e-05
15:89344207 C T 0.203533 1.6443e-05
15:89354025 T G 0.690556 2.3931e-05
15:89357521 G A 0.218415 1.3358e-05
15:89359689 A T 0.952488 3.3697e-05
15:89363588 T C 0.092246 9.0394e-07
15:89366699 G A 0.265392 7.7953e-07
15:89368821 A G 0.675187 3.4944e-05
15:89370302 C T 0.078130 3.8425e-05
15:89370623 T C 1.426346 2.0587e-05
15:89371811 G A 0.026236 7.6028e-06
15:89372601 A C 1.303128 2.4976e-05
15:89378256 A G 0.051725 -2.4358e-05
15:89379348 T C 0.059954 9.0699e-07
15:89381556 T C 0.627175 -4.1968e-06
15:89382483 T C 0.157942 3.8666e-06
15:89382608 G A 0.849666 9.0861e-06
15:89382848 G A 0.212540 -5.8554e-05
15:89383006 G T 1.073164 2.5212e-05
15:89383663 T C 0.202290 -1.0450e-05
15:89383854 A C 0.052326 4.2368e-05
15:89384948 T C 0.106041 -1.9981e-05
15:89385975 C T 1.140700 -2.7163e-05
15:89386652 A G 0.376123 -2.4622e-05
15:89386889 A G 0.044731 -5.8905e-05
15:89387098 T C 0.033588 1.9434e-05
15:89388278 A G 0.217957 -7.1507e-05
15:89388905 T C 0.057883 3.5828e-05
15:89392338 A G 0.404459 3.2784e-06
15:89392745 C T 1.967558 -7.0016e-06
15:89395626 G A 1.358177 6.3699e-06
15:89398105 T C 1.297084 -8.6038e-06
15:89398605 T G 1.297389 -5.9632e-06
15:89400339 C A 1.298707 -6.4157e-06
15:89400680 G A 0.058422 2.8779e-05
15:89401109 G A 1.650408 -2.5244e-05
15:89402051 G A 1.513645 -5.3544e-05
15:89405096 G A 0.082431 -2.8961e-05
15:89410822 C A 0.657948 -5.2442e-06
15:89411805 T C 0.153372 1.3113e-05
15:89415247 G C 0.533442 -4.8453e-05
15:89417238 G A 0.476770 3.4189e-05
15:89417629 A G 0.454705 2.0704e-05
15:89425331 C G 0.343405 2.4378e-05
15:89425642 A G 0.122838 6.1038e-06
15:89428076 C A 0.268274 -2.0114e-05
15:89428435 T C 0.336005 -1.5734e-05
15:89430506 T C 0.519955 -1.5887e-05
15:89433907 C G 0.108151 -2.4864e-05
15:89436167 T C 0.220515 1.4257e-05
15:89436671 C T 0.578536 -8.6196e-06
15:89442606 T C 0.217386 3.7895e-06
15:89445651 G A 0.640262 3.8523e-06
15:89447987 T C 0.293789 -2.7868e-05
15:89450587 T G 1.319139 -2.4531e-05
15:89451268 G A 0.067448 -1.4061e-05
15:89455768 G C 0.560268 1.7292e-05
15:89463397 C T 0.100611 -1.2085e-06
15:89464652 G C 0.569938 1.3628e-05
15:89475512 A G 0.067335 -7.9988e-05
15:89479370 A G 1.386013 -1.7338e-05
15:89479975 T C 0.803459 -2.3162e-05
15:89480162 C T 0.583148 5.3299e-06
15:89488905 C T 1.391401 -1.2199e-05
15:89491811 T C 0.022088 -5.0204e-06
15:89492287 T C 0.050658 1.2197e-05
15:89497949 C T 0.593772 2.3408e-05
15:89498354 G A 0.073051 4.1210e-06
15:89510902 A C 1.320340 -1.3642e-05
15:89514126 A G 0.034487 -3.8087e-05
15:89519673 C T 0.630544 -3.3227e-05
15:89533231 G A 0.682649 -5.6409e-05
15:89541560 A G 0.094291 7.2879e-06
15:89549378 A G 1.182552 -2.7921e-05
15:89550457 G C 0.675891 -6.7504e-05
15:89556029 A G 0.125867 -8.7459e-07
15:89559616 G A 0.095934 1.1312e-05
15:89561223 T C 0.593616 -6.7860e-05
15:89565622 A C 0.077056 7.3316e-07
15:89566607 C T 0.048489 -4.9437e-05
15:89566994 T C 0.035250 -3.1134e-06
15:89568363 G A 0.031322 2.6945e-05
15:89569503 C G 0.146656 -1.3739e-05
15:89573840 C T 0.035668 -5.0276e-06
15:89574428 C G 0.035840 3.1663e-05
15:89577376 G T 0.474196 1.0524e-05
15:89581128 G A 0.021478 5.4229e-06
15:89582712 C T 0.254161 -1.1060e-05
15:89586193 T C 0.991311 8.0366e-06
15:89586258 G C 0.483651 2.3347e-05
15:89593222 G A 0.253509 -1.7509e-05
15:89599975 C T 1.159221 3.0772e-05
15:89602221 A G 0.105743 -2.8709e-05
15:89602478 C A 1.764321 2.1778e-05
15:89603728 A G 0.234790 -1.0285e-05
15:89608951 G A 0.049213 -3.3290e-05
15:89611160 G A 0.354126 -1.0469e-06
15:89613744 A G 0.219863 -2.3998e-05
15:89614008 A T 1.171409 3.3598e-05
15:89614147 A G 0.029699 -2.4126e-05
15:89615062 T C 0.057269 -5.8059e-06
15:89617230 C T 1.746079 2.1485e-05
15:89620908 A G 0.963780 6.0405e-05
15:89622494 T C 0.026350 -1.1923e-05
15:89625906 A G 0.025717 -8.8684e-06
15:89630476 T C 1.304075 2.7531e-05
15:89633148 G A 0.020079 -3.2675e-06
15:89634442 G A 0.346002 -5.8144e-05
15:89634759 T C 0.040829 3.5670e-07
15:89648039 G C 0.044646 -3.6513e-06
15:89648833 G A 0.117470 -1.1774e-06
15:89653764 G A 0.888051 5.3820e-05
15:89654985 G A 0.025564 2.6975e-07
15:89656467 C T 0.272156 -5.0438e-05
15:89658440 G T 0.031913 -3.8291e-07
15:89663363 G A 0.043981 3.9645e-06
15:89666120 T C 0.061096 2.6822e-05
15:89668885 A G 0.063677 1.6011e-05
15:89669398 C A 0.068656 -2.5489e-05
15:89670299 A G 0.072755 2.7693e-06
15:89672279 G A 0.086524 2.3886e-06
15:89672947 T C 0.124438 4.7342e-05
15:89679990 C G 0.118258 2.2431e-05
15:89680776 T C 0.918221 6.9746e-05
15:89681016 C T 0.405118 -4.1976e-05
15:89683584 A G 0.160577 -7.8464e-06
15:89686484 G A 0.273646 -3.6278e-05
15:89693913 G A 0.047418 -4.2978e-05
15:89706252 C T 0.061249 -1.1702e-05
15:89709138 T C 0.149785 -1.4041e-05
15:89711358 A G 0.054277 -5.4433e-06
15:89711479 C T 0.698473 1.1130e-05
15:89712765 A C 1.002804 -3.4270e-06
15:89719375 T C 0.939284 -6.6695e-06
15:89720921 C T 0.857654 5.0267e-05
15:89727457 G A 0.083457 -1.5259e-05
15:89729799 G A 0.211128 -3.7422e-05
15:89733932 G C 0.072262 1.4122e-05
15:89735582 A G 0.967594 -2.2969e-05
15:89738031 G A 0.789411 -1.4602e-05
15:89745122 T C 0.096696 7.5608e-06
15:89749556 A G 0.047941 -1.8033e-05
15:89755448 C A 0.763779 4.2198e-05
15:89762828 T C 0.078945 2.4789e-07
15:89763616 G A 0.059408 2.5268e-08
15:89766126 C T 0.768657 2.1955e-07
15:89770071 A C 0.145617 6.4370e-06
15:89772259 G A 0.104035 -4.8503e-06
15:89773333 A G 0.034357 -2.4011e-05
15:89788888 G T 0.085450 -1.6065e-05
15:89791516 G A 0.910912 2.2930e-05
15:89803950 T C 0.128372 2.5609e-05
15:89804043 T C 0.753505 1.0030e-05
15:89810225 T C 0.140437 1.9936e-05
15:89811231 G A 0.262944 -1.4260e-05
15:89817287 C T 0.057805 3.6935e-05
15:89828441 T C 0.021260 7.2747e-06
15:89832272 T C 0.044990 -2.7604e-05
15:89836228 C G 0.760620 4.1768e-06
15:89838318 T A 0.205899 -9.5876e-06
15:89843805 C G 0.121439 1.6890e-05
15:89859994 A C 0.161223 7.3707e-06
15:89863928 G T 0.775438 5.1064e-06
15:89864716 T C 1.885465 2.6089e-05
15:89864763 T G 1.796633 2.6691e-05
15:89874613 T C 0.064498 -1.6978e-06
15:89878578 G A 0.078348 4.0052e-05
15:89888690 G A 0.146926 8.5352e-06
15:89890182 C A 0.720090 -1.8608e-05
15:89892352 C A 0.048937 -8.6666e-06
15:89897193 A G 0.025184 -1.5005e-05
15:89897527 A C 0.338832 2.2263e-05
15:89898265 A G 0.064602 2.9064e-05
15:89900019 G A 0.264979 2.5294e-05
15:89902032 C A 0.822509 2.0846e-06
15:89906600 A G 0.042472 1.5131e-05
15:89906922 A G 0.122004 -1.0766e-05
15:89907179 C G 0.096943 -1.5629e-05
15:89912841 T C 0.040686 2.8795e-05
15:89920492 T C 0.041203 8.2485e-06
15:89935357 T C 0.049586 -1.1276e-05
15:89935478 A C 0.194393 2.6332e-06
15:89938006 T C 0.054988 -6.6172e-06
15:89938586 C A 1.759747 -5.3968e-06
15:89941863 A G 0.754476 -5.5147e-06
15:89945579 T G 0.662454 -1.4092e-05
15:89949210 A G 1.075160 -1.2181e-05
15:89953790 G A 0.527852 2.6147e-05
15:89955362 C A 1.164976 1.3889e-05
15:89961064 A G 0.173304 5.5142e-06
15:89962561 T C 0.620154 1.9712e-06
15:89964631 G A 0.639827 2.6558e-06
15:89967581 G C 1.073573 4.5859e-06
15:89970338 T C 0.106421 -2.5603e-05
15:89971179 G T 0.363815 1.5653e-05
15:89972437 C G 0.051768 -3.2993e-05
15:89979125 G T 0.051849 2.6318e-06
15:89982879 A C 0.365957 -3.2141e-05
15:89987597 A G 0.060278 8.2581e-06
15:89989541 T G 0.539920 -4.6310e-05
15:89991702 A G 0.100958 1.8592e-05
15:89993349 C T 0.399039 -1.2303e-05
15:89996296 C T 0.226611 3.3585e-05
15:90001851 T C 0.045967 9.5937e-06
15:90007313 T C 0.028745 -1.5023e-05
15:90009259 A C 0.273487 3.3192e-06
15:90009761 C T 0.056318 6.2285e-05
15:90012795 C T 0.436891 1.8664e-06
15:90016491 C T 0.755304 -9.4788e-06
15:90022798 C T 0.072005 -6.0214e-05
15:90023558 A G 0.265986 -1.3498e-05
15:90026786 A G 0.110270 -3.4411e-06
15:90031055 C T 1.950956 -1.0771e-05
15:90032233 A G 0.051849 1.0851e-05
15:90037744 T G 0.053004 -2.0798e-06
15:90040682 A C 0.276535 7.8093e-06
15:90048428 C T 0.737393 -2.9977e-05
15:90053479 G A 0.056870 4.0606e-06
15:90058802 A G 0.056588 -1.0297e-05
15:90058858 T C 0.932717 -3.5096e-05
15:90059097 A G 1.032276 -1.1063e-05
15:90062451 A G 1.123036 -1.4256e-05
15:90064293 G C 1.234005 -1.3685e-05
15:90064573 T C 0.177410 -2.4095e-05
15:90064593 C T 0.550865 -2.6842e-05
15:90065718 G C 0.963273 -5.7384e-06
15:90067396 A G 0.050116 -2.1363e-05
15:90068496 T C 0.022980 -3.1897e-05
15:90070438 A G 0.117178 -4.8521e-05
15:90071114 G C 0.444422 -2.1188e-05
15:90072229 A G 0.296821 -2.8320e-06
15:90072622 G A 0.162288 5.1759e-05
15:90093481 A G 1.841574 -6.0890e-05
15:90098150 G A 1.837667 -1.1083e-04
15:90098754 G C 1.098465 -8.6707e-05
15:90099243 G A 0.589656 1.2113e-05
15:90110044 G A 0.162038 -2.0123e-06
15:90112327 C T 1.838176 -1.2692e-04
15:90126121 T C 1.174087 -2.2124e-04
15:90127775 T C 0.042997 -3.6472e-05
15:90128966 T C 1.032565 -2.2810e-04
15:90142421 T C 0.661960 4.3704e-05
15:90144615 C T 0.044938 -4.8481e-06
15:90148494 G A 0.053296 1.7094e-05
15:90161355 A G 1.842302 -1.2710e-04
15:90164910 G C 0.188365 -4.3753e-05
15:90168108 T C 1.827329 -2.1897e-04
15:90168693 A T 0.664213 3.5914e-05
15:90169192 T C 0.033523 6.2658e-06
15:90169331 G A 0.652960 3.4769e-05
15:90170237 T C 0.658374 3.5510e-05
15:90172778 C G 0.043169 -3.8706e-05
15:90174432 G C 0.385413 2.1568e-06
15:90175334 A G 0.039843 -1.0107e-05
15:90176073 A C 1.176644 -1.9186e-04
15:90176432 G T 1.840899 -1.3856e-04
15:90191355 C T 1.358450 -3.4791e-04
15:90195536 C G 0.110936 4.6715e-06
15:90195712 A G 1.037898 -1.4738e-04
15:90195766 G A 1.840987 -1.0073e-04
15:90196008 T C 0.508209 6.8404e-05
15:90199172 A G 0.476267 4.3531e-05
15:90210437 A C 0.091461 1.0631e-05
15:90212144 C T 1.428264 -3.6212e-05
15:90213343 A C 0.020049 -3.0657e-05
15:90214119 C T 0.044439 9.0303e-07
15:90217297 T C 1.305244 -7.6925e-05
15:90219162 T C 0.238847 -1.1862e-05
15:90219946 A T 1.280160 -4.7588e-05
15:90220238 T C 0.150762 7.4752e-05
15:90220402 C T 0.067588 -1.4958e-06
15:90223009 G T 0.034377 1.0541e-05
15:90225743 C T 0.225410 -4.6388e-06
15:90226848 A G 0.093652 8.6221e-05
15:90226947 A C 1.431776 -1.3072e-06
15:90229321 C T 1.855363 -1.2607e-05
15:90233553 C T 0.421886 -4.9799e-06
15:90241638 G A 0.064407 -4.2838e-06
15:90243252 C G 0.031864 3.6007e-05
15:90243309 A G 0.136873 1.2010e-04
15:90245033 A G 0.050456 -8.5905e-06
15:90245174 A T 0.929481 7.5163e-06
15:90254800 T C 1.359060 2.2581e-06
15:90255284 G A 0.063287 -3.4122e-05
15:90255555 C T 0.791469 -2.9118e-05
15:90264358 T C 0.123078 -3.6779e-06
15:90268620 G A 0.081947 -2.1341e-05
15:90281278 C A 0.110037 -9.7279e-06
15:90291094 A G 1.221109 2.9632e-05
15:90292611 C A 1.289482 -3.8858e-06
15:90295006 G C 0.546633 -2.0358e-05
15:90295417 T C 0.051836 -1.3351e-05
15:90297092 A G 0.120190 2.6294e-05
15:90304409 T C 0.104821 3.4341e-05
15:90304789 A G 0.118307 -2.0133e-06
15:90304855 C A 0.069665 3.1331e-05
15:90310014 A G 0.067857 -1.7563e-05
15:90311749 T C 0.663044 -9.8631e-06
15:90321996 T C 1.166280 3.2817e-05
15:90333851 A G 0.378509 -2.9361e-07
15:90335256 C T 0.116431 2.5328e-05
15:90335534 A G 0.548275 1.1740e-05
15:90335788 T C 0.649331 2.4153e-05
15:90338029 C T 0.650080 2.5778e-05
15:90338512 C T 1.033529 2.4503e-05
15:90340719 A G 1.311924 3.2536e-05
15:90342466 T C 0.042446 -2.7522e-05
15:90344352 C T 0.228386 2.8556e-06
15:90346861 T C 1.015203 -9.6481e-06
15:90347338 C T 0.210028 1.2960e-05
15:90347814 A G 0.178355 2.1261e-05
15:90349461 A G 0.173545 1.5580e-05
15:90349558 T C 1.074151 -2.3583e-05
15:90351574 A G 0.819250 5.9117e-05
15:90352069 A G 0.139726 -7.7298e-06
15:90356101 A G 0.139889 -1.4055e-05
15:90361383 A G 0.116246 -1.9206e-05
15:90363995 C A 0.874049 2.4092e-05
15:90365575 T C 0.489987 9.9484e-06
15:90374781 A G 0.439874 -3.9670e-05
15:90378463 A G 0.103892 2.1940e-07
15:90379380 C T 0.114983 -4.2319e-06
15:90379632 A C 1.437583 3.9454e-06
15:90382620 T C 0.993960 4.5928e-05
15:90395279 G A 0.158078 -2.3377e-05
15:90404123 A C 0.157981 8.3451e-06
15:90414642 G C 1.459086 6.8915e-06
15:90419829 C T 0.031037 1.0613e-05
15:90427793 T C 0.047993 5.7693e-05
15:90428894 C A 1.472790 2.2226e-06
15:90433681 A G 0.157932 -7.9905e-06
15:90434413 G T 0.227136 -2.4716e-05
15:90441874 C T 0.038483 1.4475e-05
15:90443720 G T 0.852208 -1.6650e-05
15:90444214 G A 0.030180 -2.1231e-05
15:90446653 T C 0.046763 7.3900e-06
15:90447946 G A 0.766398 -9.5818e-06
15:90448619 T C 0.038830 1.5244e-05
15:90451805 T C 0.064968 1.6056e-05
15:90452260 T G 0.133894 1.9832e-05
15:90452882 G A 1.817390 -1.2282e-05
15:90454175 T C 0.054803 3.3630e-05
15:90457907 A G 0.037876 2.3725e-06
15:90461129 A C 1.583307 -3.2122e-06
15:90461823 A C 0.096070 -1.4476e-05
15:90463723 T A 1.837514 -2.7248e-05
15:90467688 T C 0.035983 2.2871e-05
15:90468290 A C 1.811022 -5.0866e-06
15:90473955 C A 0.080104 -2.5629e-05
15:90474451 A G 0.037168 2.4494e-05
15:90476610 G A 1.852403 2.2671e-05
15:90476618 C T 0.123591 -5.7634e-06
15:90476911 A G 0.024827 -1.7045e-05
15:90486538 T G 0.036087 -2.8601e-05
15:90491866 C T 0.050177 -1.8861e-06
15:90512031 T C 0.038005 -1.9633e-07
15:90514262 A G 0.049950 3.0636e-05
15:90519816 T C 0.022597 1.5300e-05
15:90542689 A G 0.226104 -1.0874e-05
15:90546090 A G 0.763697 -1.2711e-05
15:90546687 G T 0.070220 1.7514e-06
15:90550466 A G 0.028391 -2.9489e-05
15:90550845 G A 1.936304 -2.4649e-06
15:90552390 A G 0.087053 -1.3590e-05
15:90557494 T G 0.079000 1.0476e-05
15:90564624 G A 1.212910 -1.1371e-05
15:90564714 G A 1.174337 -5.1155e-06
15:90578040 A G 0.091906 1.5120e-05
15:90579192 A G 0.383634 -1.0717e-04
15:90581016 G T 0.637529 -3.2051e-05
15:90585859 C T 0.354051 -9.1541e-05
15:90589801 A G 0.075995 1.9555e-05
15:90598574 A G 0.029131 -1.2344e-06
15:90598801 G A 0.227922 4.2948e-05
15:90606246 G A 0.030332 -1.2550e-06
15:90609402 A G 0.088559 2.7244e-05
15:90610807 A C 0.226818 4.6298e-05
15:90610934 G C 0.029690 -1.6142e-06
15:90615898 A G 0.023230 1.9325e-05
15:90616132 A G 0.512039 -3.5916e-04
15:90618867 T G 0.789674 -1.3295e-04
15:90622936 A G 0.022000 3.0637e-05
15:90628591 A G 0.026752 7.9172e-06
15:90629153 G A 0.195912 2.2144e-05
15:90629250 T C 0.021452 1.7113e-05
15:90631255 A G 0.363718 3.1014e-05
15:90633416 G A 0.563894 -2.4139e-06
15:90638581 C T 1.160571 5.4767e-05
15:90642706 T G 0.450784 5.5334e-06
15:90648046 A C 1.156712 4.1994e-05
15:90651882 G C 1.184986 6.0507e-05
15:90673049 A G 1.613107 3.0098e-05
15:90673161 C A 0.503460 5.2879e-06
15:90683249 T A 1.372926 2.4589e-05
15:90686924 A G 0.031605 2.1930e-05
15:90688558 A C 0.601052 2.6069e-05
15:90693053 G A 1.388743 -1.6009e-05
15:90695432 A C 0.495242 -5.0964e-06
15:90698399 A G 0.046467 2.7536e-05
15:90713950 A G 0.386685 -3.3924e-05
15:90716872 A G 0.628833 -2.4741e-05
15:90732942 T G 0.358381 -3.7843e-05
15:90733428 T G 0.078874 -1.6127e-05
15:90747977 A G 0.196600 -3.6679e-05
15:90753755 A G 1.516843 -1.7890e-06
15:90753953 T C 0.768092 3.9063e-05
15:90756292 G A 0.239753 8.9966e-06
15:90762595 G T 0.036055 -8.1385e-06
15:90764219 A G 0.287746 -2.7814e-05
15:90767489 C T 1.312687 -1.2588e-05
15:90775643 A G 0.310262 -2.7149e-07
15:90775700 A G 0.975981 -4.0068e-05
15:90776375 C T 1.009858 -2.0855e-05
15:90785060 T C 0.324667 2.9209e-06
15:90788908 C T 0.851455 -1.6926e-05
15:90796558 A G 0.524250 -2.0969e-05
15:90799320 T C 0.044552 2.3002e-05
15:90800449 T C 0.522234 -1.7337e-05
15:90806029 C T 0.170461 -1.2074e-05
15:90809633 A G 1.929543 -1.2107e-05
15:90814664 T C 0.195976 8.6404e-06
15:90815997 A G 0.041209 -1.0026e-06
15:90818641 C G 0.504775 -4.8287e-06
15:90838350 T C 0.291326 4.3566e-05
15:90845500 T G 0.269926 -1.0444e-05
15:90849983 C T 0.052083 3.3371e-06
15:90853337 G A 0.951585 1.5067e-05
15:90869009 C T 0.257758 -4.5948e-06
15:90875633 A G 0.092717 2.4622e-05
15:90877591 C T 0.980658 -2.5836e-05
15:90881792 G T 0.722190 -2.8114e-05
15:90886772 G T 0.060142 -1.4740e-05
15:90895359 C G 0.238231 -4.4806e-05
15:90897952 T C 0.393420 -3.5514e-06
15:90903311 G A 0.942620 -2.7965e-05
15:90903502 A G 0.213906 2.9387e-05
15:90916387 G A 0.257959 -4.3490e-05
15:90920166 A G 0.566497 -2.5579e-05
15:90920521 A G 0.101328 3.1127e-05
15:90929563 T C 0.915576 -2.1011e-05
15:90937051 A T 0.911522 -1.3930e-05
15:90938232 A G 0.910565 -1.5638e-05
15:90946757 G A 0.272802 -1.3574e-06
15:90949904 G T 0.273386 1.2542e-05
15:90954235 A C 0.033877 -1.6885e-05
15:90962971 A G 0.158286 2.3799e-05
15:90966936 A G 1.888996 -3.9396e-05
15:90978080 C T 0.088368 5.8445e-05
15:90984854 G T 0.024032 6.8553e-06
15:90990254 G A 0.038164 3.2659e-05
15:90991456 G T 0.075521 -7.8764e-06
15:90993349 T C 0.270497 1.1366e-05
15:90995471 T C 0.670295 -8.9173e-06
15:91008536 C T 0.396770 -2.3637e-05
15:91009484 A G 1.025736 -1.2070e-05
15:91012166 G A 0.057484 1.3532e-05
15:91017232 A G 1.895049 -4.1523e-05
15:91033849 G T 0.046120 -9.9230e-06
15:91074176 G A 0.071986 2.4064e-05
15:91079863 C A 1.397455 3.9428e-05
15:91080553 A G 1.812998 3.5248e-05
15:91083353 A G 1.099709 1.8348e-05
15:91084509 T C 0.028745 -7.8922e-06
15:91094064 C T 0.900080 9.1005e-06
15:91097161 G A 0.108174 2.6971e-05
15:91103299 G T 0.027739 -1.0591e-05
15:91105869 A G 0.143495 -1.4004e-05
15:91108674 C A 0.152713 -3.2168e-06
15:91114376 G A 1.372848 -9.2597e-07
15:91116532 T C 0.048817 -5.2357e-06
15:91128237 G A 0.101455 -1.3580e-06
15:91135332 G C 0.243593 8.4064e-06
15:91135411 T C 1.696045 2.5194e-05
15:91135689 T C 0.065757 6.0938e-06
15:91137831 G A 0.174807 -1.0936e-05
15:91143253 C A 1.431127 1.6241e-05
15:91143801 T C 0.045347 6.2628e-06
15:91147512 G A 1.008903 -1.7505e-05
15:91155454 G C 0.589309 1.1093e-05
15:91160507 A T 0.478889 7.1841e-07
15:91168261 G A 0.143355 -1.6134e-06
15:91173626 C T 0.385552 -1.4226e-05
15:91184174 T C 0.057516 -2.2321e-05
15:91185994 T C 0.481716 -1.4241e-05
15:91186950 T C 0.071603 1.3221e-05
15:91187576 G A 0.030907 2.8804e-06
15:91189400 T C 0.066166 -4.1611e-05
15:91195039 G A 0.482349 -1.3699e-05
15:91199000 G A 0.100552 -1.8904e-05
15:91221307 T C 0.391888 -9.7662e-06
15:91221504 C T 0.116252 -3.0028e-05
15:91225503 A C 0.033893 1.8196e-05
15:91227472 A C 0.513051 -3.8010e-05
15:91235390 T C 0.057104 1.8239e-05
15:91241740 C T 0.581795 -1.5511e-05
15:91253593 T C 0.130852 2.3411e-05
15:91254625 T C 0.562593 -3.9330e-05
15:91256699 A G 0.027434 4.8394e-06
15:91260100 T C 0.033987 -7.8121e-06
15:91274575 T G 0.527369 -4.2468e-05
15:91279053 G T 0.106538 1.1588e-05
15:91287412 G A 0.415690 3.7292e-05
15:91289428 A G 0.064407 -8.2761e-06
15:91289835 T C 0.027736 -1.2117e-05
15:91293809 G A 0.065786 1.2921e-05
15:91299840 G C 0.170948 2.0958e-05
15:91306067 C A 0.073732 1.0616e-06
15:91310531 T C 0.035207 3.6854e-06
15:91310732 C A 0.160779 -1.5752e-05
15:91311017 T C 1.501263 9.8029e-05
15:91313316 C T 0.216289 -4.9255e-05
15:91326099 T C 0.149779 -2.7251e-05
15:91327243 G A 0.067932 5.7876e-05
15:91329819 C T 0.048697 4.5901e-05
15:91338756 G A 0.572794 3.9376e-05
15:91343156 G T 0.357784 -1.5388e-06
15:91349957 A C 0.104227 -1.9480e-05
15:91351102 A C 0.119109 5.1458e-06
15:91351868 C A 0.823304 -2.5166e-05
15:91354521 A G 0.150418 -3.2068e-05
15:91356089 A G 0.075699 2.4265e-06
15:91356253 C A 1.384984 -1.3424e-05
15:91357554 C A 0.034789 4.6567e-06
15:91359755 G A 1.236121 7.0425e-06
15:91363303 G A 0.346722 8.8639e-05
15:91366130 C G 0.355360 3.0578e-07
15:91367727 C T 0.135857 1.1995e-05
15:91370205 G C 0.417595 3.6473e-06
15:91377250 G C 0.194795 -3.3610e-05
15:91377320 G C 0.091419 -2.9868e-05
15:91378285 A G 0.059954 5.7934e-05
15:91379999 T C 0.634884 -3.4951e-05
15:91380786 G T 0.446077 -1.2588e-04
15:91382995 T C 0.694616 -4.3600e-05
15:91397701 A T 0.200381 -6.6381e-05
15:91397733 A C 0.170175 7.5735e-06
15:91400208 G T 0.934314 3.0554e-04
15:91404705 A G 0.673369 1.1851e-04
15:91406188 A G 1.196869 1.3028e-04
15:91416565 T C 0.226857 -4.3713e-05
15:91417850 T C 0.075125 2.6892e-05
15:91420552 T C 0.111835 2.6914e-05
15:91426560 A G 1.112799 -3.6248e-08
15:91429176 T G 0.653060 1.2855e-04
15:91439168 T C 0.029122 3.8558e-07
15:91441673 A G 0.704860 -6.8453e-06
15:91445276 C T 0.035597 2.0917e-05
15:91449015 G A 0.557954 9.2040e-06
15:91449702 T A 0.025080 2.1739e-05
15:91449962 T C 0.061340 2.1735e-05
15:91450441 A G 0.725637 5.2580e-06
15:91452595 G A 0.577588 2.1881e-05
15:91453186 C A 0.090101 8.7217e-06
15:91456607 G A 0.022224 -4.2154e-06
15:91459475 A G 0.152771 -3.2805e-05
15:91461545 A G 0.128155 -4.1377e-05
15:91465649 T C 0.041355 -1.9196e-05
15:91474738 C G 0.539352 8.8495e-06
15:91483392 G A 0.541203 -1.2381e-06
15:91484259 A G 0.129434 -1.1846e-05
15:91490874 A G 0.144332 -1.1626e-05
15:91491692 T C 0.041599 5.0352e-06
15:91492877 T C 0.241629 1.0385e-05
15:91493972 A G 0.044945 1.4648e-05
15:91496242 T C 0.045373 1.4641e-05
15:91499813 A G 0.410597 -1.7606e-05
15:91499986 T G 0.172594 4.8673e-05
15:91504900 T C 0.023643 2.2296e-05
15:91506368 T G 0.030261 2.9887e-05
15:91511260 G A 0.715387 6.4080e-05
15:91511749 C T 0.026570 2.2787e-05
15:91513674 C T 0.136984 -4.1554e-06
15:91519846 T C 0.097076 3.0251e-05
15:91521337 A C 0.601276 4.3461e-05
15:91523222 C T 0.060561 3.0359e-05
15:91525197 T C 0.391051 1.1802e-07
15:91533068 C T 0.119664 -8.7268e-06
15:91536225 A G 0.324946 1.7621e-05
15:91538767 T A 0.108453 -3.1783e-05
15:91538920 T C 0.255073 2.5711e-06
15:91543761 T C 0.771961 7.8917e-05
15:91544185 G A 0.166459 3.6441e-05
15:91544900 T C 0.204263 1.0889e-06
15:91561446 C T 0.744541 8.4767e-05
15:91562676 C G 0.025989 -2.3571e-05
15:91570879 T C 0.058266 -1.0961e-05
15:91571086 A C 0.142128 5.5754e-05
15:91573419 T G 0.092052 4.5754e-05
15:91575366 T G 0.110618 -1.6340e-06
15:91575419 A G 0.306348 2.1252e-05
15:91578240 A G 0.562680 2.6319e-05
15:91580593 A C 0.278833 6.9421e-07
15:91581656 T C 0.049716 1.3146e-05
15:91584172 A C 0.171675 1.5527e-05
15:91585411 C T 0.111945 1.5155e-05
15:91586112 C T 0.103802 2.0952e-05
15:91586210 G C 0.214646 -6.8153e-06
15:91586775 C T 0.428712 4.2810e-06
15:91588040 A G 0.189534 1.3762e-05
15:91588547 C T 0.858933 1.5363e-05
15:91592332 A G 1.277703 -3.4500e-06
15:91593190 G A 0.654917 5.4841e-06
15:91593736 C G 0.876681 -2.6779e-05
15:91593843 G A 0.343275 -2.0634e-05
15:91593988 C G 1.033098 -7.5340e-05
15:91594955 T C 1.154939 -3.2906e-05
15:91597561 A G 0.303008 1.4680e-05
15:91601184 G A 0.518930 2.5523e-05
15:91601687 C T 0.141567 -3.1960e-06
15:91601963 C G 1.345697 -2.9865e-05
15:91604402 A G 0.039330 -1.2519e-06
15:91607594 A G 0.066104 3.0886e-05
15:91609153 A G 0.057597 4.5260e-06
15:91611049 G A 0.843094 -5.5661e-05
15:91614527 A C 1.336401 -1.8111e-05
15:91617539 T C 0.057250 4.7956e-06
15:91623345 A G 0.090607 1.7715e-05
15:91626263 C T 0.045802 3.6032e-05
15:91645528 T C 0.860102 -6.1371e-05
15:91646049 A G 0.051317 -8.0572e-06
15:91647440 G T 1.152236 -6.3938e-05
15:91653821 T C 0.059593 8.3433e-06
15:91654229 G T 0.104889 -5.5186e-05
15:91656488 A G 0.055059 -1.0159e-05
15:91657071 G A 0.136961 4.6263e-06
15:91659842 A G 0.981200 -5.6349e-05
15:91662716 C T 1.089517 -4.3125e-05
15:91665685 A C 0.139200 2.7305e-05
15:91668312 G C 0.109267 4.6794e-06
15:91671076 A G 1.816832 -1.2983e-05
15:91684287 G A 0.241551 5.4629e-05
15:91694413 C T 0.064566 3.9490e-06
15:91699438 G A 0.083502 -2.5428e-06
15:91701104 C T 0.588923 -1.5175e-05
15:91702229 T C 0.148325 -7.2996e-06
15:91704124 A G 0.742713 -2.1180e-05
15:91704167 T C 0.036869 7.1167e-06
15:91711748 T C 0.173103 6.0212e-05
15:91713175 G A 0.023798 9.1346e-08
15:91717352 T C 0.632170 -7.4957e-06
15:91727125 A G 1.323352 -3.3524e-05
15:91729782 A G 0.108508 -2.5632e-05
15:91731905 T C 0.678900 -2.4446e-05
15:91744509 C T 0.825965 5.1828e-05
15:91744815 T C 0.335975 -3.7315e-06
15:91745246 G C 0.650139 5.1031e-05
15:91753863 T C 0.087770 -1.8680e-05
15:91754236 C T 0.244583 3.2287e-05
15:91755854 A G 0.046052 1.5920e-05
15:91765766 G A 0.833781 2.9215e-06
15:91770370 C G 0.061859 1.4960e-06
15:91773107 T C 0.066221 2.2145e-05
15:91783311 C A 0.526716 3.2211e-05
15:91783717 T C 0.163336 -5.3879e-07
15:91784528 C T 0.024324 -5.7048e-05
15:91784856 C T 0.336307 2.7052e-05
15:91790619 G A 0.043981 -5.3082e-07
15:91792178 C G 0.524009 7.8506e-06
15:91795921 G A 0.069964 -7.6200e-06
15:91797866 C T 0.349303 2.6829e-06
15:91798199 T C 0.092133 3.7192e-06
15:91798573 T G 0.233349 -1.3690e-05
15:91808322 A G 0.087410 5.2514e-06
15:91812453 G A 0.690523 2.8635e-05
15:91817813 T G 0.672740 2.9636e-05
15:91819789 T C 0.603649 1.7514e-05
15:91821342 A G 0.248393 1.2796e-05
15:91822913 C A 1.888594 6.2795e-06
15:91823828 A G 0.046886 7.4699e-06
15:91827271 G A 0.024324 -6.0219e-05
15:91827438 A G 0.156014 1.3259e-05
15:91835070 C T 0.038908 7.3963e-07
15:91836373 G A 0.172970 6.6429e-06
15:91836645 A G 0.048668 -6.7626e-06
15:91836884 G A 0.073852 -3.2543e-05
15:91847999 G T 0.232885 -3.4780e-06
15:91848169 T C 0.113442 4.2768e-05
15:91850029 T C 0.291147 -7.8555e-06
15:91855581 G A 0.506602 -2.4877e-05
15:91855708 G A 0.054416 -2.3817e-06
15:91857537 T C 0.144553 2.4217e-05
15:91860733 G A 0.033419 -2.2452e-05
15:91877548 A G 0.123994 -9.1593e-06
15:91886851 A G 0.040213 -1.0677e-06
15:91886993 T C 0.028469 -2.4142e-05
15:91889397 G T 0.082545 8.2413e-06
15:91893855 A G 0.038723 6.3877e-06
15:91895484 A G 1.030949 -3.0334e-06
15:91898319 T C 0.108440 2.7557e-05
15:91903314 C A 0.057578 5.3633e-07
15:91904138 G A 0.073755 -1.0217e-05
15:91904309 T C 0.118671 1.7818e-05
15:91905595 T C 1.049139 -1.4482e-05
15:91906902 G A 0.060811 -1.2562e-05
15:91909875 T C 0.368168 7.4656e-05
15:91912757 G A 1.227328 2.1599e-05
15:91916854 T G 0.191575 -4.4825e-06
15:91918150 T C 0.066828 -2.9107e-05
15:91918404 C T 0.822632 -2.8831e-06
15:91919538 G A 0.742320 2.3360e-06
15:91920206 C T 0.712056 9.2497e-05
15:91927358 C T 0.053082 -4.2290e-05
15:91928164 A G 0.076478 6.8134e-06
15:91928446 G A 1.551011 3.1140e-06
15:91929208 A G 0.037100 -5.0753e-06
15:91935924 T C 0.167504 3.4214e-07
15:91938149 T C 0.105895 -7.1191e-05
15:91943829 T C 0.500760 1.2127e-04
15:91947614 A G 1.158533 -7.3348e-05
15:91952793 T C 0.062174 6.3204e-05
15:91953667 A G 0.149181 1.9266e-05
15:91956820 A G 1.002438 -5.4976e-05
15:91965264 T C 0.123202 1.0343e-05
15:91970600 A T 0.033503 -7.7376e-06
15:91972812 A G 0.098907 1.7367e-05
15:91973686 C A 1.701702 1.6042e-05
15:91976182 A C 0.082545 -3.0738e-05
15:91988574 G A 1.005193 1.3141e-05
15:92006998 C T 1.263094 -1.2151e-05
15:92007797 T C 0.346411 4.6502e-06
15:92008265 C T 0.111923 -3.3048e-06
15:92009171 A G 0.434863 2.2404e-05
15:92010200 G A 0.472232 5.3451e-06
15:92010377 G A 0.054046 -1.0899e-05
15:92012494 T C 0.057182 6.3828e-05
15:92012816 C T 0.264691 -6.9546e-06
15:92013592 T C 0.444259 -1.2731e-05
15:92014055 G C 0.202718 6.4143e-06
15:92014756 T C 0.717662 -5.2153e-07
15:92022658 G A 1.449992 5.6064e-06
15:92022758 T G 0.465468 -1.1080e-05
15:92024872 G T 0.197869 6.1060e-07
15:92025667 C T 0.044143 -2.4140e-05
15:92030179 T C 0.112977 5.7042e-05
15:92032008 A G 0.862189 9.1745e-07
15:92033788 G A 0.241113 -1.5775e-05
15:92034471 G A 1.949388 -1.8512e-05
15:92040081 G A 1.158572 5.3335e-07
15:92040493 C T 0.230558 1.6430e-05
15:92040919 A G 0.190192 -4.8201e-05
15:92041560 A G 0.096313 5.6309e-05
15:92043537 T C 0.152687 -2.8280e-05
15:92051652 T C 0.059957 3.3973e-05
15:92054139 C T 0.878285 1.0375e-05
15:92055605 A G 0.358751 -2.2141e-06
15:92058631 G A 0.325797 3.8467e-07
15:92060472 G A 0.093639 1.0130e-05
15:92064780 A G 0.031764 -1.8125e-05
15:92067269 C G 1.155459 -1.0495e-05
15:92068636 A G 0.079279 -5.1980e-05
15:92069174 T G 0.052667 -1.6748e-05
15:92071958 C G 1.210849 -8.1550e-06
15:92073658 C T 1.214413 -9.7857e-06
15:92079758 T C 0.379070 -1.2919e-05
15:92083295 G A 0.922743 2.4657e-05
15:92086045 A G 0.049570 2.0263e-05
15:92088299 T C 1.294500 3.1993e-05
15:92088579 A G 0.024811 1.8182e-05
15:92090795 G A 1.306348 5.5965e-05
15:92091172 T C 0.515629 -9.6537e-06
15:92091462 C T 0.423827 -6.0833e-05
15:92092773 G A 0.087469 -3.4976e-05
15:92093517 G A 0.654550 -3.6079e-05
15:92098706 A G 0.095849 2.0470e-05
15:92106293 C T 0.058551 4.6533e-05
15:92116189 T C 0.078185 -1.0321e-05
15:92119390 C A 0.373276 -4.3553e-05
15:92119411 C T 0.097440 2.8039e-05
15:92120170 G A 0.178959 4.6857e-07
15:92127287 G A 0.040041 -2.0750e-05
15:92127701 C A 0.080617 2.3614e-05
15:92127745 G A 0.062547 -9.1074e-06
15:92129728 T G 0.044393 4.9094e-05
15:92130058 T C 0.110176 -3.3865e-05
15:92131770 G T 0.221453 -2.0658e-05
15:92133358 G A 0.023360 -6.5554e-06
15:92134511 G A 1.869261 -7.2713e-05
15:92138058 T G 0.112218 -3.8161e-05
15:92138801 C T 1.339001 2.7446e-05
15:92142766 A C 0.183159 8.5868e-07
15:92149091 C T 0.253217 -2.7787e-05
15:92150084 T C 0.075018 -1.2086e-04
15:92150717 A C 0.052923 7.8218e-07
15:92152779 T C 1.631349 -2.2254e-06
15:92153206 A G 0.059824 -3.5507e-06
15:92158535 T C 1.210489 4.1903e-05
15:92158614 G A 0.244287 -2.5190e-05
15:92158651 A G 0.073093 2.1159e-05
15:92163703 A G 0.063479 1.9113e-07
15:92164015 C A 1.700319 -1.5858e-05
15:92164115 T C 1.004473 5.3154e-05
15:92164894 T G 1.890580 2.8186e-06
15:92165295 C T 0.033409 -7.1804e-06
15:92169340 G A 0.391813 3.5721e-05
15:92169422 T C 0.168841 4.3841e-06
15:92169652 A G 0.060574 1.4635e-05
15:92169857 C T 1.061090 -2.7405e-06
15:92170382 C A 0.444435 -4.0242e-05
15:92176277 G A 0.149230 -4.2783e-05
15:92181221 A G 0.250906 -8.4675e-06
15:92193314 C T 0.169786 1.8461e-05
15:92196312 T C 0.107064 3.0571e-06
15:92198352 T C 0.207941 -5.0373e-06
15:92207114 A G 0.721745 3.9860e-05
15:92208183 T C 0.067309 -3.7943e-05
15:92211741 G A 0.219093 -2.9272e-05
15:92211774 A G 1.049427 5.1117e-06
15:92217321 G A 0.583781 7.1235e-05
15:92218223 C T 0.097492 7.2959e-06
15:92219670 G A 0.094122 -4.6701e-06
15:92222414 T G 0.138486 5.9587e-05
15:92222581 G T 0.142255 -6.9006e-05
15:92235954 C T 0.516933 3.3447e-05
15:92243390 G T 0.539979 3.9812e-05
15:92246159 G A 0.030212 3.6541e-05
15:92246234 A T 1.215403 -8.8217e-06
15:92246643 A G 0.170302 2.4148e-05
15:92249722 C T 0.083788 6.9637e-06
15:92250086 C A 0.255846 -2.7432e-05
15:92252476 C A 0.682373 4.9952e-05
15:92264059 A C 1.009562 -7.3101e-05
15:92278749 T C 1.547360 -3.0257e-05
15:92280440 C A 1.704500 -1.4251e-05
15:92281590 G A 0.107817 1.1466e-05
15:92286170 T C 0.262681 2.0472e-05
15:92288419 T C 0.158283 2.0691e-05
15:92288866 G A 0.047587 -3.9478e-05
15:92291133 A G 0.072242 -6.7530e-06
15:92295863 A G 0.221641 5.8034e-06
15:92301940 A G 0.025191 -4.6182e-06
15:92302082 A G 0.025616 -8.4710e-06
15:92302770 T C 0.050807 -4.2446e-05
15:92304261 T C 1.073888 -3.4583e-06
15:92307483 A G 1.966178 4.2763e-05
15:92310037 G A 1.128148 -1.6715e-06
15:92321261 A G 0.187388 -7.4157e-05
15:92324062 C A 0.061018 -5.5668e-05
15:92324100 C T 0.035769 -1.7651e-05
15:92327069 G A 0.814744 -3.7431e-05
15:92327994 G C 0.048694 -1.7187e-05
15:92332876 G A 0.272104 5.3975e-07
15:92334591 C A 0.167485 2.3975e-05
15:92338050 A G 0.124107 -4.7453e-05
15:92344698 A G 0.023607 7.8426e-06
15:92349860 G T 0.205831 -4.3610e-05
15:92359706 C T 0.054783 8.8517e-05
15:92361475 G T 0.203585 -3.3339e-05
15:92372194 T C 0.028005 2.6786e-05
15:92375978 A G 0.033357 -1.0024e-05
15:92378017 C T 0.144442 2.7691e-05
15:92381843 T C 0.074579 8.3462e-06
15:92391437 G T 0.944233 -4.2678e-05
15:92397894 C G 0.518618 -5.3134e-07
15:92404030 A G 0.045672 -2.1748e-05
15:92407521 C T 0.035659 -1.3063e-06
15:92410259 G A 0.534591 -9.8551e-06
15:92414081 A G 0.743992 8.5631e-06
15:92415914 A G 0.465656 -2.4316e-05
15:92420384 C T 0.466740 -1.7085e-05
15:92422210 G C 0.170987 -2.0518e-05
15:92422728 A G 0.054455 -9.8146e-06
15:92423329 A G 1.303319 -1.9886e-05
15:92425123 A G 1.533822 3.2003e-07
15:92431157 G A 0.786480 1.3198e-05
15:92431925 A G 0.326569 -1.3931e-05
15:92437548 C T 0.246689 -1.1563e-06
15:92440277 A G 0.098800 -2.2128e-05
15:92449426 T C 1.258141 -2.0463e-05
15:92449569 G A 0.212128 4.5100e-05
15:92462187 A G 0.209706 2.8736e-05
15:92466080 A G 1.951488 7.4894e-06
15:92471037 A G 0.070016 2.1657e-06
15:92473871 A G 0.040670 -1.4505e-05
15:92474285 G T 1.384825 1.6214e-05
15:92474411 T C 0.026389 2.3990e-05
15:92477442 A G 0.086245 1.8402e-05
15:92477919 G A 1.515002 2.0311e-05
15:92487712 A G 0.099627 -7.3671e-06
15:92487758 A G 0.624017 1.2170e-05
15:92490859 G T 0.190517 4.0085e-05
15:92498395 C T 1.139548 1.6878e-05
15:92499448 G A 0.195658 4.1146e-05
15:92505227 G T 0.666076 -1.6220e-05
15:92509916 G A 0.618064 -6.8048e-06
15:92512974 A G 1.154462 2.8088e-05
15:92527113 T C 0.042072 1.4175e-05
15:92531742 C T 0.356356 5.5415e-05
15:92532377 C T 0.272627 2.9536e-05
15:92533914 A G 1.335573 2.6643e-05
15:92534973 T C 0.064530 -1.7730e-05
15:92536417 G T 0.444042 1.5345e-08
15:92544015 T C 0.153829 -1.0663e-05
15:92544668 G A 0.135202 1.2953e-05
15:92546079 C T 0.415277 5.3592e-05
15:92546482 T C 0.304299 -9.0684e-06
15:92546591 C G 0.305445 5.0304e-05
15:92547809 C A 0.693977 -5.1909e-05
15:92552029 C T 0.793257 2.4405e-05
15:92555344 A G 0.065741 2.7385e-05
15:92559066 G A 0.202316 -4.4851e-05
15:92560556 C T 0.146095 3.9229e-05
15:92560937 C G 0.244378 -5.7606e-05
15:92561980 C A 0.434571 -1.6537e-05
15:92563417 C T 0.329111 2.8461e-05
15:92567749 T C 0.025512 3.6893e-05
15:92568329 G A 0.029540 -7.5538e-05
15:92570472 C A 0.101442 5.2434e-06
15:92571631 C G 0.037626 -1.9769e-05
15:92572721 A G 0.049473 -9.2470e-06
15:92574827 T C 0.688917 2.0666e-05
15:92575841 C T 1.410065 -2.3447e-05
15:92576054 G T 0.279229 -1.6842e-05
15:92576926 C A 1.590805 1.9719e-05
15:92580351 G A 1.036230 3.2451e-05
15:92585201 G A 0.070288 7.3732e-06
15:92587324 C T 0.206658 -1.6109e-05
15:92595717 T G 1.601390 3.7066e-05
15:92601966 A G 0.302943 4.3839e-05
15:92602094 T C 0.060681 5.2137e-05
15:92604314 A G 0.066056 8.2237e-07
15:92605077 G A 0.200832 -2.4831e-05
15:92610124 T C 0.112013 5.1875e-05
15:92613456 G A 1.050807 1.9186e-05
15:92632953 T C 1.282601 3.2731e-05
15:92635895 A C 0.045555 -3.4083e-05
15:92637023 C T 0.087365 2.4736e-05
15:92637656 G A 0.812407 7.5513e-05
15:92641924 T C 0.617213 -2.8738e-05
15:92647645 C G 1.631829 2.1345e-05
15:92647684 C A 0.027703 -2.3307e-05
15:92651181 A G 0.557792 -2.4196e-05
15:92654946 G A 0.073015 4.6041e-06
15:92657373 C T 1.433347 4.9155e-05
15:92659800 A G 0.051761 5.8092e-05
15:92660774 T C 0.089452 -3.2038e-05
15:92660837 A G 1.638123 2.1964e-05
15:92661648 C T 1.801712 1.4121e-05
15:92669184 A G 0.218778 -3.9771e-06
15:92669892 T C 0.119664 -3.0270e-05
15:92670969 T C 0.069289 1.0142e-05
15:92671256 G A 1.014713 5.4732e-06
15:92672853 G A 0.163405 -5.7778e-06
15:92677196 A G 0.347417 -7.0716e-06
15:92678570 T C 0.070525 -7.2945e-06
15:92680070 G T 0.179579 -2.5308e-05
15:92685078 A G 0.779290 -2.8017e-05
15:92685831 A G 1.510380 -8.0350e-05
15:92686345 C A 0.873510 -3.8069e-06
15:92687783 A G 0.692630 1.4507e-05
15:92688094 A G 0.037418 -1.3261e-05
15:92689112 G A 1.276950 1.7200e-05
15:92689150 G C 0.114870 1.4523e-05
15:92694917 A G 0.057649 1.5550e-05
15:92697583 A G 0.372127 1.7254e-05
15:92702401 G A 0.175752 -1.7490e-05
15:92705797 C A 0.021273 -8.7916e-06
15:92707970 A G 1.268073 9.8607e-05
15:92714296 T G 0.653411 1.6260e-05
15:92717554 C T 0.951984 2.0664e-05
15:92725500 T C 0.320324 -8.4191e-06
15:92726702 A G 1.105960 2.0583e-05
15:92731659 A G 0.114195 1.2440e-05
15:92737908 G A 0.021179 -1.1866e-05
15:92741192 A G 1.234462 8.0378e-06
15:92744297 A G 0.121482 -2.4407e-06
15:92745295 A C 0.040651 -4.6913e-05
15:92747793 A G 0.168728 2.5509e-05
15:92760101 A G 0.605596 1.0612e-05
15:92764464 A G 0.153050 3.7846e-05
15:92774746 A G 0.948638 2.5204e-05
15:92774989 C T 0.480551 -7.4214e-06
15:92775768 T G 0.038512 1.5522e-05
15:92814751 G A 0.614341 2.8093e-06
15:92816774 A G 0.067487 4.0499e-05
15:92817293 C T 0.343149 2.0348e-05
15:92819338 T C 0.084142 -4.6130e-06
15:92820773 T C 0.036740 1.0231e-05
15:92825832 G A 0.948174 3.6102e-06
15:92826327 A G 0.025587 -5.3199e-06
15:92849362 C A 0.808194 -3.1129e-06
15:92850376 A G 0.821275 -5.8336e-07
15:92857048 G C 0.142255 3.8737e-05
15:92857466 A G 0.065478 -2.4561e-05
15:92858468 C A 0.161915 -4.7304e-06
15:92863155 C A 0.468457 -3.9160e-06
15:92865931 A C 1.972826 3.7851e-05
15:92868931 A C 0.121757 4.6342e-05
15:92869150 A G 0.094048 2.9506e-05
15:92869761 A G 0.118911 -3.4598e-05
15:92870858 C T 0.040599 2.2176e-07
15:92872503 G A 0.538194 -3.6447e-06
15:92879445 A G 0.032101 6.4505e-06
15:92880955 T C 0.028265 -4.9774e-06
15:92881342 C T 0.565459 4.6809e-07
15:92881706 T A 1.345181 -4.1517e-05
15:92883840 C T 0.067393 -3.2978e-06
15:92885057 T C 0.276022 2.2643e-05
15:92886221 A C 0.031868 -5.7532e-06
15:92886933 G T 0.094142 1.4625e-06
15:92888842 G T 0.699456 -2.7377e-05
15:92889765 G A 0.933818 -6.3260e-06
15:92893134 T G 0.022542 -8.2199e-06
15:92899677 C G 0.821957 -1.2504e-05
15:92903342 T A 0.085472 -8.8844e-07
15:92905319 C T 0.336589 -1.2271e-07
15:92909224 T C 1.143371 -5.9370e-07
15:92918190 T G 0.301774 -5.5011e-06
15:92918613 G C 0.387412 -1.2839e-05
15:92921027 T C 1.549797 -6.2213e-05
15:92921291 C T 0.117836 -2.0965e-05
15:92921824 A G 0.049405 8.6637e-06
15:92922095 C T 0.057120 3.9527e-05
15:92923247 T C 0.040368 -2.1805e-05
15:92926357 A G 0.215708 3.1265e-06
15:92929409 A G 0.060596 1.6494e-05
15:92935372 T C 0.111338 6.6153e-06
15:92935447 A C 1.697567 -1.9536e-05
15:92936584 A G 0.136354 -2.9111e-05
15:92939088 T G 0.163444 2.1648e-06
15:92942306 G A 0.020715 -9.9201e-06
15:92945117 T G 0.152232 1.3557e-05
15:92945975 C T 1.101994 1.4298e-05
15:92947401 T C 0.162710 -8.4196e-07
15:92951142 G A 0.833794 -1.0093e-05
15:92952633 A G 0.296785 1.2377e-05
15:92962430 A G 0.033578 7.7989e-06
15:92964428 C G 0.021968 2.2559e-05
15:92968248 C A 0.025249 1.2531e-05
15:92973815 T C 0.050567 -2.6557e-06
15:92973965 A G 0.163992 -2.2891e-05
15:92976045 A G 1.002032 1.3847e-05
15:92978789 C T 1.037226 2.2503e-05
15:92982265 G A 0.975280 2.5145e-05
15:92986870 C A 0.648669 1.9150e-05
15:92986916 G A 0.254697 2.5700e-05
15:92989647 T C 0.831288 -2.1350e-05
15:92990342 A G 1.118077 -1.0870e-06
15:92994407 G A 0.362208 1.6180e-05
15:92996007 A G 0.548395 -6.4162e-06
15:92996591 C A 0.969019 -3.6295e-05
15:93000995 A G 0.110082 -1.3538e-06
15:93001329 C T 0.060051 -5.7544e-05
15:93002182 T C 0.723757 -8.3116e-06
15:93006509 C A 0.113896 -1.2567e-04
15:93011237 A G 0.061223 -2.7013e-05
15:93013095 C T 1.364652 1.1257e-05
15:93013194 T C 0.176183 4.7500e-06
15:93015230 A C 0.063164 3.1661e-05
15:93015427 A G 0.571256 4.0153e-06
15:93015721 G A 0.044172 3.9847e-06
15:93016946 G A 0.031903 -1.4171e-05
15:93019165 T C 0.236601 -3.5192e-05
15:93019310 C T 0.100299 5.5963e-06
15:93021835 A G 0.144131 2.0919e-05
15:93024564 G A 1.347277 1.4060e-05
15:93029818 T C 0.036752 -4.9124e-06
15:93033043 A G 0.473387 4.7916e-05
15:93033907 C T 0.026265 -9.9554e-06
15:93037698 G A 0.176875 1.0914e-05
15:93039091 A C 0.583635 4.9410e-05
15:93040277 C G 1.863347 -7.3266e-05
15:93046042 T C 0.053654 -6.7664e-06
15:93047192 A G 0.698869 2.0484e-05
15:93049792 A G 0.221696 2.1980e-05
15:93052109 C T 1.433577 2.2131e-05
15:93053681 C T 1.434460 2.2353e-05
15:93061404 C T 1.004778 2.5373e-05
15:93063917 T C 0.549022 8.4302e-05
15:93071954 T C 0.424226 1.6778e-05
15:93072167 G A 0.804725 -1.0808e-05
15:93073841 T G 0.242622 1.4499e-05
15:93074890 A C 1.250584 -3.7791e-05
15:93084398 A G 0.131855 -1.3313e-04
15:93084717 C T 0.501461 1.0611e-05
15:93084746 T C 0.040982 1.7385e-08
15:93091052 C A 0.103048 6.2658e-05
15:93092735 A G 0.378285 -1.3654e-05
15:93096539 G C 0.049350 -1.0915e-05
15:93097243 A G 0.069555 5.0680e-05
15:93104065 C A 0.438878 -9.8054e-05
15:93104284 A G 0.071762 2.3973e-06
15:93104981 C T 0.475832 -1.8513e-05
15:93106083 A G 0.049823 -6.2966e-05
15:93109042 A G 0.139791 3.9734e-05
15:93114282 G A 0.743388 -2.5326e-05
15:93121413 C T 0.697038 3.4313e-07
15:93121437 G T 0.105217 -6.4377e-07
15:93123271 T G 0.031429 5.3287e-05
15:93125888 C T 0.440079 1.9454e-05
15:93126586 G A 0.194782 -1.1410e-05
15:93129329 A G 0.203919 -3.2954e-05
15:93131632 A G 0.124877 1.7121e-05
15:93132231 T C 0.052180 -9.1670e-06
15:93142222 T C 0.059123 -1.3550e-05
15:93143990 A G 0.053845 8.9046e-08
15:93153137 G A 1.432068 -6.9915e-06
15:93157633 A G 0.673373 -1.6298e-05
15:93159737 G A 0.616528 9.5113e-06
15:93164965 A C 1.260244 -4.5895e-05
15:93166790 G T 1.092159 -3.1183e-05
15:93168184 A G 0.297314 -2.6052e-05
15:93170409 A G 0.058792 -1.7351e-05
15:93170804 C T 0.163022 -6.4818e-05
15:93171282 C A 0.120797 4.6461e-05
15:93172591 G A 0.089546 -3.1031e-06
15:93173072 G A 1.758358 3.2516e-05
15:93175323 T G 0.057230 5.5059e-06
15:93176198 T C 1.151486 -6.1510e-06
15:93179175 C T 0.406845 7.1557e-05
15:93180918 A G 0.046789 1.4882e-05
15:93182185 T C 0.026645 1.9312e-06
15:93186915 C T 0.036791 3.0236e-05
15:93191827 A C 1.700647 5.2229e-05
15:93199428 C A 0.087290 8.5612e-07
15:93199453 G T 0.160084 1.9147e-05
15:93203914 A G 0.222732 -5.2345e-05
15:93211801 C A 0.513529 2.2055e-04
15:93214129 G T 0.084304 5.8744e-06
15:93215960 C T 0.104593 5.2877e-06
15:93219646 C T 0.069415 -1.8446e-05
15:93220004 T C 0.077043 1.0286e-05
15:93223843 A G 1.222534 -3.8020e-05
15:93227141 T C 0.052887 1.0193e-05
15:93235082 T G 0.084265 -9.8144e-06
15:93239388 C T 0.284562 -2.9189e-05
15:93246028 T C 1.239685 -2.6974e-05
15:93246436 G A 0.091584 -1.3947e-05
15:93246730 T C 1.929666 -2.7644e-05
15:93247709 G A 0.196398 -3.8674e-05
15:93251632 T C 0.775824 6.1936e-05
15:93259750 C T 0.288999 2.0784e-05
15:93260714 G A 0.471414 -4.5746e-06
15:93262873 T C 0.059681 -5.2288e-07
15:93263780 C T 0.142901 4.8431e-05
15:93267744 G A 0.487779 -1.2906e-05
15:93279000 G A 0.434918 1.7580e-04
15:93284193 T G 0.890002 7.5617e-05
15:93285524 C T 0.029076 -7.8043e-06
15:93296823 T C 0.076170 -4.6225e-05
15:93297605 C T 0.371095 2.0632e-06
15:93309300 G T 0.054144 9.1891e-07
15:93309673 G A 0.075082 -4.1270e-06
15:93313277 T C 0.787509 3.3831e-06
15:93319363 A G 0.152671 -2.3864e-05
15:93319605 C T 0.214221 -2.3727e-05
15:93324280 A G 0.072694 5.0898e-06
15:93325099 T C 0.070963 -1.5343e-05
15:93328309 A G 0.044095 9.2361e-06
15:93329998 C G 1.407708 2.1068e-05
15:93330426 G A 1.315793 5.6302e-06
15:93335129 T G 0.436940 2.2459e-05
15:93340230 G A 0.026694 6.3136e-06
15:93340773 T C 0.025373 -4.5371e-06
15:93341108 C T 1.427543 5.3050e-06
15:93345863 A G 0.056546 2.0837e-05
15:93358259 G A 0.338400 9.0102e-06
15:93363505 G A 0.275438 -7.0794e-06
15:93365044 G A 0.022214 1.2190e-05
15:93365704 G C 0.751350 -1.1496e-05
15:93367410 C T 0.753983 -3.0946e-05
15:93369625 G A 0.595716 4.6250e-05
15:93377637 A G 1.424142 1.5895e-05
15:93380914 A G 0.065517 2.5934e-05
15:93385604 C T 0.811323 -9.5935e-06
15:93388388 C T 0.602633 2.1911e-05
15:93391348 T C 0.131878 -3.1614e-05
15:93400309 G A 0.105596 2.3000e-05
15:93400566 C T 0.403206 -3.2397e-06
15:93402794 G A 0.207571 -8.0892e-06
15:93404129 G A 0.058876 -3.8697e-05
15:93409054 G A 0.811499 6.6631e-06
15:93415432 A T 0.122728 -2.3813e-05
15:93416999 T C 0.106541 -3.6483e-05
15:93431163 T C 1.368090 4.5172e-06
15:93447996 A G 0.073210 -3.8359e-05
15:93449641 G A 0.092513 5.1760e-06
15:93464509 G A 1.103808 -6.7408e-06
15:93467391 T C 0.936197 -2.0588e-05
15:93475990 G T 0.158198 1.7566e-05
15:93479512 T C 0.164158 -1.3633e-05
15:93490756 T C 0.048629 1.9517e-05
15:93494071 T C 0.061151 1.4049e-05
15:93499531 G A 0.032371 -2.3289e-05
15:93508031 A G 0.164336 2.0359e-05
15:93544053 G A 0.782153 -7.0098e-06
15:93544446 G C 0.203172 -2.2108e-05
15:93545488 A T 0.035169 1.7687e-05
15:93552656 T C 1.668552 2.4032e-05
15:93555199 A G 1.618784 1.3922e-05
15:93555250 G A 0.774081 -1.4510e-05
15:93555717 G A 0.514386 1.9053e-05
15:93557954 C G 0.062297 2.1201e-05
15:93559335 T C 0.075014 -1.0991e-05
15:93563612 G C 0.047288 -1.0682e-05
15:93563661 C G 1.756174 4.8806e-05
15:93563907 G A 0.290881 1.9886e-05
15:93566154 T C 0.142291 -8.7986e-06
15:93567352 A G 0.094837 -5.4645e-06
15:93567526 A G 0.740723 -1.8311e-05
15:93568008 A G 0.034510 9.7433e-07
15:93568825 T C 0.132981 -1.0226e-06
15:93570786 C G 0.586537 -2.9907e-05
15:93572534 T G 0.132709 2.0129e-05
15:93572843 G T 0.257576 4.4152e-05
15:93573633 T C 0.773016 -3.3217e-05
15:93577365 G A 0.134838 2.3097e-05
15:93577383 C T 1.079156 1.7553e-06
15:93579670 T C 0.953429 3.0245e-06
15:93581663 T C 0.025769 8.3260e-06
15:93583030 T C 0.033416 1.9508e-05
15:93583547 T C 0.046766 9.6593e-05
15:93583962 C T 0.067701 -9.3615e-06
15:93584043 G A 1.077757 -2.1910e-05
15:93584422 T C 0.396624 1.7424e-05
15:93585975 T G 0.116356 1.0153e-05
15:93588030 C T 1.959544 -2.5459e-05
15:93589401 C T 0.935405 1.4748e-05
15:93589502 A C 0.115587 -4.8060e-06
15:93589837 A G 1.633014 2.0361e-05
15:93591893 C G 0.115886 -2.1285e-05
15:93592577 G A 0.250360 -1.3830e-05
15:93592932 A G 0.898620 -3.1369e-05
15:93594226 A G 0.084155 -1.6098e-05
15:93595855 C T 1.156170 -3.8726e-05
15:93599637 A G 0.778424 -4.6802e-06
15:93601573 A G 0.032345 1.9344e-05
15:93602035 C T 0.062086 1.1188e-05
15:93603608 C A 1.121436 1.3600e-05
15:93603862 C T 1.252295 1.0323e-05
15:93606886 A G 0.343665 4.6135e-06
15:93609617 G A 1.105596 -1.0451e-05
15:93611369 C T 0.029703 1.6951e-05
15:93611520 G A 0.184003 -2.4714e-05
15:93616447 A G 0.188157 1.4713e-05
15:93616785 C A 0.030589 2.8065e-05
15:93616933 G C 1.073206 -2.7056e-06
15:93616975 G A 1.078929 -4.1914e-06
15:93617995 A G 0.118015 2.8886e-05
15:93619271 A G 0.073304 2.1647e-05
15:93619712 T C 0.464533 2.3118e-06
15:93619788 C T 0.053384 -4.3122e-06
15:93622457 C A 0.027018 -6.8459e-06
15:93623183 G A 1.289528 1.4879e-05
15:93624680 T C 0.072437 3.8363e-05
15:93625213 G C 0.840854 -1.4193e-05
15:93625509 T C 0.275954 3.6035e-05
15:93625916 G T 1.902388 -4.1009e-05
15:93629642 T C 0.025545 -6.9519e-06
15:93634712 C T 0.045636 5.3948e-06
15:93635765 C G 0.208986 5.8298e-05
15:93636440 G T 0.653638 7.5013e-05
15:93638401 C G 0.446437 2.7522e-05
15:93643745 G A 0.469327 -1.1693e-05
15:93645548 C G 0.115960 9.6724e-05
15:93652683 G A 0.125000 -2.4404e-05
15:93652822 C G 0.566371 3.2913e-05
15:93653280 A G 0.280167 5.6311e-05
15:93653395 A G 0.367759 1.1219e-05
15:93654216 A G 0.022860 3.1575e-07
15:93654673 A C 0.171759 2.8792e-05
15:93654903 A G 0.122017 -7.0552e-06
15:93655048 C T 1.483092 4.1858e-05
15:93655850 A C 0.494317 2.6214e-05
15:93657091 A G 0.401645 2.3004e-05
15:93657838 C G 0.116915 -8.9680e-06
15:93659900 A G 0.096044 -2.2298e-05
15:93661172 C T 0.416125 1.1888e-05
15:93664857 G A 0.080143 8.4793e-06
15:93666491 G A 1.060849 2.8717e-05
15:93671180 T C 0.140518 -2.0265e-05
15:93671582 T G 1.227049 -7.8708e-06
15:93673355 T C 0.049398 3.9733e-05
15:93673739 G C 0.296535 6.9195e-06
15:93675437 C G 0.094155 4.6817e-06
15:93679891 A G 0.072155 -2.8302e-07
15:93681470 C T 1.407666 2.6691e-06
15:93682509 A G 0.434999 7.3737e-06
15:93684493 A G 0.162817 -4.3402e-05
15:93685164 G T 0.236286 -2.7938e-05
15:93688474 G T 0.190228 -5.2452e-05
15:93689803 C T 0.126480 1.9367e-05
15:93690120 T C 0.661129 -1.4459e-06
15:93691220 G A 0.218295 -3.5134e-05
15:93694030 C T 0.173619 1.7864e-05
15:93696464 G A 0.782160 -1.1019e-05
15:93696651 G C 0.515226 5.0128e-05
15:93701978 A G 0.385390 2.1243e-04
15:93702077 C T 0.486514 -1.8169e-06
15:93703384 G A 0.186288 -1.3178e-05
15:93707826 T C 0.136471 4.8118e-05
15:93709154 A C 0.090555 8.5750e-06
15:93709177 G A 0.216545 -1.3077e-05
15:93709937 C G 0.837576 -9.8444e-06
15:93710061 A C 1.146198 1.1778e-05
15:93710324 G A 1.234728 5.4685e-05
15:93713666 A G 0.315127 1.3881e-05
15:93714372 T C 0.034432 -3.8425e-05
15:93718354 C T 0.309795 -2.1300e-06
15:93722795 G C 0.516398 2.0832e-04
15:93722985 A G 0.459008 2.3514e-05
15:93726421 T C 1.913119 2.5230e-05
15:93726769 C T 0.599845 1.1120e-04
15:93726841 A C 1.704578 7.2443e-05
15:93728147 G A 0.448057 -1.9205e-05
15:93728766 C T 0.198249 5.2762e-05
15:93730639 A C 0.599108 -4.4133e-05
15:93730890 T C 1.536610 1.7340e-05
15:93733386 C T 0.059032 -1.5717e-06
15:93741956 T C 0.088436 1.1604e-05
15:93742656 T C 0.043105 -4.4207e-05
15:93744717 G A 0.296866 2.5753e-07
15:93745270 G A 1.442049 -3.6468e-05
15:93746004 A G 0.199193 5.0533e-05
15:93748145 T C 0.092577 4.8085e-06
15:93753002 A G 0.046672 8.7746e-05
15:93753905 G A 0.399318 1.4199e-05
15:93756192 T C 0.020085 -3.7752e-05
15:93756637 A G 0.034536 -3.3777e-06
15:93757749 G A 0.501746 2.7028e-05
15:93764526 C T 0.523078 1.3663e-05
15:93766239 A G 0.098384 -4.8025e-05
15:93766691 T C 0.130203 3.5665e-05
15:93770587 T C 0.683970 -2.4665e-05
15:93777920 G A 0.029148 -4.8675e-06
15:93779816 T G 1.340838 1.7207e-05
15:93780009 C A 0.828244 -3.8686e-06
15:93780106 G A 0.569211 3.4853e-06
15:93782603 A G 1.376876 -7.0110e-06
15:93782742 C T 0.042855 -8.8139e-06
15:93782815 G C 0.219035 1.3891e-05
15:93783117 T C 0.037148 1.9488e-05
15:93783966 T C 1.964935 6.1771e-06
15:93784233 G A 0.241613 -1.1099e-05
15:93784622 T C 1.552878 -5.1115e-06
15:93785021 A C 0.036950 2.8845e-05
15:93790128 T C 0.426690 -2.0549e-05
15:93790409 C T 0.309438 5.6704e-05
15:93791087 A G 0.580195 -1.7934e-05
15:93791131 T G 0.154644 -8.7370e-07
15:93791309 A G 0.050099 -1.5349e-05
15:93793553 C T 1.558870 7.6165e-06
15:93795421 A G 1.204776 -2.7024e-06
15:93795530 C A 1.573878 1.8213e-06
15:93796768 T C 0.945947 1.1961e-05
15:93797239 A G 0.058139 -7.7324e-06
15:93797514 A G 0.209314 8.9994e-06
15:93798356 T C 0.324790 -1.7534e-05
15:93799742 T C 0.300774 2.1888e-05
15:93799962 A G 0.409393 1.4275e-05
15:93800575 G A 1.264694 -2.2151e-05
15:93800857 G A 1.889239 1.6590e-05
15:93802166 T C 1.589127 2.8066e-05
15:93804988 G T 1.229571 4.8874e-05
15:93805290 G C 0.270760 -1.3560e-05
15:93806163 A G 0.116126 -6.0008e-05
15:93807107 A G 0.050697 4.7851e-06
15:93807190 G A 0.336375 -1.1844e-05
15:93807754 T C 0.709632 5.7467e-05
15:93808563 C T 0.179712 -1.1890e-04
15:93808703 G C 1.214926 -8.7525e-06
15:93810409 G A 1.510611 1.0043e-05
15:93811162 G A 0.102889 -1.9289e-05
15:93811592 A G 0.045584 2.5286e-05
15:93813931 C A 0.752139 -1.6598e-05
15:93814313 T C 0.792098 4.1341e-06
15:93815472 A C 0.712189 -5.1080e-06
15:93817074 G T 1.217477 1.9668e-05
15:93817700 C T 0.320473 2.1181e-05
15:93820379 A G 0.703140 2.0680e-05
15:93825384 G A 0.211180 1.0122e-06
15:93826051 C T 1.945899 -8.8621e-06
15:93826771 A G 1.183094 -2.4329e-06
15:93827272 T C 1.944750 -7.0188e-06
15:93830560 A G 1.848777 1.6147e-05
15:93831032 T C 0.091045 -1.3130e-05
15:93836421 A G 0.050895 -5.3231e-05
15:93836572 A C 1.870771 -9.0637e-06
15:93836652 C T 0.293056 3.7173e-06
15:93840389 A C 0.037282 -8.0771e-07
15:93843106 A G 0.090137 -1.2790e-05
15:93843843 A G 0.020572 -2.4044e-05
15:93845952 C G 0.489675 -3.4718e-06
15:93848297 G T 0.334304 1.3115e-05
15:93848797 C G 1.580789 1.0241e-04
15:93849307 A G 1.930708 -2.4654e-06
15:93849617 T G 0.666180 4.7956e-05
15:93851224 T C 0.037596 1.5087e-06
15:93851751 G A 0.471145 4.7600e-05
15:93853885 A G 1.764366 2.1204e-05
15:93856701 C T 1.058947 1.4913e-05
15:93860395 G A 0.393738 2.9033e-05
15:93860509 C T 0.033241 6.8162e-06
15:93862709 T G 0.164706 2.4418e-05
15:93863277 T C 0.266846 -3.0475e-05
15:93864651 G T 0.297944 -3.7864e-05
15:93865292 G A 0.732414 3.4999e-05
15:93865971 A G 0.061648 4.5157e-05
15:93866281 A C 0.058201 -2.1430e-05
15:93868023 G T 0.066634 -6.9177e-06
15:93868572 C T 0.101955 -3.0308e-05
15:93869020 A G 0.036671 -1.2667e-05
15:93869730 T C 0.077812 3.7348e-05
15:93873480 G A 0.035957 -1.1759e-05
15:93875173 T C 0.841159 1.0452e-05
15:93875227 A G 0.052488 -7.4080e-06
15:93875955 G C 0.729499 -2.4286e-05
15:93877320 C T 0.036743 -1.2866e-05
15:93877425 C T 0.062544 -2.4541e-05
15:93877949 C T 1.680851 -4.1098e-05
15:93881674 A G 1.584333 -2.8530e-05
15:93887492 G A 1.481758 1.8422e-05
15:93887532 G A 0.102630 -3.8326e-05
15:93889459 G C 0.755511 -2.1389e-08
15:93890045 C A 0.167170 -6.2418e-05
15:93894537 A G 0.239094 -1.1365e-05
15:93894716 C T 0.592181 1.7531e-05
15:93894823 A G 0.231285 5.9738e-06
15:93895315 T C 0.496595 3.9408e-05
15:93900938 C A 0.418815 -3.0401e-05
15:93903005 G A 0.585800 -4.1509e-06
15:93904830 T C 1.747783 -3.5056e-05
15:93909052 C T 0.271474 -1.2819e-05
15:93912413 C A 0.174531 -3.3560e-05
15:93913386 A G 0.856554 -2.4790e-05
15:93914854 T C 1.598384 1.7282e-05
15:93915765 T C 0.066819 6.9828e-06
15:93916821 T G 0.057091 -5.2183e-05
15:93919485 C T 1.783942 -8.8046e-06
15:93920587 G T 0.890366 -5.2478e-05
15:93920670 C T 0.081587 -7.8038e-06
15:93925327 A G 1.249494 -1.8249e-05
15:93926529 C T 0.469820 4.7248e-05
15:93926846 T G 1.756462 1.0691e-05
15:93927997 G C 0.051781 -2.0343e-05
15:93928587 A G 0.099809 4.3742e-05
15:93928694 G A 0.305228 -1.7782e-05
15:93928798 G A 0.521458 -1.5976e-05
15:93930891 A C 0.587679 4.3615e-06
15:93932059 A G 0.061625 -1.0423e-05
15:93939362 T C 1.134458 1.5353e-05
15:93942535 A G 0.414745 -8.5585e-06
15:93944034 C T 0.505453 8.0776e-06
15:93949013 G A 0.399230 5.0607e-06
15:93950422 G A 0.266411 -1.4310e-05
15:93951693 C T 0.083616 -3.5911e-06
15:93952506 C A 0.077195 4.4135e-06
15:93954419 C T 1.457817 -1.8835e-05
15:93955349 A G 0.052371 3.0327e-06
15:93958266 C T 0.265671 -8.0115e-06
15:93964102 G C 1.054449 -2.2186e-05
15:93964450 G A 0.497783 2.8029e-05
15:93968288 G T 0.917907 2.9280e-05
15:93969362 T C 0.279264 8.6446e-06
15:93981699 A G 0.433620 -1.1801e-05
15:93984936 G A 0.020699 -1.1279e-05
15:93985048 C A 1.659172 -4.8810e-05
15:93986284 T C 0.210054 1.7547e-05
15:93991414 G A 1.158228 1.0487e-05
15:93991942 A G 0.053063 1.1950e-05
15:93998061 C T 0.081990 1.3261e-05
15:93999475 T C 1.184876 1.1445e-05
15:94000161 A G 0.319328 -4.7147e-05
15:94002120 A G 1.407260 -1.8788e-05
15:94006972 C T 0.231547 4.2144e-05
15:94013085 A G 0.079098 -3.1154e-06
15:94013670 G T 1.700800 -3.2527e-05
15:94013750 A G 0.053160 1.0630e-05
15:94017062 T C 1.917050 -2.1838e-06
15:94017966 T C 0.038145 4.3971e-06
15:94018428 T C 0.468801 -2.7153e-05
15:94021731 T C 1.068711 -1.4405e-05
15:94021873 C T 1.461608 -8.3895e-06
15:94022051 A G 0.061839 1.2763e-05
15:94022091 T G 0.054134 -1.3988e-05
15:94022870 T C 0.036791 6.6616e-06
15:94024099 C T 0.101374 -1.8820e-05
15:94024743 A G 0.685395 -1.7381e-05
15:94025613 G C 0.073138 -1.5136e-05
15:94029477 T C 0.267050 -3.4203e-05
15:94030149 G A 0.236309 2.1675e-05
15:94035165 T C 0.133319 1.0418e-07
15:94036688 G A 0.277408 3.0855e-06
15:94040350 A G 0.102565 -2.2845e-05
15:94044655 C A 0.029011 -3.2419e-05
15:94046663 T C 0.066367 1.2821e-05
15:94055122 C T 0.173616 4.6154e-06
15:94057384 C A 0.141229 -5.4144e-05
15:94060378 C T 0.150311 3.6950e-06
15:94073450 G C 0.138623 2.8438e-05
15:94078688 G A 0.187080 1.4773e-05
15:94078900 G A 0.140304 3.2115e-05
15:94085518 C T 1.777242 -8.1304e-06
15:94086557 G A 0.060775 -5.3359e-05
15:94088639 G A 0.066916 -2.1582e-05
15:94090333 C T 1.511201 -1.0651e-05
15:94095751 A G 1.333986 -3.8246e-05
15:94096424 C T 1.689232 -4.3901e-05
15:94099827 C T 1.255839 -1.5388e-05
15:94107589 A G 0.313696 6.7129e-05
15:94115646 C T 0.129281 2.2876e-05
15:94116628 T C 0.302423 8.3556e-06
15:94121402 G A 1.167968 -2.0787e-05
15:94121533 G A 1.837024 2.1118e-05
15:94125796 G A 0.389979 1.4747e-05
15:94126699 T C 0.043832 -3.5725e-05
15:94127765 A G 0.029602 9.1017e-06
15:94127905 G A 0.116645 -2.6354e-05
15:94129146 G A 0.123916 1.0994e-05
15:94131197 A G 0.111066 -4.4171e-06
15:94140199 G C 0.426540 -2.4745e-06
15:94141418 C T 0.037739 -1.6947e-05
15:94141833 G T 0.128168 1.6637e-05
15:94145276 A G 0.038674 -1.0172e-05
15:94147556 A G 1.552680 2.8196e-05
15:94156167 A G 0.211686 -2.0078e-07
15:94156807 A T 0.088572 -2.5361e-05
15:94157078 A G 1.264463 -5.3759e-06
15:94157479 A C 0.346025 -6.0254e-06
15:94157597 A G 1.932811 4.0675e-05
15:94158240 G A 0.170854 -2.1174e-06
15:94161311 G A 0.180611 -1.3816e-05
15:94162328 T C 1.366817 7.9577e-06
15:94163353 C T 0.158192 -1.5058e-05
15:94167573 A C 0.040667 2.0225e-05
15:94177298 G A 1.538960 3.0881e-05
15:94178042 G A 1.680124 3.2062e-05
15:94180813 A G 0.057516 1.2304e-06
15:94183651 A G 0.047727 -6.8637e-06
15:94186992 G A 0.072898 1.9322e-05
15:94188804 T C 0.034831 -5.6270e-05
15:94189139 G A 0.042235 2.2712e-05
15:94192569 C T 0.043712 -4.1070e-05
15:94192606 A G 0.054825 2.1222e-05
15:94192891 G A 0.037233 -2.8163e-05
15:94193200 T G 1.637318 -4.5501e-06
15:94193241 T C 0.117768 -5.0521e-06
15:94201514 A G 1.409743 2.2128e-05
15:94201928 G A 1.923265 1.3535e-05
15:94204273 A G 1.125409 5.1366e-05
15:94206470 G A 1.245242 6.8935e-05
15:94207857 T C 0.050817 -9.5076e-06
15:94214923 G C 0.811122 3.8218e-05
15:94215636 C T 0.476283 1.2145e-05
15:94216597 T C 0.607203 -3.7441e-05
15:94217640 T C 1.532273 -2.4377e-05
15:94218105 G A 0.090432 -3.5334e-06
15:94231716 A G 0.829711 1.3984e-05
15:94232265 T C 0.053871 -1.0646e-05
15:94232738 A G 0.086430 1.1343e-05
15:94232952 T C 1.665336 -1.2381e-05
15:94239798 A G 0.028680 -1.6815e-05
15:94249259 T C 0.076686 -1.9042e-05
15:94259084 A C 0.034487 5.0415e-06
15:94259425 C T 0.072434 5.2359e-06
15:94259446 T C 0.320025 2.8665e-05
15:94261317 A G 0.170659 -2.4984e-05
15:94264992 T C 0.688212 -9.8253e-06
15:94275249 A G 0.095005 1.7998e-05
15:94286884 G A 0.171902 -5.7494e-06
15:94286895 A C 0.957123 1.2491e-06
15:94288972 G A 0.682289 -5.7187e-06
15:94300600 A G 0.070022 8.7784e-06
15:94305609 A G 0.058837 -1.3465e-05
15:94312628 A G 0.246426 5.4547e-05
15:94322622 C T 0.032565 -9.6489e-06
15:94322746 A G 0.557792 2.2502e-05
15:94322813 C A 0.338429 3.3659e-05
15:94322876 A G 0.101292 -1.0521e-05
15:94324969 G A 0.025269 -4.6026e-05
15:94328994 T C 0.448148 5.1609e-07
15:94329865 A G 0.023263 1.5893e-05
15:94333190 A C 0.661610 3.4607e-05
15:94334276 T C 1.034370 -9.9233e-06
15:94334944 A G 1.155767 -1.9182e-05
15:94342286 C T 0.345580 -2.2888e-05
15:94346826 G C 0.069428 -1.8816e-05
15:94347969 C T 0.350225 1.2059e-05
15:94349614 G A 0.767738 8.5548e-06
15:94353456 A G 0.033130 2.7178e-05
15:94363163 A G 0.028518 -3.6379e-05
15:94365326 A G 0.024233 2.0646e-05
15:94365521 G A 1.179656 -2.3271e-05
15:94366505 G A 0.037184 -7.1199e-06
15:94367137 A G 1.239003 -2.1453e-05
15:94367966 C T 0.358790 -1.8651e-05
15:94369515 T C 1.110124 -2.1911e-05
15:94371788 T C 0.149159 1.4348e-06
15:94373725 C T 0.071340 5.2295e-05
15:94375026 T G 0.145955 -5.8226e-06
15:94376990 C T 0.090085 6.6091e-06
15:94379940 G A 0.136899 -2.1337e-05
15:94382072 C G 0.109112 -1.0347e-05
15:94382334 C T 0.041287 -1.8110e-05
15:94388505 C T 1.338267 -3.2190e-05
15:94391220 T C 0.035571 -2.0834e-06
15:94410886 T C 0.776814 -2.3190e-05
15:94412646 T C 0.276801 -2.0090e-05
15:94417395 G C 0.689485 -2.3838e-06
15:94417640 C T 0.350169 -3.5791e-05
15:94421791 A G 0.044215 1.5287e-05
15:94421805 C T 0.027018 4.3944e-06
15:94423943 G A 0.089737 -6.9685e-06
15:94463007 A G 0.085745 -3.1436e-05
15:94473650 G A 0.351886 -3.8292e-05
15:94482657 G A 0.710404 2.5290e-05
15:94486614 A G 0.589689 -2.8983e-06
15:94492548 T C 0.022672 3.8107e-05
15:94496021 G A 0.529076 1.8436e-05
15:94498515 T C 0.107317 3.0469e-05
15:94507937 T C 0.773941 3.3070e-05
15:94509022 A G 0.037158 -1.1163e-05
15:94509415 G A 0.877629 1.6731e-05
15:94513089 G C 0.033361 -3.4483e-06
15:94514608 G A 1.421415 -8.0010e-06
15:94519580 G A 0.229486 -1.2042e-05
15:94522459 T C 1.110637 1.6297e-05
15:94523369 A C 0.257641 -9.0443e-06
15:94530993 A C 0.038716 1.9324e-05
15:94536450 G A 1.148036 7.3778e-06
15:94538656 C T 1.596956 -1.1984e-05
15:94538815 C T 0.058295 -2.1944e-05
15:94540074 T C 0.027453 -1.8912e-05
15:94544090 T C 0.129148 5.1623e-06
15:94547465 T G 0.036743 1.1623e-05
15:94552124 G T 0.177543 1.9764e-05
15:94555643 G A 1.622024 4.5592e-06
15:94561153 T C 1.061284 1.3120e-06
15:94563520 C T 0.069071 1.2655e-05
15:94563619 A G 0.937414 -1.9785e-05
15:94565698 G A 0.038463 -1.7071e-05
15:94570390 G T 0.020988 -6.8022e-06
15:94571421 T A 0.037074 -7.5430e-06
15:94573751 C T 0.069285 8.4393e-07
15:94576182 G T 0.162395 4.9735e-06
15:94576409 A G 1.785996 1.3466e-05
15:94577476 A C 0.081415 -1.0794e-05
15:94577671 C T 0.055173 -1.1298e-05
15:94578029 C A 0.595684 1.0197e-06
15:94585736 G A 0.066205 -5.6381e-06
15:94586486 C A 0.065257 -1.3124e-06
15:94586543 A G 0.020984 -2.1219e-05
15:94587133 C A 1.250454 1.5520e-05
15:94596692 C T 0.065809 -1.3880e-05
15:94604175 T C 1.484245 -4.5671e-05
15:94611940 T C 0.069035 3.7904e-05
15:94613087 A G 1.913658 -3.8708e-05
15:94615361 G A 0.258550 -8.4125e-06
15:94616430 A G 1.893011 -2.9590e-05
15:94616734 C T 1.569396 -1.9449e-05
15:94618384 C T 1.308032 -4.5184e-06
15:94619242 T C 0.055565 2.5154e-06
15:94623816 T G 0.203374 1.7713e-06
15:94624318 A G 0.051388 2.4785e-05
15:94626169 G T 0.204218 -3.7063e-05
15:94626455 T C 0.592240 2.6233e-05
15:94627032 A G 0.312472 8.7075e-05
15:94635703 T C 0.829490 8.0084e-06
15:94639657 G T 0.021809 -7.8056e-06
15:94645791 G A 0.435411 -2.9485e-05
15:94649371 T G 0.034146 2.9780e-06
15:94651803 T C 0.710255 -4.0839e-05
15:94653153 C T 0.073417 -3.4843e-05
15:94660994 G A 0.163645 -2.1978e-04
15:94661844 A G 0.588264 5.2348e-05
15:94663431 C A 0.914709 4.0832e-05
15:94663438 C T 0.612185 1.1022e-05
15:94664502 A C 0.105989 -3.1728e-05
15:94664645 C T 0.323953 1.0741e-05
15:94668596 T C 0.069237 2.0060e-05
15:94669167 A G 1.126762 4.9819e-05
15:94674873 G A 0.711345 2.3678e-05
15:94674961 C A 0.045481 -1.5934e-05
15:94677943 T C 0.432266 1.3315e-05
15:94679745 T G 0.175499 -8.1255e-06
15:94682435 T G 0.959223 -1.2556e-05
15:94688757 T C 1.127541 -2.3204e-06
15:94699308 G A 0.268131 4.9072e-06
15:94702358 A C 0.079234 1.3763e-06
15:94703579 T C 0.062479 1.8358e-06
15:94704494 A G 1.767852 -4.9671e-05
15:94706833 T G 0.507034 2.8953e-05
15:94707073 G T 0.948138 -9.3528e-05
15:94709822 C T 0.110787 -2.1402e-05
15:94710085 T C 0.615831 -9.2792e-05
15:94715634 T C 0.558094 -7.9900e-06
15:94717414 T C 0.031212 1.4156e-05
15:94719715 A G 0.139366 -2.4835e-05
15:94720639 T C 0.414132 -1.7205e-05
15:94721532 C A 0.586904 -4.6289e-05
15:94722151 G A 1.106388 -5.1791e-05
15:94723202 T C 0.171668 -4.3935e-05
15:94723645 C T 0.024091 -6.4465e-06
15:94725899 T C 0.087488 6.1338e-06
15:94727247 T C 0.238422 2.6627e-05
15:94727711 A G 0.042384 -2.2246e-05
15:94729488 G A 1.368927 -1.4340e-05
15:94730172 G A 0.724416 2.0625e-05
15:94735128 T C 0.273636 2.0276e-05
15:94738631 A G 0.731327 -3.0363e-05
15:94739583 T C 1.907656 2.3936e-05
15:94740359 T C 1.453663 -9.3611e-06
15:94742408 T C 0.060064 8.4415e-06
15:94743171 T C 0.067208 -5.3182e-06
15:94743475 G A 0.026518 3.2885e-06
15:94743771 T C 1.187063 -1.9991e-05
15:94748728 G A 1.330522 -1.4692e-05
15:94755230 C T 0.336913 5.5916e-06
15:94755504 T C 0.577604 3.6225e-06
15:94763672 C T 0.220638 -2.9534e-05
15:94767886 C T 1.502999 7.7744e-05
15:94768520 C T 0.501354 6.4940e-06
15:94768663 A G 0.021926 -1.2710e-05
15:94769068 T C 0.097495 -2.7720e-05
15:94770799 C T 0.914336 5.9031e-05
15:94774088 A G 0.055919 -1.5162e-05
15:94781800 A T 0.101698 -1.4818e-05
15:94781904 T C 0.711358 3.5036e-05
15:94782892 A G 0.140470 3.5415e-05
15:94784825 A G 0.222300 -2.6032e-05
15:94790237 G A 0.124029 -2.2088e-05
15:94791915 G A 1.492963 -3.0650e-05
15:94792639 C G 0.367775 3.1406e-05
15:94795658 C T 0.973689 4.0797e-06
15:94802762 C T 0.509176 -6.1199e-05
15:94803445 A G 0.823223 -1.6935e-05
15:94810945 A G 0.937612 -5.7784e-06
15:94811838 T C 0.036740 -5.5260e-06
15:94812137 G A 1.879898 -3.0221e-05
15:94813962 T C 0.094567 1.2928e-05
15:94815997 T C 0.095456 -4.1870e-05
15:94818209 A G 0.135877 -1.8253e-05
15:94821521 A G 0.325157 7.0830e-05
15:94824832 C T 0.915839 -6.6980e-05
15:94827295 C T 0.066066 -6.5322e-06
15:94830606 A G 0.441189 -2.9792e-05
15:94831313 G A 1.241905 -5.9293e-06
15:94838581 C T 0.666650 -1.1077e-06
15:94840523 C T 0.571428 -5.1125e-05
15:94841691 A G 0.225053 -3.6182e-05
15:94844491 T C 0.197862 -5.3107e-05
15:94844864 A G 0.032952 -2.8682e-05
15:94845623 C T 1.608534 -5.1050e-05
15:94849158 T C 1.074151 6.0503e-06
15:94850477 A G 0.084168 -1.5880e-05
15:94850637 C G 0.058224 -1.7600e-05
15:94850845 A G 0.672967 -5.0673e-05
15:94852054 T G 0.081470 -3.1624e-05
15:94853339 G A 0.213676 4.8947e-06
15:94853496 G A 0.091957 2.5382e-06
15:94855438 T C 0.077238 5.6661e-05
15:94855550 T G 0.252808 2.3974e-05
15:94857163 T C 1.118547 5.7186e-05
15:94858980 A G 0.572840 -2.8825e-06
15:94866057 G T 1.569542 9.7734e-06
15:94867507 C T 0.029209 -8.2840e-06
15:94867962 G T 1.106301 3.8009e-05
15:94868767 T C 1.006495 2.8366e-05
15:94870828 C T 0.429098 1.3544e-05
15:94871887 A G 0.185619 -4.9919e-05
15:94875328 C T 0.960868 -2.5180e-05
15:94881073 C T 0.289534 -2.5454e-05
15:94882386 T C 0.086005 3.4354e-05
15:94883929 G A 0.795305 -4.2459e-06
15:94892262 T C 0.799132 -1.5075e-05
15:94895553 A C 0.219999 -1.8089e-05
15:94895754 A G 0.294117 -3.5218e-05
15:94897960 C T 0.037859 4.7038e-08
15:94899720 G A 0.414959 5.5112e-06
15:94899887 A G 0.028161 -4.9180e-06
15:94900892 A G 0.041641 -3.9795e-05
15:94901266 A C 0.816624 -3.6586e-06
15:94907062 C T 0.188209 -2.7973e-05
15:94908904 G A 1.089848 -1.7446e-05
15:94917651 T C 0.313193 -1.7076e-05
15:94921916 C T 0.359193 1.1238e-05
15:94922697 G A 0.185350 -2.4739e-05
15:94924867 A G 0.102188 1.4983e-05
15:94925503 G A 0.079821 -3.5564e-05
15:94925812 G A 0.173950 -2.6439e-05
15:94926443 G A 0.724189 -7.0424e-05
15:94927237 C T 0.126168 -2.4004e-06
15:94928589 G A 0.044192 3.6367e-05
15:94928969 T G 0.772838 8.5888e-07
15:94929511 G A 0.997553 1.3785e-05
15:94930290 A G 0.419448 -3.9584e-05
15:94931658 A G 0.051080 1.4008e-05
15:94934388 G A 0.509027 -7.9841e-06
15:94937370 A G 1.053433 4.1838e-05
15:94945719 T G 1.614730 3.6667e-05
15:94946401 C T 0.235514 1.4304e-05
15:94953028 A G 1.694899 4.4410e-06
15:94953367 A G 0.877165 -3.0708e-05
15:94959957 C T 0.415096 -2.1247e-05
15:94962730 A C 0.037671 2.9540e-06
15:94964643 C T 0.063420 6.9499e-06
15:94974343 C T 0.279742 -8.2823e-06
15:94975049 T C 0.121809 -3.5928e-05
15:94985037 G A 0.039586 -2.4240e-06
15:94986868 C T 0.138269 -5.5787e-05
15:94990118 G T 0.086706 -8.7113e-06
15:94993254 A G 0.810531 -2.0524e-05
15:94993968 A G 0.040862 -2.6317e-05
15:95002178 T C 0.195379 5.3181e-05
15:95005854 G A 0.079458 4.4218e-05
15:95006170 C G 1.418387 5.1536e-06
15:95006227 G A 0.448550 -1.3629e-05
15:95010204 C T 0.595586 1.8314e-05
15:95012810 T C 0.037476 3.8439e-06
15:95013193 G A 0.161944 -4.6818e-05
15:95014333 A G 0.050745 -2.0277e-06
15:95027759 C A 0.090575 -3.0042e-05
15:95040130 C A 1.202062 -1.0192e-05
15:95043322 T C 1.386110 -1.7318e-05
15:95046541 T C 0.224894 2.6461e-05
15:95048230 C T 0.031673 1.5941e-05
15:95048357 T C 0.071252 -5.3816e-06
15:95048662 A G 1.005810 -1.9065e-05
15:95056442 A G 0.076550 -5.9840e-06
15:95058744 G A 0.023918 -1.7497e-05
15:95065233 G C 0.301459 8.8675e-06
15:95072084 T C 0.320266 8.7183e-06
15:95075694 A G 0.371118 -1.1315e-05
15:95082523 A G 0.400817 -7.7243e-07
15:95084634 C T 0.464935 1.3583e-05
15:95086882 C T 0.292131 7.4398e-06
15:95103890 A G 0.038353 8.3097e-05
15:95104958 A G 0.795185 -1.3269e-05
15:95110745 T C 0.701293 -6.1957e-06
15:95113239 T C 1.011289 2.2682e-05
15:95115127 C T 0.284133 -1.2121e-05
15:95118265 T C 1.685837 1.1598e-05
15:95118942 G A 0.143229 4.9110e-05
15:95120002 C T 0.548285 3.5701e-06
15:95124965 C T 0.039924 5.7414e-07
15:95125867 A G 0.059658 -1.6908e-05
15:95125991 G A 0.327604 -1.3656e-05
15:95126014 C A 0.160042 -9.5223e-06
15:95138109 G A 0.115045 -1.8370e-05
15:95141370 A G 0.108229 1.8179e-06
15:95150124 A G 0.793127 -6.0496e-05
15:95150908 G A 1.692494 -1.4393e-05
15:95154389 A G 0.431399 4.8686e-05
15:95157740 C G 0.854993 -3.9564e-05
15:95158519 G A 0.033968 -4.3688e-05
15:95160128 C T 0.707635 6.4403e-06
15:95161299 A G 0.158396 1.9226e-05
15:95164035 C T 0.050463 7.2254e-07
15:95165843 A C 0.161727 1.9007e-05
15:95174466 G A 0.045419 1.0660e-05
15:95180286 C T 0.255184 2.1877e-05
15:95182367 A G 0.027297 1.3477e-05
15:95186001 T C 0.032043 4.7522e-05
15:95192385 A G 0.133429 -2.7313e-06
15:95193958 C T 0.027622 -4.8509e-05
15:95196085 C T 0.264600 -8.9203e-05
15:95197007 T C 0.141508 1.7399e-05
15:95197078 A G 0.125097 7.8423e-06
15:95203359 T C 1.046438 -1.9832e-05
15:95203509 A G 0.040518 -2.3095e-07
15:95204119 A C 0.598848 -4.1932e-06
15:95205540 A G 0.739419 -1.3707e-05
15:95206372 A G 0.049736 -4.9366e-06
15:95207022 T C 0.419192 -1.5330e-05
15:95207716 C T 0.395799 1.1255e-05
15:95207758 T C 0.288450 -3.2790e-05
15:95208783 A G 1.235420 -1.4396e-05
15:95209040 A C 0.823151 2.4751e-06
15:95209050 T C 0.050489 1.1259e-05
15:95211274 A G 0.022662 -8.2414e-07
15:95213582 T C 1.766554 -1.5145e-06
15:95218099 G T 1.007050 -4.7117e-05
15:95220065 A G 0.087949 -3.3424e-05
15:95220626 A G 0.083015 1.0640e-05
15:95226568 A G 0.096411 4.0498e-07
15:95227466 A G 0.105720 2.2874e-05
15:95233671 C T 0.250318 -1.1519e-05
15:95237000 A C 0.920610 2.6368e-05
15:95237115 G A 0.039067 1.2609e-05
15:95238219 C T 0.384426 -1.2558e-05
15:95238957 G A 0.379229 2.8423e-06
15:95240593 A G 0.207343 5.8061e-06
15:95240637 C T 0.099468 -2.1344e-05
15:95240817 G A 0.521799 1.5838e-05
15:95241143 T C 1.160633 1.6884e-05
15:95241178 C T 0.109965 4.1498e-05
15:95244095 G C 0.233469 -3.3143e-05
15:95245915 A C 0.147029 7.4452e-06
15:95246036 A G 0.703578 2.1314e-05
15:95247037 A C 0.123276 -6.6006e-06
15:95248218 G A 0.068639 2.5807e-05
15:95250974 C T 0.276431 -1.1715e-05
15:95257650 T C 0.060051 2.3864e-05
15:95258203 C T 0.176229 1.7099e-05
15:95258241 C T 1.343986 3.2242e-05
15:95264115 C T 0.031384 3.4611e-06
15:95268494 C T 1.013960 4.7794e-05
15:95272025 G A 0.082548 -3.1775e-05
15:95274336 G A 0.037135 1.1099e-05
15:95274845 G A 0.287843 1.2162e-05
15:95279843 A G 0.065916 -3.2572e-05
15:95282457 G A 0.221479 -1.5995e-05
15:95283827 A G 0.569568 2.1229e-05
15:95283897 C T 0.326413 -2.7953e-05
15:95286328 T C 0.762483 -5.1672e-05
15:95287535 C T 1.066741 -1.4947e-05
15:95288915 C T 0.308211 3.0054e-05
15:95289191 T C 0.038310 2.9940e-05
15:95289935 G A 0.853685 -1.0005e-05
15:95296947 T C 0.285444 -3.4081e-05
15:95304276 A G 0.277693 -6.7499e-06
15:95305242 A G 0.032539 9.0648e-06
15:95308842 A G 1.009653 3.3626e-05
15:95315019 A G 0.826663 6.0946e-06
15:95318123 A G 0.281527 -1.9505e-05
15:95319995 A C 0.277937 1.2851e-05
15:95321653 C T 0.114204 1.7535e-05
15:95322029 A G 0.025892 3.0653e-06
15:95329708 C T 1.479045 1.2523e-05
15:95330226 C T 0.099679 4.3468e-06
15:95330655 G A 0.082256 -1.1656e-05
15:95330990 T G 0.133287 2.3960e-05
15:95335856 C T 1.096164 1.3769e-05
15:95341469 T G 0.201699 1.1260e-05
15:95359231 G A 0.087822 1.0814e-05
15:95361989 C A 0.031569 8.6301e-06
15:95362466 C T 1.440345 4.5703e-06
15:95365544 T C 0.339247 -1.1182e-05
15:95376658 G A 0.085599 5.8964e-05
15:95379491 A G 0.573742 3.3990e-06
15:95385474 C T 1.430500 2.4613e-05
15:95395934 A G 1.411545 1.1132e-04
15:95397622 A G 0.615259 1.3274e-04
15:95399115 A G 0.166806 1.8307e-05
15:95401946 T C 0.024178 2.5825e-05
15:95410192 G A 0.446918 -1.8864e-05
15:95424747 C T 0.360576 -8.2535e-05
15:95430311 A C 0.067182 1.2577e-05
15:95439743 C A 0.173324 -1.1683e-06
15:95452639 A G 0.071833 -1.3483e-05
15:95456436 T G 1.205010 7.4363e-05
15:95476246 T C 0.107213 8.5324e-06
15:95488987 C T 0.136867 -4.6492e-05
15:95509307 G A 0.509572 8.5270e-07
15:95511837 G A 0.923298 7.1885e-06
15:95516883 C A 0.033068 1.5887e-05
15:95524439 A G 0.703481 1.1223e-05
15:95531631 C T 1.900717 1.1409e-05
15:95535142 A G 1.694461 -3.8316e-06
15:95535250 G A 0.424934 -1.4255e-05
15:95536716 A C 0.044517 3.6466e-06
15:95537526 A G 0.931416 -1.7242e-05
15:95547484 A C 0.217188 -1.6105e-06
15:95547810 C T 0.488825 -1.6882e-05
15:95552459 A G 1.606324 -5.7268e-05
15:95553354 C T 0.054241 -1.4025e-05
15:95557513 T C 0.475108 -2.8923e-05
15:95559447 A G 1.613240 -3.0730e-05
15:95564338 A G 0.055916 9.1018e-06
15:95564357 A G 0.022747 2.9562e-05
15:95567450 A T 0.047324 -1.6189e-05
15:95567477 C A 1.904511 -9.4755e-06
15:95568782 G A 0.052427 -5.0429e-05
15:95572805 T C 0.088111 -4.8023e-06
15:95574879 A G 0.519455 -3.7324e-05
15:95580293 C A 0.110877 2.5410e-05
15:95582498 A G 0.658344 -1.1769e-05
15:95586186 A G 0.120735 -2.9524e-05
15:95590438 A G 1.787204 -4.7841e-05
15:95599379 A G 1.559564 -2.3836e-05
15:95611552 T C 0.026963 -1.8378e-05
15:95614171 C T 0.164855 -5.6258e-06
15:95617814 T C 0.062911 1.6022e-05
15:95619158 A G 0.037606 -2.2789e-05
15:95619343 T C 0.340685 6.5605e-06
15:95620621 G A 0.043926 3.5303e-06
15:95621709 G C 0.024263 -4.0267e-05
15:95638567 C T 0.090464 2.3009e-05
15:95638952 A C 0.355032 6.4906e-06
15:95639861 A G 0.052816 6.8919e-05
15:95647072 G A 0.039904 8.6707e-05
15:95654530 T C 0.050716 -9.5792e-06
15:95654541 G A 1.075037 -1.1760e-06
15:95654592 T C 0.286963 4.7244e-05
15:95654648 G A 0.023727 -5.0451e-05
15:95656328 A G 0.110832 6.4082e-06
15:95662785 A G 0.039998 7.2449e-05
15:95663613 A C 0.405657 9.9027e-07
15:95665886 T C 1.274194 -4.3978e-05
15:95673939 C T 0.855252 -3.5325e-05
15:95674196 A G 0.297830 -6.0530e-06
15:95680329 C T 0.126162 4.6803e-05
15:95681490 A G 0.020088 1.1023e-05
15:95689069 A G 1.487156 -1.3995e-05
15:95690709 G A 0.121348 -1.1035e-06
15:95700505 A G 0.631803 -7.6490e-06
15:95702388 G T 0.032588 -3.0414e-05
15:95703896 G A 0.251474 1.3230e-05
15:95708333 C T 0.565283 1.7435e-05
15:95709173 G A 0.042965 -2.0658e-06
15:95720146 C T 0.214244 7.5229e-06
15:95725434 G T 1.952763 -1.7531e-05
15:95732751 T C 0.080948 8.8040e-06
15:95736103 C G 0.213647 5.3256e-06
15:95736537 C T 0.175547 -2.8230e-05
15:95736603 A G 0.062495 4.4451e-06
15:95753471 T C 0.062631 9.0193e-06
15:95755932 A C 0.065971 -1.9138e-05
15:95757025 T G 0.024545 1.6822e-05
15:95771205 G A 0.049619 5.5294e-06
15:95771824 C T 0.144030 1.0019e-05
15:95776044 A G 1.219444 4.1198e-06
15:95779253 T G 0.434571 2.2822e-05
15:95786772 A C 0.161097 1.3479e-05
15:95797844 A G 0.032419 -1.8060e-05
15:95801957 G A 0.061297 -1.0985e-05
15:95802819 G C 0.048934 -8.3368e-06
15:95808542 T C 0.434016 -4.5511e-05
15:95810534 T C 0.058006 3.3506e-05
15:95811454 T C 0.079831 1.6808e-05
15:95816217 G A 0.438381 -3.1833e-05
15:95817713 G A 0.141748 3.8093e-05
15:95820080 C T 0.027758 3.8683e-06
15:95825723 A G 0.059087 -2.2100e-05
15:95826311 T C 0.021458 -1.4483e-05
15:95828705 T C 0.595700 5.2940e-05
15:95840228 T C 0.240535 7.5155e-06
15:95842010 T C 0.122725 5.9170e-05
15:95842290 C G 0.096151 -4.1893e-05
15:95842877 C A 0.256810 1.1060e-05
15:95843668 A G 0.066974 -2.2322e-05
15:95846407 C T 0.315433 -4.2522e-05
15:95850761 C T 0.258621 -2.5541e-05
15:95851593 C T 0.125808 3.6364e-05
15:95856618 C T 0.228013 -3.0690e-06
15:95858644 G T 0.060739 -2.6563e-05
15:95859790 T C 0.534110 7.5752e-06
15:95861764 A G 0.022776 1.0109e-05
15:95863251 C T 0.043199 1.0317e-05
15:95868181 A T 0.297623 -2.0359e-05
15:95868428 T C 0.021799 2.3987e-05
15:95869964 C T 0.070765 3.9244e-05
15:95873004 A G 1.495144 2.8906e-05
15:95878496 T C 1.555744 1.2721e-05
15:95878680 T C 0.031416 2.7963e-05
15:95880199 G C 0.075433 1.7863e-05
15:95884213 A G 1.861556 3.1734e-06
15:95888064 T C 1.086319 4.7616e-06
15:95888269 T C 0.118083 -2.2744e-05
15:95891036 C T 1.543906 -6.2356e-05
15:95891127 T C 0.052923 -1.6805e-05
15:95891611 T C 0.098397 -2.4853e-05
15:95892486 G A 0.045351 9.4386e-07
15:95902454 A G 0.154131 -2.8205e-05
15:95903442 G A 0.100497 -1.6823e-05
15:95904064 G T 0.168786 -1.7189e-05
15:95904691 T C 1.353334 -3.6186e-05
15:95905916 G A 1.508429 -6.8579e-05
15:95907083 A G 1.946064 2.9028e-05
15:95912960 G A 0.079159 2.0450e-05
15:95913263 C T 0.087533 -8.6427e-07
15:95914474 G A 0.604123 2.4842e-05
15:95918789 C A 0.032698 -5.8883e-05
15:95920893 A C 0.032510 -2.0293e-05
15:95926961 T G 0.519426 -6.0106e-05
15:95930349 C T 0.283033 -1.5402e-04
15:95939651 T G 0.641641 -3.0021e-05
15:95942763 T C 0.270858 -3.6038e-05
15:95946089 T G 0.145841 -2.3647e-05
15:95948357 C T 0.093863 -7.5826e-06
15:95949993 T G 0.066854 -1.6010e-05
15:95952626 G A 0.059230 2.1994e-05
15:95953267 A G 0.707386 5.0173e-05
15:95956226 G A 0.032319 5.6209e-06
15:95959264 A G 0.483540 1.0264e-04
15:95972232 T C 0.842691 6.8239e-05
15:95974620 T C 1.936090 1.5513e-05
15:95976964 C T 0.663908 7.3576e-05
15:95979517 A C 0.191916 -1.8303e-05
15:95979569 A G 0.472595 8.6990e-05
15:95981524 T G 0.030670 3.0161e-05
15:95986460 G A 0.083671 9.1837e-07
15:95987050 G A 0.168695 1.2253e-06
15:95987148 C A 0.129093 -8.0312e-06
15:95988257 C T 0.077731 7.5025e-05
15:95991185 T C 0.099549 1.1699e-05
15:95997063 G A 0.758748 1.6950e-05
15:95997422 T C 1.221135 -3.5639e-06
15:95997452 C G 0.922986 8.0524e-05
15:96000078 G A 0.030378 -3.3395e-05
15:96000620 A G 0.032958 -1.3406e-05
15:96000794 G C 0.339423 -3.3590e-05
15:96000885 C A 0.026093 -4.3364e-06
15:96001669 T C 1.009053 -1.6943e-05
15:96007804 T G 0.038356 9.9904e-06
15:96010982 A G 0.620177 1.0086e-04
15:96017545 C T 0.509176 3.7312e-06
15:96017969 A G 0.046967 2.0622e-05
15:96023052 G A 0.051563 2.2197e-05
15:96023943 G A 0.238928 2.8248e-06
15:96026360 G A 0.117460 -4.2150e-05
15:96032676 C T 0.657559 4.4850e-05
15:96036251 A G 0.042442 -3.1483e-05
15:96037457 T C 0.081016 -1.1740e-05
15:96038640 G C 0.493963 6.9619e-05
15:96039261 C T 0.768303 8.3870e-06
15:96039275 G C 0.338994 -1.9939e-05
15:96049277 C A 1.155641 6.5228e-06
15:96049676 T G 0.679296 8.2018e-06
15:96050578 C T 1.743417 -1.1762e-05
15:96052742 T C 1.633098 1.8781e-05
15:96053360 C T 1.281257 1.7699e-05
15:96063649 T C 1.038427 7.2645e-07
15:96065019 C G 0.021581 -1.8936e-05
15:96067665 G C 0.399454 1.6455e-05
15:96071821 G A 0.180095 2.7403e-06
15:96073889 A G 0.285152 -1.3088e-05
15:96075553 G A 0.778420 2.0758e-05
15:96076121 C T 0.645663 -5.6938e-06
15:96077835 A G 0.179377 -1.1012e-05
15:96081400 A G 1.044416 -9.3866e-06
15:96082922 C T 0.280952 -1.2665e-05
15:96087528 C T 0.824323 3.9983e-05
15:96088528 G T 1.955240 -8.4439e-07
15:96090956 A G 1.954610 7.7805e-07
15:96091767 G A 0.817458 1.3457e-04
15:96091988 T C 0.413642 -1.5857e-06
15:96093061 T C 0.650934 7.8257e-05
15:96093373 G A 1.218655 -1.0641e-04
15:96094552 T G 0.518761 -1.2578e-04
15:96095049 T C 0.037067 -1.7212e-05
15:96096508 A G 0.027697 -3.7745e-05
15:96097827 T C 0.131751 2.2502e-05
15:96097891 T C 0.483362 -1.1054e-04
15:96098439 G A 0.603000 8.7020e-05
15:96099515 G A 0.093493 -1.0112e-05
15:96099863 T G 1.802066 1.2010e-05
15:96100211 A G 0.050080 2.8895e-05
15:96100809 G A 0.032413 2.5330e-05
15:96101018 G A 0.655160 2.0712e-05
15:96109302 C G 0.452663 1.1971e-05
15:96109479 C T 0.274052 5.6864e-06
15:96120424 A C 0.182263 -3.1793e-05
15:96121944 G A 1.800654 -1.2291e-05
15:96131610 C T 0.778122 -8.4126e-06
15:96132721 T G 0.074940 -3.3808e-05
15:96136319 G A 0.488198 -9.3344e-06
15:96136812 G A 0.701196 9.3868e-06
15:96140573 G T 0.069045 -1.7382e-05
15:96141867 A G 0.234748 5.3005e-05
15:96149084 T C 0.023107 1.5262e-05
15:96156368 G A 0.558824 1.0530e-04
15:96161716 C T 0.323469 4.0244e-05
15:96161741 T G 0.027242 1.0586e-05
15:96168610 C T 0.134656 -1.2775e-05
15:96169461 A C 1.080117 7.7778e-05
15:96172324 A G 0.144154 1.0861e-05
15:96175692 G T 0.524308 -1.1825e-06
15:96181312 C T 0.095521 -3.7766e-05
15:96181903 A G 0.105833 -3.1752e-05
15:96182038 C T 1.337141 -2.0648e-05
15:96182770 G A 0.316754 2.1858e-05
15:96183038 G A 1.403235 -7.3770e-06
15:96185433 T G 0.051200 1.1988e-06
15:96186432 A C 0.237851 2.3504e-05
15:96188929 C T 0.034562 -1.0631e-05
15:96189302 T C 0.192533 8.8235e-05
15:96189551 A G 0.805231 -2.0714e-05
15:96190531 T C 0.038765 9.1623e-06
15:96204578 C T 0.519903 -1.5308e-05
15:96206836 A G 0.041842 2.1792e-07
15:96207959 G T 0.274045 -2.5650e-05
15:96212333 A C 1.262655 -5.7118e-05
15:96218059 A C 0.454890 -2.8733e-05
15:96218175 A G 0.133257 -2.3026e-05
15:96228359 C T 0.046811 -6.7501e-06
15:96235169 A G 0.306425 1.5439e-05
15:96235366 C T 1.548502 4.8442e-06
15:96235923 A G 0.071561 -2.8545e-05
15:96245270 T C 0.579971 -5.5543e-05
15:96248543 T C 0.086453 8.1818e-06
15:96250179 G A 0.103487 6.2788e-06
15:96261007 C T 0.022042 -6.5114e-06
15:96261890 T C 0.550129 2.2349e-05
15:96270254 T C 0.060664 -3.5480e-06
15:96272315 A G 0.081970 2.4111e-05
15:96272716 T C 0.498588 -3.2068e-05
15:96278873 C T 0.020478 -9.3402e-06
15:96283059 T C 0.077247 -2.7378e-05
15:96287490 T C 0.023247 3.1675e-05
15:96296195 G A 0.049077 -4.5020e-06
15:96301974 T C 0.116402 1.5694e-05
15:96317467 G A 0.570288 7.4952e-06
15:96325591 T G 0.173532 -1.0750e-05
15:96325643 C T 0.586602 -3.9152e-05
15:96332861 G A 1.281089 -3.1048e-06
15:96341625 C A 0.026898 9.7396e-07
15:96366704 T C 0.680582 1.7487e-05
15:96368445 T C 0.095077 -2.4285e-05
15:96368964 A G 0.067818 1.2322e-05
15:96369309 A G 0.060619 5.1623e-06
15:96370701 C T 0.117356 1.7599e-05
15:96371365 C T 1.965763 1.7443e-05
15:96384028 A G 1.886893 1.7277e-05
15:96388560 G A 0.031118 8.5555e-06
15:96397777 C T 0.214783 -1.4200e-05
15:96404548 C T 0.314167 1.0453e-05
15:96409603 A C 0.179296 1.5570e-05
15:96419508 G C 0.253470 -3.1742e-05
15:96428860 T C 0.334859 -1.9107e-05
15:96430008 G T 0.031429 1.9173e-05
15:96435640 G A 0.843869 -1.2719e-05
15:96436891 A G 0.196902 -3.6071e-06
15:96440915 G T 1.311443 -6.4900e-05
15:96442886 T C 0.141327 3.6885e-06
15:96445904 T C 0.103558 -7.9620e-06
15:96448493 C T 0.295240 -1.2869e-05
15:96451469 A G 0.508228 -4.1438e-06
15:96458724 C T 0.046357 -1.1786e-05
15:96459971 T A 1.976546 2.0988e-05
15:96460704 C T 0.890418 -1.2905e-05
15:96464996 G A 0.357450 -1.9430e-05
15:96465966 T C 0.108219 6.9333e-07
15:96468386 T C 1.299070 -5.1957e-06
15:96471032 C T 0.182441 -2.6984e-05
15:96479224 C T 0.132118 5.4167e-05
15:96480261 G A 0.053559 3.7958e-05
15:96481356 A G 0.030865 1.8032e-05
15:96486653 T C 0.062752 -2.0323e-07
15:96488413 T C 0.097508 1.0535e-05
15:96488863 G A 0.235624 6.7393e-06
15:96499148 A G 0.043277 1.1958e-06
15:96500358 C T 0.200186 6.1999e-06
15:96502844 A G 0.041693 -2.8018e-06
15:96503632 C T 0.071181 -1.7024e-05
15:96504205 T C 0.264496 -2.2331e-07
15:96504955 G A 0.028654 1.8311e-05
15:96509956 A G 0.053345 1.4133e-05
15:96511579 G T 0.087861 3.0942e-05
15:96515968 C G 0.025499 1.6443e-05
15:96516134 A G 0.356064 -1.7767e-05
15:96517875 G A 0.436463 -1.8774e-05
15:96524898 G C 0.101234 2.6598e-05
15:96526685 A G 0.575491 -1.0302e-05
15:96530804 A G 0.912544 -9.0286e-06
15:96531017 T C 0.039674 -1.0936e-05
15:96533457 A G 1.009234 6.3154e-06
15:96533968 G A 0.030806 -2.3649e-05
15:96537081 A G 0.112017 -1.4392e-05
15:96543074 T C 0.891408 -1.4340e-06
15:96543713 G T 0.033276 -2.9102e-05
15:96543985 G A 0.037048 -9.1441e-07
15:96551859 C T 0.679731 2.2449e-06
15:96554992 A G 0.752665 -4.2461e-05
15:96555093 C T 1.893965 -3.2190e-05
15:96556616 G A 0.051102 -1.3575e-05
15:96557639 T C 0.026515 -1.1890e-05
15:96564366 G A 0.122624 -2.3010e-05
15:96564464 T C 1.040622 2.5642e-05
15:96565544 T C 1.443691 7.1970e-06
15:96567213 T C 0.500192 -3.4508e-05
15:96573142 C T 0.368291 -1.0407e-05
15:96575480 T C 0.020575 1.1423e-05
15:96578215 T C 0.940423 4.2910e-05
15:96579670 G T 0.197609 -2.0948e-05
15:96584768 A G 0.096158 -2.6513e-05
15:96594318 G A 0.153735 -5.8511e-05
15:96594518 C T 0.123582 -2.1453e-05
15:96598417 T A 1.160607 2.1281e-05
15:96599720 G A 0.852033 3.0357e-05
15:96604173 A G 0.479282 -2.6984e-05
15:96607452 C T 0.591925 -1.9177e-05
15:96609302 C G 1.559502 2.1737e-05
15:96612108 C T 0.322457 -1.3073e-05
15:96617073 T C 0.568068 -1.7311e-07
15:96623631 G T 1.374419 -7.0604e-06
15:96637569 G A 1.333976 2.5587e-05
15:96638552 C T 0.052910 6.5320e-06
15:96645182 G T 1.366795 1.8903e-05
15:96645410 C T 0.654336 9.6651e-05
15:96649917 G A 0.090523 2.6587e-06
15:96651189 G A 0.141372 -2.6725e-06
15:96652399 A G 0.021627 -2.9640e-05
15:96659848 T C 0.074761 -9.0192e-06
15:96663562 C T 0.034536 -4.9437e-06
15:96665585 T G 0.839062 4.5096e-05
15:96666466 G A 0.662596 -5.9091e-05
15:96670333 C T 1.604480 -3.6356e-05
15:96670699 T C 0.024435 4.1076e-07
15:96673039 C T 0.451128 -5.8075e-05
15:96674664 C T 0.603513 3.0296e-05
15:96676379 C G 1.908221 -6.9569e-05
15:96679186 T C 0.115217 -9.8656e-06
15:96680114 A G 0.538762 4.5962e-05
15:96682968 T C 0.039365 4.8532e-06
15:96683330 A G 0.048437 -1.0825e-06
15:96684647 G C 1.569928 -7.5720e-05
15:96684910 G A 0.021328 -9.0565e-06
15:96685092 C T 0.425781 -2.0670e-05
15:96687356 G A 1.153287 -2.6396e-05
15:96688370 C T 0.402697 -5.4536e-06
15:96692741 T C 0.387263 5.4933e-05
15:96693928 C T 0.400321 -1.3094e-05
15:96698474 T G 1.484157 -1.6542e-05
15:96703143 T C 1.488464 -6.6623e-06
15:96705907 T C 0.594888 3.0639e-05
15:96706297 T C 0.061239 -1.5389e-05
15:96708291 C T 0.548259 -2.4455e-05
15:96712226 G T 0.385912 -2.2397e-05
15:96713315 T C 0.038155 -2.1345e-05
15:96720098 C T 0.046828 5.0822e-06
15:96721855 A C 0.166190 1.2249e-05
15:96722040 C A 0.031144 2.0143e-05
15:96725043 A G 0.923648 4.3991e-05
15:96730553 C T 0.397627 -2.1372e-07
15:96731832 G A 0.033130 -3.2496e-05
15:96731890 G A 0.614918 -2.5132e-05
15:96732296 A G 0.109147 -4.9464e-07
15:96733417 C A 0.033617 2.5418e-05
15:96733985 C T 1.231534 1.2334e-05
15:96734947 C T 1.439245 -1.1548e-05
15:96747302 T C 0.030079 -3.5780e-05
15:96750222 C T 0.109199 -1.1641e-05
15:96751932 T C 0.167712 -7.1510e-06
15:96752941 T C 0.438229 -3.7639e-05
15:96758498 T C 0.261143 1.4765e-05
15:96760479 G C 0.092896 3.6102e-05
15:96760604 G A 0.951705 4.9811e-06
15:96762385 T C 0.741100 -7.1159e-07
15:96766529 C T 0.032371 8.3853e-05
15:96769005 A G 1.453121 -1.5636e-05
15:96771023 C T 1.975520 1.1083e-06
15:96774114 C T 0.095648 1.3400e-05
15:96783549 G T 0.644455 -3.1778e-06
15:96783793 G T 0.062261 6.0931e-05
15:96785693 C A 0.165891 2.5710e-05
15:96791858 G A 0.507611 -1.8715e-05
15:96796947 C T 0.188703 1.8580e-05
15:96797930 T C 0.023743 -4.2222e-05
15:96798908 A C 0.976500 -3.7472e-05
15:96802765 T C 0.061904 1.2238e-05
15:96805642 C A 0.361397 9.6654e-06
15:96805738 C T 0.159211 7.3262e-06
15:96806416 C T 0.867194 4.8042e-05
15:96809561 G A 0.043676 -2.2022e-05
15:96813247 T C 0.154235 -4.3160e-06
15:96814599 A G 0.036983 4.4627e-06
15:96816026 C G 1.402648 -7.4868e-08
15:96820597 G A 0.842749 -7.7526e-05
15:96827144 C T 0.131839 2.5137e-05
15:96827325 T C 0.037531 -3.3248e-06
15:96828531 T C 0.038534 1.4330e-05
15:96830550 G A 0.481414 -6.3862e-05
15:96838441 T C 0.037966 2.2447e-06
15:96843645 G A 0.114811 1.7569e-05
15:96844727 T C 0.356528 -1.4580e-06
15:96851106 T C 0.355713 -2.9596e-07
15:96855156 A G 0.034815 1.0625e-05
15:96857294 A G 0.151613 1.6608e-05
15:96857621 T C 0.911717 -1.5970e-05
15:96863341 T C 0.022549 3.0771e-05
15:96865270 C T 0.607054 -1.8577e-05
15:96869104 T C 0.092620 4.8129e-07
15:96871462 A C 0.086517 9.6203e-06
15:96872905 A C 0.033263 2.1016e-05
15:96878437 C T 0.461715 1.7157e-06
15:96883321 T G 0.452725 5.4780e-06
15:96884712 C T 0.713231 2.6548e-05
15:96885638 A G 0.616580 3.9587e-05
15:96890346 G A 0.040034 -7.2344e-05
15:96890855 C T 0.083320 -1.8296e-05
15:96895606 G C 0.041660 -2.0419e-05
15:96896449 G C 0.216987 6.4515e-06
15:96898166 C T 0.578039 -1.7010e-05
15:96899981 T C 0.090854 8.5162e-05
15:96900999 T G 0.023815 -2.7475e-06
15:96901310 C T 0.040015 -3.0884e-05
15:96902448 C G 0.819847 1.2372e-05
15:96905176 G A 0.190222 -6.3801e-06
15:96905460 C T 0.191650 -1.4689e-05
15:96906029 C G 0.432341 4.0862e-05
15:96906125 A C 0.262159 -1.4643e-05
15:96906359 T C 0.068987 1.3017e-05
15:96906485 T C 0.041537 1.0897e-05
15:96907819 C A 0.553137 2.3981e-07
15:96908252 A G 0.282231 -1.9869e-05
15:96908307 C T 1.629272 1.2148e-05
15:96910440 C T 1.126074 -3.2588e-06
15:96911139 G A 0.452621 1.5312e-05
15:96914950 A G 0.955646 -2.8662e-05
15:96917690 G A 0.021861 5.9569e-07
15:96920948 T C 1.049843 5.1379e-05
15:96931193 G A 1.706905 -2.1668e-06
15:96934607 A G 0.048587 -1.0648e-05
15:96934745 T C 0.392427 1.6193e-04
15:96935990 A G 0.070928 -2.7692e-05
15:96941966 T C 0.068140 5.5799e-05
15:96947205 G A 0.774642 6.1367e-05
15:96952908 A G 0.872212 -2.1799e-06
15:96954995 A G 0.761146 6.3169e-05
15:96959089 A G 0.038573 -6.6868e-07
15:96959991 G A 1.429140 5.3439e-05
15:96965397 A G 0.136218 4.0954e-05
15:96965591 A G 0.135474 3.0227e-05
15:96967788 C A 0.873734 -5.4882e-05
15:96977493 G T 0.066124 3.5311e-06
15:96977643 G A 0.534591 2.2419e-05
15:96978108 T G 0.069756 -2.0354e-05
15:96981506 T G 0.034185 2.2667e-05
15:96995093 G A 0.379616 5.5856e-06
15:96997098 C T 0.569269 -1.4958e-05
15:97001057 A G 0.208548 -4.4678e-06
15:97001633 C T 0.038314 -3.8307e-05
15:97002653 G A 0.421694 9.2642e-06
15:97005192 G A 0.875432 4.5436e-06
15:97009386 T C 0.264749 1.6690e-05
15:97012162 C G 0.052358 2.0886e-05
15:97016745 A G 0.430883 2.1220e-05
15:97016950 G A 1.651178 6.2744e-06
15:97031142 C T 0.330970 4.1712e-06
15:97033341 G A 0.891726 2.9249e-05
15:97033485 T C 0.046360 -1.9460e-05
15:97040940 A G 0.882751 5.1373e-05
15:97041592 T C 0.099423 8.3549e-06
15:97049985 C T 0.997773 1.2158e-06
15:97053600 C A 0.110543 -3.7228e-07
15:97054105 A G 0.022633 -2.8695e-05
15:97071751 C T 1.573148 3.4160e-06
15:97079333 A G 0.085489 1.0331e-05
15:97079899 A C 0.605947 -1.7153e-05
15:97081314 G A 1.799603 6.6851e-05
15:97084342 A C 1.438910 4.2074e-05
15:97085431 T C 1.439647 -5.5331e-05
15:97087713 G A 0.500626 -1.1217e-05
15:97094594 C T 0.316883 -3.9794e-06
15:97096561 T C 0.098852 1.5296e-05
15:97097172 G T 0.043504 -1.3945e-05
15:97098553 T C 0.075621 1.8508e-05
15:97099180 T C 0.234177 1.5960e-05
15:97099737 T C 0.042283 -2.9304e-06
15:97101654 T C 0.348183 1.7755e-05
15:97102152 G C 0.626539 1.0461e-05
15:97106543 G C 0.901025 7.5111e-06
15:97116274 C T 0.024697 6.8903e-06
15:97117862 G A 0.041264 6.5684e-06
15:97120664 T C 0.045370 1.4857e-05
15:97123469 A G 0.024350 -4.9216e-06
15:97125866 T C 0.114669 2.5539e-06
15:97127904 G A 0.086732 -3.1632e-06
15:97128491 T G 0.276074 -1.5123e-05
15:97130369 C T 0.793413 2.2311e-05
15:97134222 C T 0.423347 5.8088e-06
15:97151439 G T 0.043815 -6.8563e-06
15:97151557 C T 0.061492 3.3280e-05
15:97154360 G A 0.464250 1.6715e-05
15:97157015 A C 0.267044 1.1708e-05
15:97159049 C T 1.011568 -1.1645e-05
15:97159528 T C 0.739643 -1.8906e-05
15:97162186 G A 0.032922 -1.6994e-05
15:97167827 C T 0.036727 -3.1026e-05
15:97174668 A C 0.056296 9.2885e-06
15:97183695 G T 0.027401 9.2988e-06
15:97184582 T G 0.158718 2.8143e-05
15:97185850 A G 0.049762 9.0370e-06
15:97188057 T C 0.675671 -8.7329e-06
15:97193223 T C 0.315546 7.3499e-06
15:97197727 C A 0.036353 -2.3971e-05
15:97201055 A G 0.183691 1.7500e-05
15:97204880 A C 0.062089 2.7239e-05
15:97217421 T C 0.070931 1.4527e-05
15:97219593 A G 1.198038 2.4514e-05
15:97221546 T C 1.469522 -3.0961e-05
15:97232827 G A 0.031790 -3.7605e-05
15:97233391 A G 0.035120 -2.6249e-05
15:97234378 G A 1.684210 -6.7004e-05
15:97242966 T C 0.256560 -1.2915e-05
15:97246670 A G 1.756748 -5.3950e-06
15:97248140 A C 0.127723 3.5474e-05
15:97252021 T C 0.041043 1.5121e-06
15:97253404 G A 1.699222 -6.0442e-05
15:97256232 A C 0.178939 2.8466e-05
15:97269868 A G 1.617960 -8.9250e-06
15:97272694 G A 0.403709 -7.3209e-06
15:97273800 A G 0.298129 -8.2060e-06
15:97275525 G A 0.047980 -9.2363e-06
15:97277490 A G 0.764889 1.4117e-05
15:97277632 A G 0.491425 -2.5127e-05
15:97279956 A G 0.073508 -4.4518e-06
15:97289635 T C 0.297529 -1.4316e-05
15:97294233 G T 1.703844 -4.0671e-05
15:97294435 A G 0.239815 1.4278e-06
15:97301278 C T 0.121897 -2.5858e-05
15:97302676 A G 0.987861 -1.9096e-05
15:97303877 T G 0.333947 -1.4816e-05
15:97312646 C T 0.698313 -3.2551e-05
15:97315167 T G 0.046256 -2.2034e-06
15:97316477 T C 0.235715 7.8071e-06
15:97321085 G T 0.057587 -6.5237e-06
15:97321451 C T 1.400496 -1.7498e-06
15:97325858 A C 0.502275 -2.9043e-05
15:97327393 T C 0.235381 2.9853e-05
15:97329289 A C 0.090578 3.2960e-05
15:97330588 A G 0.322560 3.1623e-05
15:97330921 T G 0.024217 2.4088e-05
15:97332904 C T 0.067692 3.8982e-05
15:97336596 A G 0.208489 -9.2193e-07
15:97337505 G A 0.044202 -1.6766e-05
15:97342016 T C 0.089153 3.4619e-05
15:97349904 C T 0.022484 -3.4130e-05
15:97351185 G A 0.100150 -1.1973e-08
15:97354242 C A 0.344441 -1.9664e-05
15:97357170 C T 0.118664 2.7463e-05
15:97361521 T C 0.090899 -3.7858e-06
15:97369517 C T 0.115058 4.9440e-06
15:97372564 T G 0.421870 1.1189e-04
15:97375265 G A 1.844843 1.4105e-04
15:97381316 A G 0.088660 8.8029e-06
15:97387756 C T 0.199488 2.1266e-05
15:97387988 C G 0.075667 4.4447e-05
15:97390919 C A 0.106213 1.1015e-05
15:97394539 A C 0.281332 -7.5950e-07
15:97398462 A G 0.631310 3.7893e-05
15:97413027 C T 0.284230 6.6505e-05
15:97422670 C T 0.316948 5.1507e-05
15:97425623 C T 0.073696 -1.0933e-05
15:97425886 C T 0.308548 -2.3167e-05
15:97426312 C T 0.069798 -1.6178e-05
15:97426365 A G 0.532598 2.1930e-05
15:97431231 A C 0.051128 -4.6090e-06
15:97434080 A G 0.136477 7.2591e-06
15:97438847 C T 0.477997 8.9264e-06
15:97444782 C T 0.228305 2.6842e-05
15:97466227 C T 0.171490 1.9205e-05
15:97466630 T C 0.091584 -5.5415e-06
15:97469263 A C 0.690929 -6.9277e-06
15:97470516 A G 1.547103 -8.8199e-06
15:97485027 G A 0.021036 -1.4850e-05
15:97486712 A G 0.294328 8.2433e-06
15:97492655 G A 0.188196 3.0785e-05
15:97495817 C T 1.626973 4.9094e-06
15:97499378 A G 0.030816 -1.7244e-05
15:97500410 G A 0.096362 8.6054e-06
15:97503841 C T 0.711177 4.6886e-05
15:97504590 G A 0.121787 -2.6713e-05
15:97505817 T C 0.039768 1.3661e-06
15:97507921 G A 0.172386 -2.0376e-05
15:97510117 G A 0.215494 -3.2825e-05
15:97511405 G A 1.099364 1.3150e-05
15:97512178 C T 0.390580 -3.1691e-05
15:97512652 G A 0.409318 6.5164e-06
15:97516099 G T 0.089536 1.8987e-05
15:97516442 A C 0.026811 -5.7356e-06
15:97516929 A G 0.062622 -4.5184e-05
15:97516961 G C 0.061560 -4.6743e-05
15:97517120 T C 0.856463 -6.4895e-05
15:97519268 G C 0.226039 -2.1160e-05
15:97520230 C T 1.208210 3.4119e-05
15:97521191 T C 1.419059 1.3073e-05
15:97521372 G A 1.617418 4.5748e-05
15:97523080 T C 0.113662 3.3026e-05
15:97527211 T C 0.039758 1.5406e-05
15:97535478 A G 0.068578 -2.1813e-05
15:97542220 C T 0.176089 9.3304e-06
15:97543165 G A 0.048337 -7.5325e-06
15:97548852 A G 0.041290 -1.3532e-05
15:97549221 C T 1.628561 4.2105e-07
15:97550326 A G 0.070749 1.1331e-05
15:97550659 A G 0.047607 -3.3433e-05
15:97552028 C T 0.279703 -4.0733e-05
15:97555485 T C 0.488107 -1.1990e-05
15:97557333 C T 1.579659 4.3771e-05
15:97561167 A G 0.137529 1.4189e-05
15:97561469 A G 0.086706 -2.0989e-05
15:97566854 A G 0.440760 3.2718e-05
15:97571541 C T 0.394540 -1.5285e-05
15:97573518 G A 0.187505 2.1995e-05
15:97574859 A G 0.072856 1.2192e-05
15:97575174 T G 0.101195 8.7737e-05
15:97575577 G A 0.105876 -8.2177e-06
15:97575830 A C 0.144092 -5.6514e-06
15:97581870 T C 0.819581 3.5379e-05
15:97583833 C T 0.142433 -3.2567e-06
15:97592647 A G 0.045519 -5.9236e-05
15:97595075 G A 0.392962 4.2089e-05
15:97597369 A G 0.037827 -4.6892e-07
15:97603472 G T 0.173872 8.1992e-06
15:97609078 G A 0.474033 -1.6257e-06
15:97609524 G A 0.684301 -1.4263e-05
15:97609623 G A 0.040372 4.0028e-06
15:97618197 C T 0.225088 -9.1847e-06
15:97624215 T C 0.263301 9.1650e-06
15:97624277 G T 0.076965 2.9984e-06
15:97627184 G C 1.291128 -1.4685e-05
15:97628673 T G 1.435996 1.0807e-05
15:97629434 T C 0.090808 -1.9947e-05
15:97632080 T C 0.268556 -4.3374e-07
15:97634640 G A 0.128833 -2.4235e-05
15:97638520 T C 0.926086 2.2920e-05
15:97640857 G T 0.022406 1.3470e-06
15:97647358 C T 0.114234 2.0772e-05
15:97650471 A G 0.292030 7.6943e-06
15:97658390 T C 0.036129 4.4993e-06
15:97669629 A G 0.297321 5.7809e-05
15:97673132 A G 0.107103 6.3073e-06
15:97673671 A G 0.323093 -7.7363e-06
15:97676516 C T 1.478087 -1.7805e-05
15:97682421 C G 0.031637 2.3964e-05
15:97682752 T C 1.243164 1.2743e-04
15:97687667 A C 0.041816 1.4487e-05
15:97690156 C T 0.230236 2.9629e-05
15:97706199 A G 0.907857 -3.3417e-05
15:97706268 G A 0.750928 -6.1951e-06
15:97711561 C A 0.286126 -2.1952e-07
15:97711612 G A 0.123143 3.0943e-05
15:97713766 A G 0.978097 3.0608e-05
15:97714951 G A 0.955483 -1.0463e-05
15:97715656 T C 0.464001 -9.5454e-06
15:97716050 C T 0.032543 1.3657e-05
15:97720305 A G 0.145218 -6.1351e-06
15:97720949 G C 0.031657 -2.5621e-05
15:97722204 A C 0.099335 -2.2020e-06
15:97723118 C T 0.176583 2.8948e-05
15:97732589 T C 0.109576 1.0711e-05
15:97754722 G A 0.092704 -1.8294e-05
15:97757704 C T 1.554543 -2.9380e-06
15:97774306 T C 0.545130 2.6242e-05
15:97774360 C T 0.038943 -1.1220e-05
15:97775695 T C 0.424074 -8.5220e-05
15:97779567 A G 0.032806 5.0691e-05
15:97779916 T C 0.022231 -1.6854e-05
15:97780459 T C 1.628905 6.3729e-05
15:97780826 A G 0.066640 -9.8018e-06
15:97782430 C T 1.028969 5.7883e-05
15:97782469 A C 0.106586 -3.8511e-05
15:97784606 A C 0.543088 7.8704e-05
15:97787009 T C 0.065900 -9.7683e-05
15:97795483 A C 0.102730 1.4384e-05
15:97798401 G A 0.379177 -1.7851e-05
15:97798642 T C 1.927099 -2.7613e-05
15:97801408 A G 1.901859 -3.9646e-05
15:97802623 C T 0.061947 2.0399e-05
15:97804519 C A 0.033309 -5.6284e-05
15:97807441 T C 0.046441 -7.6838e-05
15:97808182 A G 1.226056 9.6211e-06
15:97808614 A C 0.028008 -2.2711e-05
15:97850135 C A 0.080750 -2.1937e-05
15:97858832 G A 0.077926 -3.5311e-05
15:97865951 A G 0.036642 -2.0614e-05
15:97869293 C T 0.202575 1.2520e-05
15:97871171 T C 0.029138 -1.1506e-05
15:97871216 C A 0.046292 -3.3474e-05
15:97875254 G A 0.038567 -1.2022e-05
15:97888848 G T 0.651132 3.0060e-05
15:97889261 G A 0.047444 -1.2815e-05
15:97890328 T C 0.106216 -5.8535e-05
15:97890600 A G 0.085674 6.4910e-05
15:97891134 C T 0.141245 4.2639e-05
15:97897683 A G 0.038843 2.2235e-05
15:97900151 T C 0.043604 1.0789e-05
15:97903095 A G 0.229353 1.0979e-05
15:97903324 G A 0.463705 -1.0525e-05
15:97905167 A C 0.088744 -4.0484e-05
15:97905438 G A 0.207772 -4.7609e-05
15:97909341 T C 0.086589 -4.3084e-05
15:97910418 C T 0.150428 3.5075e-05
15:97921075 C T 0.242996 2.2714e-05
15:97921558 A G 0.928050 1.7014e-05
15:97921629 C G 0.035061 2.0257e-05
15:97921976 G A 0.045075 1.9508e-05
15:97922494 A G 0.683620 7.3060e-06
15:97923947 G A 0.806662 -4.8534e-06
15:97927111 C T 0.061690 -5.0924e-05
15:97927281 G C 0.600926 -3.8575e-05
15:97927321 T C 0.337887 -8.7156e-06
15:97929040 T C 0.113081 3.0346e-05
15:97929467 A G 0.391427 1.8338e-05
15:97933513 T G 0.107223 -2.6246e-05
15:97933953 C A 0.683032 1.1157e-05
15:97940137 T C 0.035470 2.8746e-05
15:97940441 A T 0.028054 2.3248e-05
15:97941122 C T 0.040690 3.1246e-07
15:97942943 G A 0.662905 -7.2885e-06
15:97944045 C T 0.183272 -2.9300e-05
15:97945780 G T 0.056085 3.6232e-05
15:97946036 T C 0.575586 -2.0488e-05
15:97947627 G A 1.426872 -1.5649e-06
15:97950113 G A 0.643790 -1.5422e-05
15:97956064 G A 1.473423 3.5928e-06
15:97963559 A G 0.637613 -7.7289e-06
15:97968678 G A 0.791297 -4.0963e-06
15:97970336 G A 0.117236 -1.5791e-05
15:97971190 A C 0.067695 1.0543e-05
15:97975913 T C 0.039177 -6.3293e-06
15:97986363 A G 0.071191 3.0040e-05
15:97990285 A C 0.490805 -3.5639e-05
15:97994972 C A 0.458233 -1.6933e-05
15:97997668 C T 0.305065 2.8479e-05
15:97997773 C T 0.069863 -2.9671e-05
15:97999066 G A 0.776733 -7.2926e-06
15:98004157 T C 0.028096 1.4471e-05
15:98004987 A G 0.042835 -4.2305e-05
15:98005190 T G 1.529761 6.2344e-06
15:98006502 A G 0.715529 -2.8893e-05
15:98007105 T C 0.045649 -1.0250e-05
15:98015276 C T 0.133403 2.5990e-05
15:98020603 T C 0.062021 -2.5510e-05
15:98023782 C T 1.645196 3.7702e-06
15:98025836 G A 0.338734 -6.8177e-06
15:98031324 A G 0.578721 2.3930e-05
15:98031687 T C 0.810187 -1.3851e-05
15:98033018 C T 0.530193 2.3020e-05
15:98034118 A G 0.977863 -2.1713e-05
15:98039051 C T 0.178666 3.6687e-05
15:98042356 C T 0.377733 2.2044e-05
15:98042724 A G 0.148587 -4.8203e-05
15:98043663 T C 0.681662 -3.3462e-06
15:98046213 G A 0.038242 -9.3182e-06
15:98048030 G A 0.153596 9.2172e-06
15:98048366 C T 0.526992 -1.2764e-05
15:98049788 A G 0.026882 3.4959e-05
15:98053460 T C 0.490555 1.0443e-05
15:98053750 C A 0.127486 -4.2024e-05
15:98058995 A G 0.063096 -2.5859e-05
15:98059014 A T 0.824940 -1.4090e-06
15:98059041 T C 0.974465 3.1500e-05
15:98060325 C T 1.215471 2.2773e-05
15:98063595 C T 0.066387 2.4407e-05
15:98064021 A G 0.826287 1.4050e-05
15:98064215 C T 1.938826 1.9689e-06
15:98064373 G C 1.234722 9.1496e-06
15:98070461 C T 0.147471 -2.6888e-05
15:98070598 G T 0.177060 -8.9929e-06
15:98073005 T C 1.394855 2.3080e-05
15:98073351 T C 0.347910 2.7988e-05
15:98074909 T C 0.041397 1.5591e-05
15:98075232 C A 0.896487 -2.4007e-05
15:98075720 G A 0.747280 -3.8305e-05
15:98077578 A G 0.166225 -6.5834e-06
15:98080035 C A 1.237906 4.1600e-05
15:98081701 T C 0.100088 1.0918e-04
15:98084343 G T 1.386266 2.1386e-05
15:98085390 C T 0.031510 1.2560e-05
15:98091365 A C 0.263038 4.1193e-05
15:98097495 C T 0.293306 7.8783e-06
15:98100786 G A 0.073979 -3.4643e-05
15:98101385 T C 0.517222 1.9451e-05
15:98103736 G A 1.440423 2.3037e-05
15:98103775 A G 1.749565 -9.5881e-06
15:98111872 T C 1.164619 8.7740e-06
15:98114611 T C 0.043426 3.2585e-06
15:98117947 T C 0.128710 -1.0526e-06
15:98129804 T C 0.022656 1.8505e-05
15:98135405 T C 0.067796 -3.6433e-06
15:98136003 C A 0.080983 2.6432e-05
15:98136854 G A 0.748328 3.1405e-06
15:98140969 A C 0.048960 -1.2253e-05
15:98144599 A C 0.066903 2.8928e-05
15:98145704 T C 0.100027 7.1699e-08
15:98146038 T C 0.592717 -8.1238e-06
15:98148074 A G 1.247069 -3.9536e-06
15:98150154 A G 0.378454 2.3166e-06
15:98152358 A C 0.616470 1.0642e-05
15:98154345 T C 0.621822 -1.1688e-06
15:98154394 C T 0.411308 1.4423e-05
15:98157871 G A 0.075216 5.3820e-05
15:98160244 T C 0.403982 -8.7542e-06
15:98162391 G T 1.181967 -1.6935e-05
15:98165405 G A 0.061486 1.7138e-05
15:98167811 C T 0.856028 -2.0231e-05
15:98169179 T C 0.024139 6.5245e-06
15:98180905 G A 0.333096 -2.2698e-05
15:98188533 T C 0.104357 -5.9751e-06
15:98193100 G A 0.213436 9.0272e-06
15:98195847 G A 1.107417 -1.9621e-06
15:98196147 G A 0.265866 -1.2617e-06
15:98196379 T C 0.568776 -8.2919e-06
15:98198789 A G 0.068863 1.4911e-05
15:98199244 A G 0.027083 9.8819e-06
15:98201793 A G 0.032750 -3.4125e-06
15:98203178 A G 0.894774 4.5667e-05
15:98207100 T C 0.184402 7.4076e-07
15:98207215 T C 0.103824 -7.9124e-06
15:98208510 C G 1.255453 3.1921e-05
15:98211036 G A 0.029294 -1.7867e-05
15:98216200 T C 0.259945 -9.7173e-06
15:98217518 T C 0.104727 4.7250e-05
15:98217842 T G 0.458590 -3.4640e-06
15:98222512 A G 1.231625 1.2364e-05
15:98227924 A G 0.988055 1.1411e-05
15:98230417 T G 0.075478 -4.1938e-05
15:98236183 C T 0.070464 1.7627e-05
15:98242081 C T 0.051170 -2.7367e-05
15:98242434 T C 0.118466 5.0699e-06
15:98245019 G A 0.230587 9.2399e-06
15:98247711 G T 1.270147 3.4419e-05
15:98248738 T C 0.148243 -1.6902e-05
15:98250283 T C 0.047107 -2.6689e-05
15:98254441 T C 0.041560 -1.9982e-05
15:98255395 C T 0.228354 1.4826e-05
15:98257388 T C 0.191290 4.7856e-05
15:98258859 T C 0.057338 1.7386e-05
15:98260864 T C 0.031173 -6.7807e-06
15:98264414 C A 0.054712 -1.0836e-06
15:98264972 A G 0.021815 -6.9867e-06
15:98269310 C T 0.031527 -1.1817e-05
15:98273348 C A 0.437976 2.0976e-05
15:98277870 G A 0.761198 -3.8409e-05
15:98287013 C T 0.846326 3.3623e-05
15:98292074 C T 0.031715 -3.0106e-06
15:98293329 T G 1.940621 -2.0801e-06
15:98297052 A G 0.052482 -1.7034e-05
15:98297114 T C 1.157296 2.9856e-05
15:98304173 T C 0.180981 -6.5186e-06
15:98310084 T G 0.037100 -2.4477e-05
15:98312600 A G 0.260585 5.3034e-05
15:98325896 A G 0.031536 2.0142e-05
15:98328224 T A 0.029651 3.5623e-05
15:98332598 C G 0.091185 -5.6733e-05
15:98333995 C T 1.914171 1.2764e-05
15:98334926 A C 0.129664 -5.0666e-05
15:98338524 T C 0.673973 1.7709e-06
15:98343690 A G 0.617574 -7.0609e-06
15:98345967 C A 0.049645 -3.2772e-06
15:98346842 T C 1.768147 4.8145e-05
15:98351363 A G 0.029495 2.0039e-05
15:98352267 T C 1.030972 -2.4951e-05
15:98352841 A G 0.377162 -1.8553e-05
15:98357075 G A 0.785185 1.1725e-05
15:98358984 A G 0.600884 -2.9213e-06
15:98359500 C T 0.024152 -3.9639e-05
15:98368680 A G 0.354428 3.5366e-06
15:98377312 G A 0.602386 1.5116e-05
15:98381199 A G 0.137665 2.3681e-05
15:98384280 G A 0.020660 2.4215e-05
15:98387270 G A 0.028985 -1.9604e-05
15:98396023 G A 0.621439 -3.8357e-05
15:98399012 G A 0.123027 -3.5850e-05
15:98402997 A T 0.101364 -1.8166e-05
15:98403449 C T 0.067591 -1.8826e-06
15:98403961 G A 0.911331 2.4834e-05
15:98404924 C T 0.382923 -1.9471e-05
15:98415232 A C 1.071421 -1.0168e-05
15:98418190 T C 0.101461 -2.7600e-06
15:98418647 A C 0.092334 -1.2686e-04
15:98419579 C T 0.846112 4.3274e-05
15:98420139 C A 0.058039 -2.9250e-05
15:98426040 T C 0.249211 -8.8144e-06
15:98426952 G A 1.337647 -1.7739e-05
15:98432393 G A 0.817916 2.8908e-05
15:98436278 G A 0.052965 8.5453e-06
15:98437293 A G 0.098300 2.8633e-05
15:98437490 A G 0.482090 3.9695e-05
15:98437518 G A 0.204120 -5.4514e-06
15:98444727 C T 0.156829 3.3771e-05
15:98445404 A G 0.074706 -3.2313e-05
15:98445760 T C 0.993713 1.8469e-05
15:98452412 C T 0.867872 4.2511e-06
15:98452706 T C 0.123075 -1.9678e-05
15:98454135 G A 0.214617 1.1042e-05
15:98455969 G A 0.278242 9.2067e-06
15:98456373 C T 0.071321 6.6553e-06
15:98456695 C T 0.390749 1.4954e-05
15:98459716 A G 0.088374 -2.3095e-06
15:98460348 T C 0.044867 4.5905e-05
15:98461361 C T 0.131875 1.9534e-05
15:98464956 A G 0.043267 2.3802e-05
15:98467029 G A 0.118804 1.2392e-05
15:98470439 A G 0.124166 2.1040e-05
15:98478810 G A 0.376087 3.4713e-05
15:98479609 G A 0.463011 2.9166e-05
15:98484532 G T 0.250620 2.2340e-05
15:98489537 A C 0.082324 -5.9674e-06
15:98491336 T C 0.150489 1.0806e-05
15:98494154 C A 0.137357 3.9180e-07
15:98497881 C T 1.530170 3.2314e-06
15:98498451 A G 0.089890 -3.4401e-06
15:98498594 A G 0.030215 4.0834e-05
15:98499525 T G 1.602422 -1.0206e-05
15:98500861 T C 0.042796 1.1118e-05
15:98501126 C T 0.629284 -1.1581e-04
15:98504793 T C 0.076842 7.4509e-06
15:98504875 C T 1.542783 -2.6194e-05
15:98512431 T C 0.096469 -2.0498e-06
15:98513845 C T 1.017852 -1.1476e-05
15:98514173 T G 0.066462 1.0979e-05
15:98518792 G C 1.248919 -1.1229e-05
15:98522038 A G 1.483524 -4.1349e-05
15:98523292 C T 0.180328 6.3830e-06
15:98532024 T C 0.072174 -4.6227e-05
15:98536642 A G 1.201400 -1.0073e-05
15:98538204 T C 1.588478 -2.9011e-05
15:98539460 C T 0.133666 -1.0599e-05
15:98543839 A C 1.635987 2.3850e-05
15:98552024 T C 1.286314 -8.1423e-06
15:98558944 C T 0.819698 -3.0001e-05
15:98563397 C T 0.479587 -1.1192e-05
15:98564516 C T 0.152106 -2.3966e-05
15:98572653 T C 0.020887 2.9329e-05
15:98580460 A G 0.065163 -2.1806e-06
15:98583023 A G 0.079393 5.6075e-06
15:98583104 G A 0.912596 -1.5181e-05
15:98586859 C T 0.242921 -4.2230e-06
15:98594640 T G 0.043299 -7.9208e-06
15:98596491 C A 0.094723 2.9729e-06
15:98605496 A C 1.205918 -1.0591e-05
15:98608693 C T 1.095057 2.5410e-05
15:98616278 C G 0.202085 -2.1565e-05
15:98622559 G A 0.069613 -4.7880e-05
15:98622869 A G 0.027482 3.6157e-05
15:98624180 C T 0.625045 1.1038e-05
15:98626738 A G 0.156381 -1.7291e-05
15:98627505 A C 0.054660 4.0167e-06
15:98628989 A G 0.123770 -8.3098e-05
15:98630058 T C 0.775451 1.5125e-05
15:98631091 C T 0.102390 2.0183e-05
15:98643838 C T 0.129265 1.7079e-05
15:98646537 T C 0.750662 -1.5376e-05
15:98646914 C T 0.156747 3.1124e-05
15:98651114 T G 0.240399 -1.8645e-05
15:98656293 C T 0.468791 2.5567e-05
15:98656796 G A 0.390476 -4.6291e-06
15:98662309 C A 0.714150 -1.8871e-05
15:98664627 C A 0.111841 3.4336e-07
15:98665043 G C 1.286392 1.7400e-07
15:98665481 T C 0.377171 -1.4459e-06
15:98668627 T C 0.087430 2.4686e-05
15:98670923 T C 0.783766 1.3325e-05
15:98672166 T C 0.848881 5.1099e-05
15:98672521 G T 0.405264 2.1686e-06
15:98672792 C T 0.399620 5.1120e-06
15:98672846 G T 1.065900 4.5337e-05
15:98672993 G A 0.541099 -1.3117e-05
15:98673011 A G 0.314073 1.5654e-05
15:98674129 C T 0.263681 5.1434e-05
15:98674720 T C 0.163947 1.4448e-05
15:98674786 G A 0.761698 9.7774e-06
15:98675508 T C 0.068497 4.1163e-05
15:98676626 G C 1.499117 2.6377e-05
15:98677156 T C 0.607031 -2.0795e-06
15:98678041 C A 1.048986 -3.7878e-05
15:98678524 A C 1.651486 -5.9387e-05
15:98680037 T G 0.197625 7.6297e-06
15:98680074 C T 1.528099 -9.4239e-05
15:98680170 T C 1.806987 6.1501e-06
15:98681490 G T 1.865499 -4.2211e-05
15:98681918 C T 0.071168 -2.4421e-05
15:98685218 T C 1.388477 -2.3368e-05
15:98688338 C T 1.211524 -2.5482e-05
15:98691582 A G 0.098384 -3.0003e-05
15:98700270 C A 0.162012 3.0351e-05
15:98701022 T C 1.851572 -2.0139e-05
15:98704720 C T 0.037866 1.3760e-05
15:98707938 A G 0.137302 4.0043e-05
15:98709113 A G 0.131057 -7.8129e-06
15:98710305 C T 0.900369 3.9377e-05
15:98711639 G A 1.854207 -1.9956e-05
15:98711705 G A 0.043786 1.9660e-05
15:98713414 C T 0.279044 2.3493e-05
15:98715638 A T 0.046302 -3.5944e-06
15:98718640 T C 0.116408 6.6115e-05
15:98720263 G A 0.112163 -7.7383e-07
15:98720318 T C 1.168945 -2.0211e-05
15:98720899 C A 0.272273 -3.6512e-05
15:98720935 A G 1.448959 2.9254e-05
15:98722173 A G 0.575965 5.4727e-05
15:98727098 T C 0.571022 1.6759e-05
15:98730362 T C 0.063936 2.0650e-05
15:98736413 A C 1.005907 -4.1176e-05
15:98744907 C A 0.027041 2.5013e-05
15:98745188 A G 0.114123 -2.7563e-05
15:98746513 T C 0.036441 -6.0627e-06
15:98750649 T C 1.789670 -4.2386e-05
15:98752509 T G 1.532507 -1.0492e-05
15:98757416 C T 0.041722 -9.8903e-06
15:98760010 T C 0.070223 3.8087e-06
15:98769689 A G 0.085407 -2.9757e-05
15:98779257 G A 0.044124 1.2060e-05
15:98782907 G A 1.411999 -6.1464e-06
15:98784983 T G 0.391602 5.7275e-06
15:98785843 A G 0.097449 3.2250e-05
15:98786400 C T 0.021091 1.1304e-05
15:98787902 A G 0.026875 5.5622e-06
15:98788248 C T 0.913077 1.7753e-05
15:98798689 G A 0.113029 -2.0914e-05
15:98800940 C T 0.801868 4.8652e-05
15:98800955 A T 0.058766 9.2246e-06
15:98802022 T G 0.145598 6.7102e-06
15:98802802 G A 0.511591 2.9946e-05
15:98804453 G A 0.290076 2.0011e-05
15:98806613 C A 0.311833 4.9606e-06
15:98818418 A C 0.530868 1.8061e-05
15:98820485 G A 0.152697 7.0813e-06
15:98820733 G A 1.066367 4.0433e-05
15:98823771 T G 0.379904 6.0721e-05
15:98826470 C T 0.069873 3.2056e-06
15:98827141 A C 0.029271 1.0460e-05
15:98827160 T C 0.068886 -1.4019e-05
15:98827284 A C 0.041222 -7.5542e-06
15:98827964 C T 0.454906 1.6135e-05
15:98828977 C T 0.043221 2.2735e-05
15:98829591 T C 0.155030 1.2072e-05
15:98830849 A C 0.423269 5.2180e-05
15:98831286 C T 0.378807 3.0795e-05
15:98831417 A G 0.112273 2.2424e-05
15:98833360 G A 1.236312 5.6134e-05
15:98833605 A G 0.221612 2.1347e-05
15:98834854 A G 0.206162 -7.4650e-06
15:98836224 A G 0.207025 -2.1051e-05
15:98841961 T C 0.094213 9.3740e-06
15:98847446 T C 0.054592 -1.0438e-05
15:98853946 T C 0.209593 -4.0881e-05
15:98856128 C G 1.750032 3.2770e-05
15:98861741 T G 0.068383 -7.0448e-06
15:98863488 T C 0.032452 -3.3451e-05
15:98864369 G A 0.896452 -5.7356e-05
15:98865021 T G 1.640353 -2.6535e-05
15:98867482 G A 0.457577 1.3246e-05
15:98868602 T C 0.142174 2.5552e-05
15:98868637 A C 1.787898 -1.0151e-05
15:98871849 T C 0.219872 -3.5008e-05
15:98872043 T A 1.177173 5.3287e-05
15:98872287 A G 0.161632 -1.3594e-05
15:98872501 G A 0.097242 2.7679e-05
15:98874764 A C 1.472914 -8.0310e-05
15:98876029 C G 0.423837 -3.9464e-05
15:98879973 C T 0.085628 -1.7553e-05
15:98884675 G A 0.824771 -2.5228e-06
15:98884858 A G 0.042436 2.4758e-05
15:98885527 C A 0.171720 2.1612e-05
15:98892016 C A 0.197411 -8.9449e-06
15:98892395 C T 0.848248 -7.5477e-05
15:98892791 A C 1.958411 -3.4167e-05
15:98896633 G A 0.381378 -3.6151e-06
15:98896997 C T 1.271556 -7.9820e-06
15:98897342 T C 0.176005 -2.3719e-05
15:98899649 C T 0.886915 -4.0376e-07
15:98903655 G A 0.610439 3.1818e-05
15:98906525 G A 0.371670 2.9011e-06
15:98907097 T C 0.062898 1.1064e-05
15:98908143 A G 0.385526 7.2513e-07
15:98909552 C G 0.518336 3.7905e-05
15:98909838 A G 0.103668 4.8831e-06
15:98912031 A C 0.229759 -3.1478e-05
15:98913481 G A 1.225124 1.2917e-04
15:98919670 C T 0.446908 2.7189e-05
15:98921953 T G 0.377165 -1.6508e-05
15:98925547 G A 1.247562 7.4434e-05
15:98926694 G T 0.730596 -8.8900e-06
15:98932676 C T 0.585787 6.8261e-06
15:98934361 A G 0.227633 -8.4399e-06
15:98935974 A G 0.608041 -1.4430e-05
15:98944875 G A 0.059941 1.8139e-06
15:98945286 C T 1.108907 -6.3640e-06
15:98952468 A G 0.290641 -3.1610e-06
15:98954265 T C 0.040485 3.4167e-05
15:98956272 G C 0.091214 7.2540e-06
15:98958486 T C 0.620135 5.7732e-06
15:98960553 G T 0.505836 9.8495e-06
15:98961757 A G 0.057380 5.0069e-06
15:98961927 T C 0.115318 -1.0178e-05
15:98962995 C T 1.491269 1.2060e-05
15:98963904 A G 0.594632 -1.3335e-05
15:98965347 A G 0.044202 9.1648e-06
15:98965405 C A 0.968477 -5.2795e-05
15:98965483 T C 0.151431 -3.3609e-07
15:98968641 A G 0.233105 -1.6961e-05
15:98970653 G T 0.459193 3.8439e-05
15:98973223 T C 1.851942 -5.5836e-06
15:98976034 T C 0.368856 -2.4884e-05
15:98980829 G A 1.880774 -3.6421e-05
15:98984225 G A 0.247780 -2.6691e-05
15:98989154 A G 1.880164 -3.3708e-05
15:98990286 T C 0.104227 -1.0410e-05
15:98995081 G A 1.880112 -4.2223e-05
15:98999958 A C 0.847602 1.6949e-05
15:99016923 G C 0.384023 4.0061e-06
15:99020480 C T 0.270559 -3.6887e-05
15:99033438 G A 0.460547 8.1106e-06
15:99033492 G A 0.071681 3.0720e-06
15:99033970 A G 0.113692 5.0835e-05
15:99043387 C A 0.856418 2.4532e-05
15:99045184 C T 0.088020 2.6826e-05
15:99052298 C T 0.052699 4.4125e-06
15:99053885 A G 0.050193 -1.5814e-05
15:99056167 A G 0.217461 1.5078e-05
15:99065229 A G 1.283802 -9.8450e-07
15:99065407 T C 0.302900 5.6759e-06
15:99069239 G A 0.469655 2.8569e-05
15:99072905 A G 0.374377 2.6617e-05
15:99072920 G A 1.400723 -6.6854e-06
15:99073830 C A 1.771958 1.9282e-05
15:99074424 A G 0.053933 -5.0072e-05
15:99081116 A G 1.779745 1.8556e-05
15:99081138 A G 0.055186 1.5104e-05
15:99081570 G A 0.269718 2.9067e-05
15:99082832 G A 1.025100 -4.7924e-05
15:99084760 A C 0.152219 -2.9074e-05
15:99088018 A G 0.705597 -2.1043e-05
15:99094616 C G 0.133848 5.5482e-06
15:99100580 G A 1.544727 -1.2981e-05
15:99104736 T C 0.574949 -3.3325e-06
15:99105872 C G 0.407916 3.7405e-06
15:99106007 A G 1.944334 1.2822e-05
15:99114255 G A 0.734839 -1.4258e-05
15:99114359 G A 0.203211 1.1720e-05
15:99116798 T C 0.179114 3.3307e-05
15:99124382 A G 0.036139 -1.0206e-05
15:99126168 A G 1.569675 2.7296e-05
15:99126763 G A 0.129973 -1.9570e-05
15:99126851 A T 0.890324 -1.9943e-06
15:99130113 G T 0.914180 1.0687e-05
15:99131733 A G 0.840666 1.0881e-05
15:99132649 G T 0.205389 -7.1723e-06
15:99134424 C T 0.035879 -8.0163e-06
15:99136098 C T 0.931526 2.1797e-05
15:99139453 T C 0.180455 7.7947e-06
15:99160610 T G 0.685249 1.7868e-06
15:99162835 G A 0.065754 -3.3248e-05
15:99169730 A G 0.051855 3.3816e-06
15:99172668 A G 0.148101 -4.8966e-08
15:99174214 A G 0.116778 3.2646e-05
15:99176475 C T 0.955503 1.1000e-06
15:99185712 G T 0.025162 -1.5639e-06
15:99188064 T C 0.029729 2.4118e-06
15:99190273 C T 0.948969 -2.5118e-05
15:99194896 G C 0.230645 1.6456e-05
15:99204006 A G 0.783140 -1.4146e-05
15:99204101 C T 1.025593 -4.4369e-06
15:99204484 A C 0.046376 3.5099e-06
15:99207345 T C 0.117794 8.1137e-06
15:99222595 C T 1.891443 4.2303e-06
15:99224512 T G 0.066734 -2.1225e-05
15:99231868 G A 0.452734 2.1355e-06
15:99236832 T C 0.098047 -9.9011e-06
15:99238006 T C 0.054270 1.3536e-05
15:99240138 G A 0.036386 3.4097e-07
15:99240481 A G 0.599926 -1.3643e-05
15:99244876 T C 0.468541 -2.7775e-05
15:99247795 A G 0.376753 1.0127e-05
15:99248132 T G 0.287142 2.3070e-05
15:99249907 T C 0.070568 4.2834e-07
15:99252088 C T 0.027265 6.8969e-06
15:99253572 T G 0.054819 -4.8543e-06
15:99254852 A G 0.044805 1.6811e-05
15:99263801 G A 1.220099 1.1111e-05
15:99275189 C G 1.910555 1.4778e-06
15:99277132 C A 0.031614 -1.6047e-05
15:99278275 C T 0.039424 -2.5593e-05
15:99280254 G A 0.608699 -2.6096e-05
15:99285380 A G 0.390216 -8.3208e-06
15:99297026 A G 0.040112 -3.0559e-05
15:99314621 T C 0.287853 -1.7302e-05
15:99319807 G T 0.263282 1.0643e-05
15:99320321 T G 0.081899 2.3105e-05
15:99321452 C A 0.058934 -1.9077e-05
15:99321747 C T 0.315001 1.3760e-05
15:99322797 G T 0.049924 -5.9354e-05
15:99323267 G A 0.024883 2.1251e-06
15:99332172 G T 0.136409 8.2728e-06
15:99336769 T C 1.776710 -1.8794e-05
15:99339346 A G 0.049470 1.9827e-05
15:99340690 C A 0.040855 1.9122e-06
15:99343942 A G 0.021731 -2.6537e-05
15:99348428 A G 0.061424 -2.0264e-05
15:99355282 G A 1.092983 1.7305e-05
15:99356539 T C 0.068477 -6.5023e-06
15:99361459 G A 0.181409 1.6750e-05
15:99364701 T C 1.004372 2.9940e-05
15:99366172 C A 0.036249 1.1091e-05
15:99383613 A G 0.046240 -2.4737e-05
15:99387007 T C 0.055176 1.8695e-05
15:99387742 A G 0.073242 3.0679e-09
15:99391400 A G 0.094629 1.5165e-05
15:99393332 T G 0.053936 1.2361e-05
15:99396105 T C 0.117710 2.5900e-05
15:99396687 A G 0.127908 -4.5654e-05
15:99399470 C T 0.556013 7.5835e-06
15:99405947 C T 0.190429 4.4411e-05
15:99406317 G T 0.416994 -2.9625e-05
15:99414403 A G 0.412285 6.3276e-07
15:99414412 T C 0.026275 -1.9699e-05
15:99414445 T C 0.118404 -1.9222e-06
15:99419232 C G 0.027755 -6.7613e-06
15:99422665 G A 0.427836 -2.5115e-06
15:99427287 G A 0.059210 2.6528e-05
15:99429462 A G 0.608839 -1.0945e-05
15:99433376 A G 1.244476 -2.0729e-05
15:99434009 A G 0.090653 2.2170e-06
15:99434816 A C 0.041673 -2.5520e-05
15:99449872 G A 0.214893 -3.0437e-06
15:99453563 G A 1.565608 1.7284e-05
15:99454031 G C 1.376149 1.1904e-05
15:99455038 C T 0.038622 2.7241e-05
15:99455270 A C 1.665927 -4.8199e-06
15:99455930 C A 0.235063 -5.5504e-06
15:99457752 A G 0.843158 -6.8663e-06
15:99457815 G A 0.440923 3.0529e-05
15:99458327 C T 0.662983 -8.0029e-06
15:99458481 G A 0.475293 6.4830e-05
15:99458902 T C 0.417433 4.7186e-06
15:99460476 T C 0.038392 -9.2502e-06
15:99461442 G A 0.065507 -2.6103e-05
15:99463530 G C 0.256196 -7.4585e-06
15:99463735 A G 0.446324 2.6600e-05
15:99463918 G T 0.051979 -7.8674e-06
15:99464103 G A 0.450134 -6.2679e-06
15:99465285 T C 0.819847 -6.1836e-06
15:99466085 T C 1.800382 1.0999e-05
15:99467934 C A 0.626646 4.0931e-05
15:99471429 G T 0.446934 -7.9864e-07
15:99473606 G A 0.355545 -3.1850e-06
15:99477144 G A 0.864883 -3.7983e-05
15:99480770 G A 1.294088 2.5595e-05
15:99483617 G A 0.154222 1.7322e-05
15:99484953 C T 0.314761 4.8191e-05
15:99485498 A G 0.254229 3.2431e-05
15:99490543 T C 0.060411 -4.3306e-05
15:99492045 A G 1.094807 1.4454e-05
15:99496707 T C 0.337556 1.1323e-05
15:99499205 C T 0.064939 1.5300e-05
15:99500055 A G 0.070665 2.1608e-06
15:99502527 T C 0.091695 -2.8760e-05
15:99504004 A G 0.064540 2.1381e-05
15:99504843 T C 0.499484 -2.5707e-06
15:99505828 G A 0.035629 1.2732e-05
15:99511073 G A 0.728827 7.2676e-06
15:99511732 G A 0.072278 1.6624e-06
15:99511793 G C 1.036567 3.7680e-05
15:99511873 A G 0.571921 -3.6821e-05
15:99512235 T C 0.183934 -1.8545e-05
15:99514335 G A 0.029518 7.1158e-06
15:99518179 T C 0.087514 -5.4319e-05
15:99521662 C A 0.954318 7.4626e-05
15:99522312 A C 1.869917 2.7413e-05
15:99530451 G A 0.051125 3.0663e-06
15:99537164 G A 1.543653 3.3062e-05
15:99537849 T C 0.048265 6.2605e-05
15:99538491 G T 0.029988 3.4924e-06
15:99539654 A G 0.080730 -3.3640e-05
15:99550376 A C 0.070460 4.6167e-05
15:99550546 C T 0.183039 -3.8758e-05
15:99560166 C T 0.071940 2.3775e-05
15:99561550 A G 1.866425 8.8128e-06
15:99563857 A G 1.380047 -1.4010e-05
15:99571554 G T 1.948434 3.2060e-05
15:99582771 A G 0.119404 -5.0174e-05
15:99584535 C T 1.556075 1.4636e-05
15:99586889 C T 0.128022 4.8371e-06
15:99592303 A G 1.615162 1.8130e-05
15:99596313 T C 1.386299 -3.5514e-05
15:99598943 A G 0.135228 2.3391e-05
15:99599364 T C 0.083638 7.0834e-05
15:99599855 T C 0.076251 2.8281e-05
15:99602839 T C 0.234946 -1.5906e-06
15:99604346 C T 1.560431 1.0713e-05
15:99604904 C T 1.212095 4.7689e-06
15:99608030 C G 0.077767 3.3290e-05
15:99609016 C A 0.618168 -1.5186e-05
15:99610134 A G 0.117635 5.4746e-05
15:99610212 A G 0.370530 -3.6564e-05
15:99612005 C T 1.060181 1.8241e-05
15:99612902 G T 0.540255 1.2624e-05
15:99612917 A G 0.514175 1.0261e-05
15:99614880 T G 0.363640 -2.2125e-05
15:99616285 G A 0.385841 -1.4414e-05
15:99617289 G T 0.663307 7.3453e-05
15:99617571 T G 0.146319 -9.4006e-05
15:99617773 T C 0.133796 -2.9626e-05
15:99618214 G A 0.618135 -1.4682e-06
15:99618606 T C 0.272286 8.4307e-06
15:99628511 T C 0.368950 -8.2955e-06
15:99628753 A G 0.036418 -1.8428e-05
15:99629972 A G 0.042481 2.7042e-06
15:99631091 T G 0.032627 -4.6430e-06
15:99631846 C T 1.964981 -1.6420e-05
15:99632014 A C 0.217185 2.0246e-05
15:99634995 A G 0.942101 -2.8408e-05
15:99635765 C T 0.059973 -2.2056e-05
15:99635900 T C 0.429069 8.1216e-06
15:99637536 T C 0.022724 -1.1336e-05
15:99639613 G A 0.609949 -7.2545e-06
15:99642177 T C 0.106849 1.9404e-05
15:99647605 G T 0.644300 -9.3562e-06
15:99648009 T C 0.047645 -2.1635e-05
15:99653800 C T 1.170331 -4.0873e-05
15:99654989 C T 1.175550 -3.6505e-05
15:99657567 A G 0.093356 3.5787e-05
15:99658320 A C 0.335807 -2.2584e-05
15:99666979 A G 0.159305 3.4914e-06
15:99670161 T C 0.158445 2.3702e-05
15:99670265 T C 0.315403 -7.2866e-07
15:99670278 T C 0.208197 1.9188e-05
15:99670400 C A 0.022682 2.1635e-05
15:99670518 C T 0.475351 -1.6785e-06
15:99670575 T C 0.020355 -1.1589e-05
15:99670847 T C 0.116337 -2.0862e-05
15:99670989 C T 1.491574 -6.3081e-05
15:99671492 G A 0.021984 3.0155e-05
15:99671741 T C 0.023808 2.2729e-05
15:99671760 C T 1.492749 -5.8651e-05
15:99671765 C G 0.128450 -2.4069e-05
15:99671795 T C 0.189663 1.9384e-05
15:99672599 C G 0.319156 -1.8404e-06
15:99672722 G A 1.008601 -5.8167e-05
15:99672970 A G 0.029316 4.6392e-06
15:99673504 C T 0.125669 4.8515e-05
15:99675004 C T 0.189102 2.1794e-05
15:99684432 G C 1.493661 -5.7969e-05
15:99684931 T C 0.157221 3.1451e-05
15:99689460 A G 0.083268 -4.2465e-05
15:99690354 A G 0.066475 -5.8026e-05
15:99694365 A G 0.475345 -3.2657e-07
15:99708899 C T 1.527499 -6.3083e-05
15:99709970 T C 0.057526 1.3054e-05
15:99718899 T C 0.043202 -1.7274e-05
15:99741878 G C 0.064381 -2.0772e-05
15:99744395 T G 0.145741 2.9453e-05
15:99762041 T C 0.099546 2.9480e-05
15:99762422 T C 0.119375 -3.5981e-05
15:99764859 G A 0.727591 -2.3595e-06
15:99766862 A G 0.039180 -2.4139e-05
15:99766981 T C 0.638519 -1.4767e-05
15:99767071 T C 1.089046 9.8180e-06
15:99770555 A G 0.201332 5.1220e-07
15:99792471 C T 0.150655 -7.2310e-06
15:99798934 A G 1.272130 -6.9062e-05
15:99799380 G A 0.157883 -4.8851e-05
15:99799750 C T 1.560723 -1.0571e-04
15:99799860 T C 0.088825 -1.8014e-05
15:99800366 T G 0.133270 4.9240e-05
15:99806053 T C 0.032578 -3.8933e-05
15:99817442 T C 0.963007 -4.1700e-05
15:99822045 A G 0.088254 -3.8567e-05
15:99822110 A G 0.154099 1.3702e-05
15:99848016 C T 0.846141 -4.5100e-06
15:99848209 C A 0.138168 -2.1634e-06
15:99851052 A G 0.059441 -2.8137e-06
15:99853475 T C 0.058097 1.5865e-05
15:99876195 T C 0.022007 -2.2200e-05
15:99881015 T C 0.646198 -4.5862e-06
15:99885461 G A 0.045341 -2.1144e-05
15:99886120 G C 0.047957 6.1621e-06
15:99894459 C T 0.057279 -2.5224e-05
15:99903171 C T 0.058756 -4.2326e-05
15:99904271 A G 0.530245 8.1803e-06
15:99906902 T C 0.038976 1.0778e-05
15:99907817 C T 0.244771 8.9139e-07
15:99913468 C T 0.020741 3.3177e-05
15:99925021 C T 1.194295 -1.0814e-04
15:99926440 C T 0.156020 -1.5085e-05
15:99932797 C T 0.443724 -1.8961e-05
15:99936458 T C 0.353954 1.3116e-05
15:99937347 T C 0.038197 1.1019e-07
15:99937848 G A 0.173551 -2.3240e-05
15:99946569 A G 0.023191 -7.9741e-06
15:99947593 C A 0.568818 3.5381e-05
15:99949105 T C 0.078237 -2.1492e-05
15:99949961 T C 1.621368 1.5433e-05
15:99950723 C T 0.521419 -3.4930e-06
15:99951910 G T 0.195908 1.3144e-04
15:99952655 C G 0.226708 6.1216e-06
15:99954278 A G 1.370638 2.2434e-06
15:99955123 A C 0.020880 2.7515e-06
15:99956954 G A 1.456681 1.6076e-05
15:99961780 T C 1.897464 -9.5895e-06
15:99972260 G A 0.058172 -3.5905e-06
15:99974743 C T 1.845495 2.8825e-05
15:99974770 A G 0.155913 1.2566e-05
15:99974866 A G 1.730768 7.1809e-06
15:99979061 C A 0.100478 -2.2519e-05
15:99983432 G A 0.439258 -1.5863e-05
15:99984388 G A 0.225085 -1.4931e-05
15:99986764 A G 1.749004 -4.3638e-06
15:99987142 T C 1.051573 3.4004e-05
15:99991266 C T 1.499380 -7.2930e-06
15:99993999 T C 1.297714 -7.3252e-06
15:99997096 T C 0.034542 1.3504e-05
15:100001957 T C 0.022672 1.1905e-05
15:100002453 G T 1.485679 -5.1891e-06
15:100005308 G A 1.214844 2.5853e-06
15:100012805 G A 0.280040 -3.1662e-06
15:100021690 A G 0.058415 2.7818e-05
15:100023299 A G 1.244128 1.8308e-05
15:100024427 A G 0.116697 3.0120e-07
15:100026472 T C 1.189439 2.4398e-05
15:100027768 C T 0.961255 1.0175e-05
15:100029863 C A 1.334255 1.0162e-05
15:100030323 G T 1.528265 -8.8613e-06
15:100041633 A G 1.495105 -3.1475e-05
15:100044981 G C 0.361854 -4.9748e-05
15:100047167 C T 0.245248 -2.1301e-05
15:100047960 C G 1.408192 3.4688e-05
15:100050437 C A 0.733894 -1.6479e-05
15:100052234 C T 0.720239 -2.0412e-05
15:100053167 C T 0.042290 1.4352e-05
15:100054042 C T 0.207058 1.6072e-05
15:100056392 A G 0.240659 2.1567e-05
15:100056896 C T 0.044679 4.6886e-06
15:100058609 G A 0.726520 -1.8399e-05
15:100075170 C T 0.923061 1.1439e-06
15:100078661 C T 0.884981 -1.5055e-05
15:100079642 T C 1.416728 -1.9515e-05
15:100080929 C T 0.643501 1.9212e-05
15:100082336 C T 0.155803 -2.7689e-05
15:100082800 G A 0.276733 -1.0378e-05
15:100087282 A C 0.088040 -2.9279e-05
15:100087596 A G 0.217879 2.4722e-06
15:100093042 C T 1.129551 -5.4401e-07
15:100103823 A G 1.497306 1.5414e-06
15:100105185 T C 1.640931 2.0131e-05
15:100111881 T C 0.063982 6.5887e-06
15:100111962 C T 1.641560 2.3443e-05
15:100113969 G T 0.139788 -1.8612e-06
15:100121711 G T 0.033247 -6.5947e-06
15:100123128 T C 0.029079 -2.3761e-05
15:100145060 T G 0.130252 1.0626e-06
15:100158444 C T 0.351650 -3.7863e-05
15:100181287 T C 0.024983 1.8075e-05
15:100182155 C T 0.030517 -1.8338e-05
15:100185421 G C 0.080324 -2.8234e-05
15:100188947 A G 0.715494 -7.2485e-06
15:100191103 A G 0.199638 1.1071e-05
15:100199099 T C 0.065757 -8.1639e-06
15:100201396 T C 0.063777 -2.4856e-05
15:100202289 C T 0.160801 4.6254e-05
15:100205460 G A 0.030011 -3.7100e-05
15:100208615 T C 0.138129 -2.4366e-07
15:100210053 C T 0.107236 -1.3965e-05
15:100210962 T G 0.049096 -1.0108e-05
15:100212744 G A 0.121991 -1.5012e-05
15:100216642 T C 0.531462 4.0816e-06
15:100223189 A G 0.439936 -1.5408e-05
15:100230790 G A 0.112562 8.1065e-06
15:100244316 C A 0.111007 1.1872e-05
15:100251662 G A 0.719658 1.6533e-05
15:100251929 G T 0.104126 4.3662e-05
15:100252703 A G 0.069659 -4.8001e-06
15:100252892 G A 0.204153 -7.3901e-06
15:100254725 C T 0.718736 2.1019e-05
15:100255046 G A 0.591526 4.8267e-05
15:100256072 T C 0.293585 1.3374e-06
15:100265257 C A 1.976127 3.4606e-06
15:100269635 C G 0.217912 -2.0767e-06
15:100269680 C G 1.198229 -6.7190e-06
15:100269749 A G 0.226361 1.9755e-06
15:100270287 T C 0.028813 7.5795e-06
15:100271253 T C 0.452455 8.4474e-08
15:100272454 T C 0.158192 3.7442e-05
15:100274144 C T 1.341727 1.8593e-05
15:100275883 T G 0.082580 2.1876e-05
15:100276299 G A 0.510172 -3.4858e-06
15:100281421 C T 0.226098 -7.2733e-06
15:100284778 C T 1.343058 1.0859e-05
15:100287523 T C 0.036473 -1.7369e-05
15:100288362 G A 1.575722 8.2542e-07
15:100289467 G C 0.330808 -2.8559e-06
15:100290138 G A 0.033981 -7.0103e-06
15:100290729 C T 0.435106 1.0613e-05
15:100292142 T C 1.450430 1.6561e-05
15:100292865 A G 0.024756 1.0451e-06
15:100293878 G A 0.322713 -5.8386e-06
15:100296895 T C 0.264648 -3.7950e-06
15:100299859 G A 0.033257 -8.5858e-06
15:100300806 A G 0.324596 -5.6109e-06
15:100304912 G A 0.530991 2.9075e-05
15:100311843 G T 0.649951 -1.3339e-05
15:100313256 T G 0.070684 -9.6674e-06
15:100314011 C T 0.041339 6.2179e-06
15:100314739 C A 0.045377 -2.1287e-06
15:100317588 T C 0.316267 9.2081e-06
15:100318822 C T 0.193331 -1.7248e-05
15:100320536 A C 1.444100 -7.3822e-05
15:100339589 A G 0.639915 -8.9886e-06
15:100358315 G C 0.297555 -3.3768e-05
15:100363930 G A 0.056896 -2.1743e-06
15:100364003 C A 0.561025 6.6601e-06
15:100373776 T C 0.021786 5.9893e-07
15:100375873 G T 1.469661 -1.8866e-05
15:100383100 A G 0.036580 -2.7155e-05
15:100383871 T G 0.185944 -1.1385e-06
15:100383923 G T 0.106035 -2.0450e-06
15:100384372 A G 0.367392 1.3854e-05
15:100403059 G T 0.178332 -2.0211e-05
15:100410861 T G 0.459564 4.3414e-07
15:100411857 A G 0.117015 -4.1137e-05
15:100412080 G A 0.604684 -1.3359e-05
15:100414879 C G 0.032442 -1.0080e-05
15:100425449 G A 0.715094 -7.2185e-06
15:100425593 C A 0.070379 4.9622e-06
15:100427394 A G 0.765100 2.2843e-05
15:100427909 T C 0.190527 4.1872e-05
15:100430460 A G 0.376110 7.1532e-06
15:100432437 T C 0.046753 -1.1577e-05
15:100441694 C T 0.177612 -1.8588e-06
15:100443471 T C 0.048850 -1.0140e-05
15:100452244 G A 0.754963 3.0955e-06
15:100453990 A G 0.598936 -9.4929e-07
15:100455551 C G 0.058818 -7.1444e-05
15:100456561 C T 0.259718 1.1148e-05
15:100458475 C T 0.739857 3.2829e-05
15:100458562 T G 0.757387 -1.5300e-05
15:100458859 T C 0.478698 3.3272e-06
15:100458900 A G 0.538752 -2.0208e-04
15:100458993 C T 0.794666 -9.8210e-06
15:100461005 T C 0.034020 -7.3767e-05
15:100470089 A G 0.832808 4.2070e-05
15:100473154 C T 1.689053 7.1430e-05
15:100473665 A G 0.028242 -4.8226e-05
15:100481529 T C 0.057649 -3.1479e-05
15:100492377 C A 0.458275 1.2768e-05
15:100493919 A C 0.453607 1.0748e-05
15:100495827 C A 0.371319 -1.6085e-05
15:100497675 G T 0.788846 5.6094e-05
15:100498853 G A 0.200657 -2.1442e-05
15:100498856 T G 0.287544 -3.0463e-06
15:100500731 T C 0.152914 5.7890e-05
15:100504382 A G 0.120157 1.1765e-05
15:100507401 T G 0.056867 -2.0568e-05
15:100507733 C T 0.923470 4.5511e-05
15:100509419 A C 0.138847 -3.6605e-05
15:100509498 C T 1.003905 -4.6313e-05
15:100510478 C T 0.968386 5.7027e-05
15:100514614 C T 1.334554 3.0280e-05
15:100515311 G A 1.452348 2.5212e-05
15:100517332 G A 1.333953 3.1326e-05
15:100517541 T C 0.082652 -1.7732e-05
15:100521134 G T 0.171720 1.2641e-05
15:100524196 C T 0.035162 3.7893e-05
15:100526731 A C 0.053410 8.6232e-06
15:100537494 T C 1.273120 5.9705e-05
15:100542765 T C 1.153388 2.8601e-05
15:100545868 C T 0.032939 3.8682e-06
15:100548835 A G 0.230768 -6.2995e-05
15:100555580 G A 0.192435 -1.3426e-05
15:100561253 T C 0.030228 -3.9544e-05
15:100567903 T C 0.027551 -1.4170e-06
15:100568948 T C 0.079321 2.2962e-05
15:100569865 C G 0.030472 -3.7787e-05
15:100570522 A G 0.052865 -8.0207e-05
15:100570816 T C 0.032562 3.2045e-06
15:100572999 A G 0.173584 -1.9441e-05
15:100575818 C T 0.151249 -1.9324e-05
15:100576470 T C 0.126626 -1.2608e-05
15:100582463 C A 1.543101 1.0286e-05
15:100593113 T C 0.112403 -1.0254e-05
15:100594006 T C 0.040910 7.5462e-05
15:100595331 G T 0.035522 -3.0511e-05
15:100595823 C A 0.105928 -7.3832e-06
15:100595926 G A 0.502016 -5.8629e-05
15:100597091 T C 1.792790 6.2573e-05
15:100600959 C T 0.222592 -6.8658e-06
15:100602315 T C 0.044458 1.0920e-06
15:100604634 A G 1.727474 -7.1371e-06
15:100615119 C T 1.003421 2.7964e-05
15:100618735 T G 0.129418 -4.3516e-06
15:100619440 A G 0.120199 3.5657e-06
15:100623366 A C 0.372465 -2.1973e-05
15:100634084 T C 0.257254 -1.9468e-05
15:100638378 T C 0.776398 3.1585e-05
15:100646979 A C 1.201355 -1.5921e-05
15:100647077 T C 0.181821 1.6291e-06
15:100649827 T C 0.039427 -3.5052e-05
15:100651452 A G 0.465007 -6.4502e-06
15:100653394 C G 0.033961 -4.0730e-05
15:100653581 C A 0.627051 -1.8475e-05
15:100655886 G A 0.892310 6.7943e-06
15:100658207 T C 1.490798 1.8689e-05
15:100658366 C T 0.955623 -2.7290e-05
15:100659170 C T 0.823985 -4.6986e-06
15:100660989 A T 0.126211 -5.2407e-06
15:100663184 C G 0.843561 9.6085e-06
15:100668553 A C 1.902398 6.8277e-06
15:100669321 A G 0.333106 -3.4300e-06
15:100670089 C A 0.070275 1.9024e-05
15:100672627 T G 1.882154 2.3603e-05
15:100674277 G A 0.869988 2.7044e-05
15:100675259 C T 0.068711 1.0568e-05
15:100675851 G A 1.524246 -6.4524e-06
15:100681005 T C 0.021838 -4.1625e-06
15:100681696 T C 0.052826 -1.5192e-05
15:100681846 A C 0.592535 -1.7258e-05
15:100683539 T C 0.342993 -3.8864e-06
15:100685880 G A 1.469148 1.3469e-05
15:100687531 G A 0.024633 -1.0114e-05
15:100689064 T C 0.296685 -3.1057e-05
15:100692845 G A 0.295477 -5.2528e-05
15:100692953 A G 0.225530 -1.8891e-05
15:100693079 C T 0.028855 1.7548e-06
15:100693147 G T 0.028625 -2.2376e-06
15:100695089 C A 0.041323 1.1148e-05
15:100695186 A G 0.362150 4.2797e-06
15:100695347 C T 0.703708 4.0614e-05
15:100695921 T C 0.123436 3.6797e-05
15:100696479 T C 0.128376 -1.7954e-05
15:100696616 C T 0.097845 -6.9994e-06
15:100700520 T C 1.319376 7.5029e-06
15:100708857 A T 0.301631 -3.3887e-05
15:100710868 C T 0.066595 -1.2642e-05
15:100715342 A G 0.082149 -2.3547e-05
15:100717441 A G 1.503518 -4.6245e-05
15:100726470 A G 0.161279 -2.4956e-05
15:100727711 C A 0.094720 -1.9654e-05
15:100728161 T C 0.058315 -3.4372e-05
15:100728663 A G 1.230207 -1.0164e-04
15:100729089 G A 0.233975 -9.0461e-05
15:100729890 C T 0.066416 -5.0771e-06
15:100742103 T C 0.329143 -4.1682e-05
15:100742328 G C 0.107781 6.0033e-06
15:100742583 A G 0.034919 2.8646e-05
15:100742786 A G 0.317847 8.8365e-06
15:100743286 G T 0.264291 -1.3270e-05
15:100744669 C T 0.277038 -6.0986e-06
15:100745680 G A 0.863510 8.1782e-06
15:100746306 A G 0.054942 1.0828e-05
15:100746703 G A 0.946077 -3.1345e-05
15:100746908 T C 0.356109 4.3148e-05
15:100747201 A G 0.426570 -2.0126e-05
15:100749852 T C 0.226039 1.9514e-05
15:100754485 C A 0.217162 2.3871e-05
15:100757006 A C 0.027093 1.8862e-05
15:100757103 G T 0.405222 -1.5655e-05
15:100759614 T C 1.344272 -8.1278e-06
15:100761883 G A 0.043205 -1.1270e-05
15:100762011 G T 0.596271 2.9386e-05
15:100765138 C T 0.405631 -6.1327e-05
15:100767612 G A 0.406264 -8.4465e-05
15:100771660 C A 1.030196 2.2781e-05
15:100773215 C T 0.204474 -3.6117e-05
15:100774459 C T 0.627662 -3.3892e-05
15:100776661 C T 0.953861 -3.4585e-05
15:100780314 C T 0.052443 -1.1446e-05
15:100786271 G A 1.424612 -1.2987e-05
15:100786493 A G 0.383040 -3.0381e-05
15:100788834 T C 0.034704 -1.6227e-05
15:100793065 C T 0.037376 -7.1800e-06
15:100797253 A G 0.132680 7.1107e-05
15:100797629 A G 0.055325 -9.0772e-06
15:100799410 A G 0.087524 4.8037e-06
15:100801603 C T 1.348452 1.3936e-05
15:100804569 C T 0.040531 -1.0337e-05
15:100805108 A G 0.054702 -2.2429e-05
15:100805360 A G 0.130966 1.1958e-05
15:100806428 A G 1.334314 8.7301e-06
15:100807411 A G 0.327536 -1.5175e-06
15:100810760 A G 0.053800 -3.5743e-05
15:100811344 T G 1.187787 2.1113e-06
15:100815368 C A 0.232262 -6.6941e-05
15:100817385 T G 0.092149 1.4122e-05
15:100821576 A G 0.670909 4.0452e-05
15:100823130 A G 0.117109 -1.7490e-05
15:100824962 C T 0.034607 3.0306e-06
15:100826349 G C 0.131313 -1.0734e-05
15:100836535 T C 0.153758 -2.1482e-05
15:100837675 T C 0.039661 3.8266e-05
15:100839894 C T 0.112783 -4.7882e-06
15:100843884 T C 0.903823 1.5236e-05
15:100845949 T C 0.128304 3.9245e-05
15:100848751 G A 0.118784 -4.3952e-05
15:100851174 A G 1.037119 2.5553e-05
15:100852131 C G 0.192202 -9.7958e-06
15:100853843 A G 0.256907 1.1915e-06
15:100855188 C G 0.132206 -4.0577e-05
15:100856711 A C 0.497631 -3.9024e-05
15:100857930 T C 0.213997 -4.6471e-05
15:100860178 A G 0.028258 3.2647e-05
15:100860734 T C 0.593087 3.9101e-05
15:100863700 A C 0.030907 -8.2334e-06
15:100864164 G C 0.168582 -2.4397e-05
15:100866865 C T 0.105928 1.6825e-06
15:100872508 A G 1.358849 1.3215e-05
15:100872565 C G 0.662600 2.0335e-05
15:100875974 C T 1.966396 1.3691e-05
15:100876831 T A 0.096485 -4.8304e-05
15:100878472 T C 1.478730 2.0639e-05
15:100880888 T C 0.288164 -2.4994e-05
15:100882810 T G 1.243878 9.3849e-06
15:100884977 G A 0.157663 5.6046e-06
15:100885325 A G 0.189994 2.8930e-05
15:100885828 T G 1.762516 4.0575e-06
15:100889407 T C 0.077936 -1.7183e-05
15:100890190 A C 0.038031 -1.3599e-05
15:100890497 G C 0.031092 -2.9035e-06
15:100890834 A G 0.301485 -2.4455e-05
15:100894896 C T 0.065936 1.0849e-05
15:100895072 G A 0.037713 -1.1325e-05
15:100905413 G T 0.217392 1.4368e-05
15:100912420 G A 0.058048 -1.6787e-05
15:100912598 G A 0.226357 3.3650e-05
15:100916606 G A 0.043280 -1.7564e-05
15:100918120 G C 0.075657 -3.6941e-05
15:100921154 C A 0.047061 -1.1054e-05
15:100922145 T G 0.042816 -7.4428e-06
15:100928615 T C 0.043452 -1.6848e-05
15:100933130 T C 0.047506 -6.9480e-06
15:100940061 A G 1.909230 6.9818e-06
15:100943045 C T 0.046350 -3.2316e-05
15:100946347 C T 1.205354 -4.0779e-05
15:100957025 A G 0.205276 3.8203e-05
15:100968751 C A 0.045565 -4.5866e-06
15:100971105 T C 0.038843 -3.7050e-06
15:100978000 G A 0.163515 -3.7423e-05
15:100989805 A G 1.132452 -5.5272e-05
15:101001030 A G 0.058892 -1.5269e-05
15:101004332 A G 0.160967 5.1318e-05
15:101006703 G A 1.089955 -5.4524e-05
15:101010137 C T 0.999078 -3.7253e-05
15:101010170 A G 0.041326 3.7257e-06
15:101015255 T C 1.881651 3.1965e-05
15:101016091 G A 0.207574 3.2387e-05
15:101016998 T C 0.218259 2.0522e-05
15:101021968 A G 0.067721 1.4685e-05
15:101026637 T C 0.235465 3.4067e-05
15:101034791 G A 0.178462 -3.0326e-05
15:101041896 C T 1.772000 1.4534e-06
15:101041921 C T 0.111338 3.0542e-05
15:101042043 T C 0.151898 3.3247e-05
15:101045447 C A 0.561982 1.6956e-05
15:101047581 C T 1.969298 1.8795e-05
15:101056081 G A 1.924359 1.4081e-05
15:101056452 A C 0.711073 2.3722e-05
15:101066476 A G 0.220820 4.3052e-05
15:101066561 T C 1.343597 -3.0048e-06
15:101068685 T C 0.153229 6.7734e-05
15:101069526 G A 0.127048 -4.3447e-05
15:101070929 A G 0.815238 2.3105e-06
15:101076784 A C 0.202841 9.2958e-06
15:101077349 G T 0.109079 -2.7020e-05
15:101081194 C T 1.025116 -3.4053e-06
15:101083687 C G 0.893349 4.0678e-06
15:101084168 T G 0.619881 -2.5006e-05
15:101085351 T G 0.055263 -7.9661e-06
15:101086360 T C 0.090929 -1.1893e-05
15:101086889 G A 1.518342 3.9826e-06
15:101089208 G T 1.575018 -8.0136e-06
15:101089475 T C 0.106028 -2.1869e-05
15:101094130 T C 1.826335 -1.1993e-05
15:101094174 T C 0.522201 4.4514e-06
15:101099582 T C 0.085047 -2.2913e-05
15:101099911 C T 0.121819 -1.1575e-06
15:101106959 A G 0.143852 -6.5361e-06
15:101108389 G A 0.107151 -2.8331e-05
15:101109683 C T 0.047058 -2.5874e-05
15:101109818 A G 1.122738 2.1147e-06
15:101110302 G C 0.893342 -2.9169e-05
15:101110565 T C 1.828633 -1.1460e-05
15:101119988 A G 0.096151 1.1923e-05
15:101120963 C T 0.958528 -9.5427e-06
15:101127853 C T 0.046230 4.1747e-05
15:101141896 A C 0.298366 1.1653e-08
15:101143531 A C 0.405430 -1.6083e-05
15:101143689 G A 0.053322 7.2042e-06
15:101148335 C T 1.368181 1.5858e-06
15:101148727 A G 0.038736 5.6938e-06
15:101155566 G A 0.800658 9.2264e-07
15:101156161 G A 0.048447 2.6160e-05
15:101158015 T C 0.023217 -1.4484e-05
15:101164601 A G 0.670088 3.1417e-05
15:101167091 T C 0.761873 -6.4117e-06
15:101167752 C T 0.117476 -6.5179e-06
15:101169694 G A 0.052631 3.2247e-05
15:101172403 T C 0.024324 -8.4037e-06
15:101180773 G A 0.797798 -8.2632e-05
15:101182445 C A 0.719658 4.9500e-05
15:101186331 G A 0.033195 -7.3420e-06
15:101186834 T G 0.347391 2.1502e-05
15:101189995 C T 0.063161 2.2997e-05
15:101190032 A G 0.173006 -8.6136e-06
15:101192288 G A 0.061145 -6.9525e-06
15:101194755 C A 1.299538 -5.2732e-05
15:101194956 T C 0.067354 -2.7167e-06
15:101195178 T C 1.650859 -2.9676e-05
15:101199080 C A 0.984683 2.6307e-05
15:101200284 A G 0.565300 5.1902e-05
15:101202454 A G 0.332376 2.4228e-05
15:101203735 G A 0.415670 7.7328e-06
15:101204715 C T 0.448560 3.1042e-05
15:101208760 G A 0.324628 3.9685e-05
15:101208869 T C 0.181594 -9.0287e-05
15:101221007 A G 0.123750 -2.4861e-07
15:101222699 G A 0.136909 -1.3703e-05
15:101223634 G A 0.053008 -1.5516e-05
15:101227037 G A 0.059976 -3.2879e-05
15:101227478 C T 0.587413 3.1241e-07
15:101229957 G T 0.997063 -1.4827e-05
15:101230702 T C 0.024863 5.2674e-06
15:101231759 A G 0.065738 -1.2192e-05
15:101232278 C T 0.027930 1.7188e-05
15:101233140 T C 0.345525 -1.6830e-05
15:101242132 C T 0.163447 3.0060e-05
15:101242690 A G 1.450284 -2.8460e-05
15:101244548 C T 0.156916 -2.9454e-06
15:101245088 G A 0.137357 -2.2899e-06
15:101247837 A G 0.146857 8.9589e-06
15:101248817 T C 0.085547 -8.5985e-06
15:101250030 C G 0.810096 3.6774e-06
15:101250872 C T 0.935944 -2.0172e-05
15:101251338 A G 0.486355 -4.8828e-06
15:101251467 T C 0.110556 -5.3891e-06
15:101251679 G A 0.633546 2.6828e-05
15:101251719 C T 0.521416 -3.7782e-06
15:101252838 G A 0.032926 1.7992e-05
15:101253557 A G 0.466402 1.5203e-07
15:101253820 G T 0.811499 -1.3089e-05
15:101258295 A G 0.571619 3.9117e-06
15:101258557 T C 0.088819 -1.0433e-05
15:101260570 C T 0.695256 -8.7073e-06
15:101260996 C A 0.134523 -1.0925e-05
15:101266861 A G 0.288125 1.8035e-05
15:101267387 C T 0.086683 4.9968e-07
15:101268049 G A 1.070899 -1.4628e-05
15:101269470 C T 1.540216 3.9433e-08
15:101281826 G A 0.526752 -2.5360e-05
15:101282995 T C 0.068464 -3.7111e-06
15:101288609 A G 0.222287 -9.8266e-07
15:101289082 A G 1.417205 -5.5014e-06
15:101293002 G A 0.156874 -2.2273e-05
15:101295193 T C 1.576926 -2.2493e-05
15:101303896 C T 1.515849 -2.9197e-05
15:101307819 A G 0.254236 1.5854e-05
15:101309630 T G 0.770945 -9.0059e-06
15:101312647 A C 0.080639 -1.2445e-06
15:101319208 T C 0.910808 -8.2329e-06
15:101320663 T C 0.640126 5.8294e-06
15:101324457 A G 0.183045 -2.0789e-05
15:101324493 C T 0.116220 1.2366e-05
15:101325627 A G 0.451238 -3.6364e-05
15:101325948 A G 1.090757 9.9434e-06
15:101329207 T C 0.953666 -2.2217e-05
15:101335775 G A 0.280391 -2.7678e-05
15:101339933 C T 0.107499 -9.7177e-06
15:101340192 T C 0.023867 -1.5219e-05
15:101347950 T C 0.033244 -1.6156e-05
15:101349519 C T 1.853912 -4.1364e-05
15:101349968 C T 0.152664 -1.1703e-06
15:101351960 A G 0.151096 -1.1612e-05
15:101359476 T G 0.028550 2.4959e-05
15:101360741 A G 1.694321 -3.4279e-05
15:101364618 A G 0.170588 1.8181e-05
15:101365487 T C 0.047740 8.0098e-06
15:101384173 A G 0.061752 -1.6769e-05
15:101388208 T C 0.048970 -2.5650e-05
15:101388410 G A 1.171045 -7.6975e-06
15:101389356 A C 0.848764 -1.2572e-05
15:101395103 G A 0.991710 -1.3288e-05
15:101402335 T G 0.514463 2.1667e-05
15:101403655 C T 0.130472 -4.2221e-06
15:101405899 T C 0.085128 2.1565e-05
15:101412688 G A 1.588251 -1.9412e-05
15:101413153 G A 0.085638 -1.2392e-05
15:101413347 C T 0.152603 7.0713e-07
15:101413419 C T 0.131936 -6.0642e-06
15:101413562 C G 0.256566 3.9187e-06
15:101418335 G A 0.311073 -1.6614e-05
15:101423806 T C 0.041203 1.9979e-05
15:101424735 A G 0.351744 -2.1826e-05
15:101432404 T C 0.042748 -1.8710e-06
15:101437751 A G 0.026226 1.8955e-05
15:101439819 C A 0.839578 2.0388e-05
15:101445815 G A 0.042679 2.6614e-05
15:101446511 C A 0.093369 3.1115e-06
15:101454329 C T 1.110916 1.0609e-05
15:101455840 A G 1.125912 3.6859e-06
15:101462733 T C 0.050437 -1.8786e-05
15:101464717 T G 0.221800 1.3364e-05
15:101464749 C A 0.165329 6.1142e-05
15:101464915 C T 0.526992 4.0543e-05
15:101468792 T A 0.531520 3.5625e-05
15:101471956 T C 0.068136 3.9189e-05
15:101476052 T C 0.030128 -2.2921e-05
15:101479716 C T 0.495634 3.5901e-05
15:101483002 G C 0.251590 6.8059e-06
15:101486844 C T 0.308506 1.9734e-05
15:101486878 A G 0.212267 -8.2782e-06
15:101492794 A G 0.076524 -9.4521e-06
15:101492989 G A 0.229918 -1.9696e-05
15:101502303 C T 0.101117 8.3649e-06
15:101503324 G A 1.494394 -1.8104e-05
15:101506704 T C 0.021478 1.8111e-05
15:101507824 A G 1.873114 1.7865e-05
15:101510712 C T 0.236777 9.4914e-06
15:101516465 C T 1.216023 -9.7969e-06
15:101516798 C T 0.133313 -1.5061e-05
15:101517361 C T 0.037908 -2.1834e-05
15:101524487 G A 0.417806 -1.8220e-05
15:101527635 A G 0.864396 5.0288e-06
15:101530427 G T 0.082408 -5.5788e-07
15:101532435 T C 0.024233 -4.9574e-06
15:101540909 T C 0.234362 -5.8249e-06
15:101541201 A G 0.053030 8.0078e-05
15:101546564 G A 0.034961 -9.7586e-06
15:101547597 A G 1.434736 -1.1028e-05
15:101550543 C T 0.107213 -8.1761e-07
15:101551007 A C 0.020874 -1.1342e-05
15:101551714 A G 0.671928 5.7597e-05
15:101554057 A G 0.483391 -3.1807e-05
15:101555399 A G 0.947745 -2.7962e-05
15:101556555 T G 1.656134 -5.2961e-06
15:101561092 G A 0.161506 2.0263e-05
15:101566456 C T 1.519777 4.8703e-05
15:101567354 A G 0.035652 -1.7335e-05
15:101571420 G C 1.826507 2.0808e-06
15:101585159 G A 1.677673 4.3943e-05
15:101592773 G A 0.623487 9.5346e-06
15:101595257 A G 0.145624 -6.7726e-06
15:101598396 T C 0.027482 7.4183e-05
15:101598964 G A 0.933769 1.1865e-05
15:101606570 C T 0.610744 2.1347e-05
15:101606817 T C 0.038612 3.9108e-05
15:101606889 A G 0.613429 1.5595e-05
15:101608080 C T 0.108589 -3.2729e-06
15:101609247 A G 0.061830 -3.3735e-05
15:101609645 T C 0.291462 -5.2443e-05
15:101611437 G A 0.029566 2.0160e-06
15:101612059 G A 0.789326 -7.4564e-06
15:101613151 T C 0.087300 -6.5076e-05
15:101618508 T C 1.406332 9.5827e-07
15:101619472 A G 0.090890 -3.9703e-05
15:101619607 T C 0.128161 -1.3946e-05
15:101619741 A G 0.021082 -1.0634e-05
15:101621346 T C 0.283331 -4.8482e-05
15:101623943 A G 0.041848 -3.0722e-06
15:101625651 G A 0.285354 -5.7276e-05
15:101629538 G A 0.457545 -1.6498e-05
15:101633595 A G 0.023393 1.7682e-06
15:101633891 T C 0.060843 -2.7774e-05
15:101634264 A G 0.080821 -3.0184e-05
15:101639958 C T 0.438232 -1.1361e-05
15:101641085 T C 0.052745 2.2306e-05
15:101641256 T C 0.060032 -1.0758e-06
15:101642301 C T 1.531140 -3.5472e-05
15:101643258 G A 0.072077 -2.8475e-05
15:101643732 T C 0.239023 -1.8750e-05
15:101644490 C T 0.764025 7.8609e-06
15:101646126 T C 0.050946 -1.6782e-05
15:101647065 A G 0.774461 9.5592e-06
15:101649182 A G 0.390064 1.4285e-05
15:101650246 T G 0.040823 -3.0679e-05
15:101652647 T C 0.556932 6.2528e-05
15:101652830 T C 0.807587 5.1639e-05
15:101652965 A G 0.076124 -3.7193e-05
15:101657447 A C 1.959132 4.0219e-05
15:101667226 C T 1.901629 9.8126e-06
15:101677338 T C 0.035935 -2.1968e-05
15:101677446 T C 0.936538 7.4938e-06
15:101680565 G A 0.021971 2.0485e-05
15:101683007 A G 0.953958 1.2672e-05
15:101684862 A G 0.831730 1.1758e-05
15:101687521 G A 0.863536 -1.2254e-05
15:101689443 G C 0.043910 -9.6104e-06
15:101689925 G A 1.778894 -4.2782e-05
15:101690827 C T 0.022821 -6.6212e-06
15:101692828 C T 0.035454 6.5395e-07
15:101694154 T C 0.123017 8.6136e-06
15:101695029 A G 1.171477 2.1864e-05
15:101696235 A G 0.063680 1.3871e-05
15:101696251 G A 0.560613 1.5305e-05
15:101696631 A G 0.308159 5.2566e-05
15:101696765 T C 1.067406 -2.9066e-05
15:101698340 A G 0.063423 2.2779e-05
15:101698540 G A 1.881092 -2.0057e-05
15:101698924 T C 0.467457 2.4529e-05
15:101699770 T C 0.191676 -1.2155e-05
15:101700334 C T 1.167267 3.1217e-05
15:101700745 A G 1.838647 6.0891e-05
15:101702330 C T 0.313225 -3.1866e-05
15:101703575 T G 0.317763 3.1883e-05
15:101703712 G C 0.148325 -7.0863e-05
15:101706532 T C 0.048820 3.4937e-06
15:101709952 A G 0.024574 1.5508e-05
15:101715520 G T 0.031287 4.0135e-05
15:101717888 T C 0.288645 -4.3939e-05
15:101718239 G C 0.113162 1.3128e-05
15:101718700 A G 0.177229 2.3817e-05
15:101718927 A G 0.213280 -2.3937e-05
15:101718950 C T 0.022169 -4.4159e-06
15:101728381 T C 1.123763 -2.3344e-05
15:101743151 C T 0.075121 -4.6192e-06
15:101743925 C A 0.236686 -3.4728e-05
15:101746382 C T 0.133150 -2.9655e-05
15:101764718 A C 0.113708 1.1371e-05
15:101764969 T C 0.183899 1.2116e-05
15:101771856 T C 0.031248 3.2698e-06
15:101772347 T C 0.439732 -1.3754e-05
15:101780087 T C 0.274162 -4.9503e-05
15:101788716 T C 0.037924 -6.1143e-06
15:101791359 G C 0.291053 -2.9318e-05
15:101794397 A C 0.042261 -1.7703e-05
15:101794473 C G 0.305231 -2.6557e-05
15:101795153 A G 0.123053 -4.1639e-05
15:101795826 A C 0.286730 -2.1094e-05
15:101796736 C G 1.572119 -2.7592e-06
15:101798468 T C 0.067971 1.2783e-05
15:101798865 C T 0.327919 7.5335e-07
15:101812395 G A 1.341097 -4.9622e-06
15:101813120 C T 0.028966 6.2228e-05
15:101817876 T C 0.523419 -5.1964e-06
15:101820702 T C 0.119508 -2.5587e-05
15:101826386 A G 0.259935 -1.7154e-05
15:101830534 A C 0.669056 2.3230e-06
15:101844924 T C 0.381651 -1.9323e-05
15:101850736 T C 0.229999 -3.7387e-05
15:101852423 G A 0.237870 -3.0877e-05
15:101852664 A G 1.809126 -3.3847e-05
15:101853281 A G 0.212212 2.8636e-05
15:101854583 G A 0.567228 -2.0025e-05
15:101859419 T C 0.307055 6.3980e-06
15:101861438 T C 0.051923 9.5132e-06
15:101864596 G A 1.784497 -2.3756e-05
15:101869604 A G 0.362757 1.9553e-05
15:101872018 A G 0.036506 6.6485e-06
15:101873202 C T 0.085979 -2.0801e-06
15:101873666 C T 0.400103 -8.5856e-05
15:101875123 T A 1.579886 -1.6873e-05
15:101876283 T C 0.073924 -1.2219e-06
15:101876705 A G 0.032254 3.5306e-06
15:101884746 T C 0.020397 -1.3864e-05
15:101887794 C T 1.377064 -4.6785e-05
15:101888593 G A 0.322616 -1.4132e-04
15:101889792 A G 0.085109 -3.7502e-05
15:101893015 A G 0.445480 5.7473e-06
15:101895711 T C 0.072684 -2.1457e-05
15:101906205 C T 0.641700 9.9736e-07
15:101910550 A G 0.765294 1.3552e-05
15:101911174 A G 0.142784 4.8907e-06
15:101913993 A G 0.777443 1.2767e-05
15:101916889 C G 0.155806 8.8536e-06
15:101918067 G C 0.386377 2.9137e-06
15:101918220 A C 0.086719 7.5232e-06
15:101918830 G A 1.889019 7.5694e-07
15:101919297 A C 1.320175 -2.3176e-05
15:101919613 T C 0.153005 4.0753e-05
15:101919638 G C 1.752058 -4.3925e-06
15:101920610 T C 0.035805 -1.8291e-05
15:101920800 G C 0.425323 -3.9354e-05
15:101921128 A G 0.067062 -1.5622e-05
15:101922323 G A 0.457895 -3.4699e-05
15:101922683 A G 0.144014 -2.0983e-05
15:101923696 A C 1.012617 3.3705e-05
15:101924546 T C 0.238367 1.3912e-05
15:101924940 G A 0.110348 1.3141e-05
15:101925663 C T 0.836917 2.9356e-05
15:101928045 G A 0.403612 1.0492e-05
15:101928162 A G 0.051904 5.9761e-05
15:101928661 G T 0.067367 3.1926e-06
15:101928714 A G 1.420098 -3.6778e-05
15:101930607 G A 0.661389 -3.6534e-06
15:101930725 G T 1.071791 -2.3527e-05
15:101932164 A G 1.271400 -4.4558e-05
15:101932382 T C 0.095297 9.3512e-08
15:101932462 G A 0.809363 4.3048e-07
15:101934128 C A 1.731635 -3.1527e-05
15:101934499 G T 0.121985 5.8521e-06
15:101934796 A C 0.057834 -6.1900e-06
15:101934803 G A 0.176011 9.2392e-05
15:101934975 A G 0.131388 -8.2097e-06
15:101935247 A G 0.020170 1.4654e-05
15:101935302 T C 0.834927 3.3045e-05
15:101935733 G A 0.788846 -8.2386e-05
15:101936388 G A 1.703977 -5.9579e-05
15:101936720 C T 0.459661 -9.9954e-06
15:101938750 G A 0.020845 4.8804e-06
15:101941209 T C 0.090198 -2.5479e-05
15:101941533 C T 0.875639 9.6300e-06
15:101941619 A G 0.358424 -4.9759e-06
15:101944959 A G 0.566835 -1.9087e-05
15:101945080 C T 0.718168 -3.8611e-06
15:101946324 T C 0.053605 -2.1621e-05
15:101949168 T C 0.426008 1.3522e-05
15:101951568 G A 0.022890 5.9498e-06
15:101953490 A G 0.399487 3.0603e-05
15:101957568 T C 0.536707 3.4902e-05
15:101961706 T C 0.073382 2.2955e-05
15:101962795 T C 0.380219 3.7842e-05
15:101964788 T C 0.253898 1.1274e-04
15:101965121 A G 0.571171 1.1156e-04
15:101965792 A G 0.128087 -7.9146e-05
15:101967420 A G 0.612565 3.8543e-05
15:101968821 G A 0.214027 -2.1049e-05
15:101969052 G A 0.338579 3.2781e-05
15:101969655 T C 0.432925 1.2959e-05
15:101969749 C T 0.304049 -7.2337e-07
15:101969878 G A 0.525597 1.4196e-05
15:101970284 A G 0.069110 -8.9205e-06
15:101970336 C T 1.059142 -4.9096e-06
15:101976951 C A 0.561995 -1.2372e-06
15:101977143 T C 0.993447 2.7794e-05
15:101985814 A G 1.778242 2.4670e-05
15:101987283 T C 0.570886 4.0153e-05
15:101987694 C T 0.844457 -2.0816e-05
15:101988426 T C 0.032338 -2.4722e-06
15:101993989 T C 0.588056 1.2244e-05
15:101996379 A G 0.571032 1.4507e-05
15:101999417 T C 1.347346 1.2687e-05
15:102005154 A G 1.647403 -2.5171e-07
15:102007856 T C 0.081811 5.0225e-05
15:102007868 T C 1.354973 3.8514e-06
15:102008430 C A 1.698161 1.0575e-05
15:102009633 A C 0.050466 1.1226e-05
15:102014675 A G 0.321483 -2.8818e-05
15:102014699 A C 0.604830 5.7184e-06
15:102014791 A G 0.084658 -2.2591e-05
15:102014960 A C 0.101786 1.3176e-05
15:102017113 A G 0.069418 4.1923e-06
15:102018871 A G 0.991528 5.2630e-05
15:102020693 T C 0.121095 -8.9682e-06
15:102021004 G A 0.208340 6.6622e-06
15:102021817 C T 0.747747 2.9275e-05
15:102022334 C T 0.274691 -1.0022e-05
15:102025546 T G 0.387931 1.1374e-04
15:102027301 G A 0.038018 1.5492e-05
15:102032961 G A 0.148149 -2.1045e-05
15:102034919 A G 0.035457 1.2114e-05
15:102035588 A G 0.862812 -7.4200e-05
15:102035750 G A 0.154453 -2.7704e-05
15:102036329 T C 0.455052 -5.6893e-05
15:102037301 G A 0.680637 -3.0923e-06
15:102037362 G A 1.675703 -1.6675e-04
15:102037398 C G 1.582275 -1.1759e-04
15:102040401 T C 0.461235 -2.5752e-05
15:102041143 A G 0.944029 -1.4086e-06
15:102042640 G C 0.840844 -6.6443e-07
15:102044934 A G 0.843626 -1.0247e-04
15:102045402 A G 0.972456 -2.8346e-05
15:102045731 T G 0.668092 3.7516e-05
15:102050811 T C 0.084502 -1.2274e-05
15:102051266 T C 1.417212 9.1400e-05
15:102059228 C T 0.033575 2.0790e-05
15:102062961 T C 0.141180 9.9341e-06
15:102065598 T C 0.918260 -8.9818e-06
15:102069162 G A 0.889622 2.9938e-05
15:102070253 A G 0.067714 2.5800e-05
15:102070702 A G 0.072580 2.1845e-05
15:102071373 T C 0.113286 -1.9742e-05
15:102071391 A G 0.057571 1.9749e-05
15:102071459 T C 0.120767 4.3271e-06
15:102072799 A G 0.075287 -2.5539e-05
15:102073147 A G 0.032494 -1.5249e-05
15:102073364 T C 1.120582 -4.2373e-06
15:102073879 A G 0.077913 1.7218e-05
15:102073917 T C 0.343139 2.1150e-05
15:102075744 T C 0.100491 8.2127e-06
15:102077775 C T 0.475906 -2.5920e-05
15:102078362 A G 0.348306 -4.2038e-06
15:102079960 A G 0.042459 -2.8493e-07
15:102081002 T C 0.055176 -2.8229e-05
15:102082954 T C 0.038285 -1.9827e-06
15:102083405 C T 0.062151 -1.9488e-05
15:102085531 G A 0.432153 -9.8319e-06
15:102086768 A C 1.249838 4.2381e-05
15:102088774 A G 0.029680 -7.2231e-06
15:102089568 G T 1.250954 4.1282e-05
15:102089996 A G 0.069642 -3.6425e-05
15:102093935 T C 0.428446 -6.2541e-06
15:102094359 C T 0.080159 -1.1833e-05
15:102095555 T C 0.022192 1.6249e-06
15:102096672 A G 0.099485 -5.1610e-06
15:102097626 T G 0.913866 4.3290e-05
15:102098562 T C 0.055306 -1.7873e-05
15:102099073 C T 0.928942 5.9295e-05
15:102102237 G A 1.041478 3.9663e-05
15:102102632 A G 0.709927 -5.6326e-05
15:102103012 A G 0.111267 -2.0730e-05
15:102104049 G T 0.183409 2.3970e-06
15:102104694 A G 0.550615 -8.9815e-06
15:102104726 G A 0.543708 3.4194e-05
15:102106000 G A 0.243171 -2.4113e-05
15:102106067 T C 0.056137 6.0413e-05
15:102107450 C T 1.852130 -7.9187e-06
15:102111027 G A 0.058344 -7.8986e-06
15:102111107 A G 0.045208 -1.0161e-05
15:102113529 A G 0.125149 -1.0276e-05
15:102114106 T G 0.337374 4.2861e-05
15:102114414 G T 1.880002 7.0047e-06
15:102118512 T C 0.076686 -6.1185e-05
15:102122062 A G 0.146903 2.7301e-05
15:102130804 A G 0.911908 -6.1961e-07
15:102133313 T C 0.099387 7.1815e-05
15:102141526 T G 1.890278 2.7160e-05
15:102143313 G T 0.062739 9.3274e-06
15:102145444 C T 0.817348 -1.7278e-05
15:102145855 G A 0.032867 5.8047e-06
15:102145904 A G 0.167952 -5.5067e-06
15:102146438 T C 0.054666 8.2147e-05
15:102147186 A G 1.875373 3.9627e-05
15:102150818 G A 0.090487 5.6596e-05
15:102152588 A G 1.118528 -2.1809e-05
15:102153804 G A 1.003798 -1.7685e-05
15:102155304 T C 0.191166 5.2017e-05
15:102156548 A G 0.039972 6.9559e-05
15:102173681 C G 0.048863 5.1115e-06
15:102178373 T C 0.026006 -1.7018e-05
15:102180311 A G 0.107953 6.4976e-06
15:102181587 C T 0.119972 1.9746e-05
15:102183336 A T 1.064972 5.3189e-06
15:102194197 G A 0.021338 5.0468e-06
15:102194288 T C 1.519072 -4.7723e-06
15:102197890 A G 0.058740 8.4529e-06
15:102203878 C T 0.152200 5.8259e-05
15:102204987 G A 0.147351 -7.5299e-06
15:102211748 C T 0.020884 -4.5228e-06
15:102215384 A G 0.030839 2.0425e-05
15:102220444 T C 0.158507 -7.7660e-05
15:102222195 C T 0.469122 1.0987e-05
15:102226333 C T 0.147542 6.5642e-05
15:102229457 C T 0.533549 1.0903e-05
15:102231976 A G 1.535954 2.0605e-06
15:102234231 G A 0.020919 -9.5543e-06
15:102243354 T C 1.027632 6.0517e-05
15:102245872 C G 0.065734 1.2542e-05
15:102247843 A G 0.104925 -1.3542e-05
15:102251262 T G 0.108183 -3.6928e-06
15:102265942 G A 0.095603 -2.7824e-05
15:102273781 C A 0.916589 -6.2463e-05
15:102305107 T G 0.062073 -4.7611e-06
15:102306252 A G 0.966153 -6.1033e-05
15:102312653 T C 0.026746 5.6517e-07
15:102326169 T C 0.044312 9.4671e-06
15:102329557 A G 0.301534 2.9334e-07
15:102335858 T C 0.046513 1.2446e-05
15:102336733 C A 1.270575 -1.5475e-05
15:102341290 T C 0.109404 2.3978e-05
15:102346083 A G 0.021990 5.0430e-05
15:102355107 A G 0.755171 -2.8954e-05
15:102356497 C T 1.287957 -8.1111e-06
15:102359203 A G 0.048506 4.8452e-05
15:102359592 C T 0.724699 -1.4780e-05
15:102365378 G A 0.062557 4.2773e-05
15:102368094 G T 0.610702 -4.0180e-05
15:102370972 C T 0.029771 1.0218e-05
15:102371738 T C 0.031546 2.5220e-05
15:102374707 G A 0.037519 -1.3624e-06
15:102382856 T C 0.027525 5.5134e-05
15:102383093 C T 1.007858 -1.6640e-05
15:102388991 T C 0.244771 -3.7672e-05
15:102390506 A G 0.296334 3.4910e-05
15:102397317 C T 0.317312 3.7848e-05
16:85629 A G 0.100948 -6.6341e-06
16:85667 A C 0.034701 1.3417e-05
16:89659 C A 0.041615 -1.0579e-05
16:92224 G C 0.302287 4.1660e-05
16:92370 G A 0.162733 -3.2509e-05
16:92391 A G 0.138736 -2.7061e-05
16:97610 A G 0.788119 1.5327e-05
16:101277 T G 0.406251 3.4585e-05
16:105325 A G 1.374325 -1.9561e-05
16:107211 A G 0.027301 -2.0958e-05
16:111247 T C 0.162197 -2.6924e-06
16:114535 G A 1.471703 1.9357e-06
16:118809 G C 1.668926 3.1698e-05
16:119006 C A 0.076280 6.2156e-06
16:123220 G A 0.021302 2.0535e-05
16:125462 T C 1.750058 3.2290e-05
16:126588 C A 0.094856 2.9144e-05
16:129223 T C 0.020880 2.6357e-05
16:131565 A C 1.780670 2.6054e-05
16:133946 A G 1.703319 8.9702e-06
16:138019 T C 1.643579 2.6525e-05
16:138032 T C 1.714494 3.2432e-05
16:142714 T C 0.077176 -1.1753e-05
16:144428 G A 0.063235 -1.6134e-05
16:145884 T A 0.032526 -1.3559e-05
16:151287 G A 0.037876 2.5133e-05
16:151357 A G 0.086423 -2.6679e-07
16:155906 A G 0.036934 -8.2079e-06
16:157141 G A 1.749263 1.4458e-05
16:158437 C T 0.068016 9.5772e-06
16:162240 A G 0.112319 2.3198e-05
16:164705 C T 0.028570 2.7575e-05
16:165781 A G 0.979194 -1.5432e-05
16:170328 T C 0.924223 -1.7748e-06
16:174743 C T 0.068253 7.7506e-06
16:176743 G A 0.679705 7.5293e-06
16:185102 C G 0.816871 -1.2410e-07
16:186720 A G 0.066978 8.0119e-06
16:187429 T C 0.805409 -1.3831e-05
16:188768 T C 0.028674 2.4957e-05
16:194845 A G 1.064930 6.7798e-06
16:195391 C G 0.025272 -1.3759e-05
16:195570 A G 0.037853 7.2204e-06
16:196497 T G 0.820097 1.6646e-05
16:199046 T C 0.046633 -2.6244e-05
16:201389 A C 1.391852 2.9208e-05
16:205035 A G 0.356573 2.4830e-05
16:205897 A G 0.022023 3.7247e-05
16:209236 T C 0.022065 9.3215e-06
16:211090 A G 0.076803 -5.2053e-05
16:212328 A G 1.579717 -4.0848e-06
16:221057 C T 1.089046 -2.1530e-06
16:228306 A G 0.136263 -1.3745e-05
16:231021 G C 0.026801 2.5744e-05
16:235469 A G 0.137798 -9.5143e-06
16:238482 A G 0.033529 -1.0066e-05
16:240338 C T 0.135971 -1.2052e-05
16:244785 A G 0.077689 -1.4500e-05
16:247888 G A 1.185252 8.1754e-06
16:248357 C T 1.420419 2.5718e-05
16:273027 A G 0.075478 -1.0091e-05
16:275920 T C 0.040618 -8.8447e-06
16:276515 C T 0.046357 2.7815e-06
16:276549 A G 0.140022 -1.4468e-05
16:290304 T C 0.690994 5.2833e-05
16:300399 C T 0.391229 -3.7513e-05
16:300641 A G 0.356658 -3.1180e-05
16:304514 T C 0.304592 -1.7201e-05
16:304803 T A 0.770179 -4.8492e-06
16:309155 A C 0.363351 1.9321e-05
16:309950 T C 0.043393 1.9857e-06
16:315839 A G 0.058477 -3.9167e-05
16:317058 C T 0.141116 1.1315e-05
16:319511 G A 0.161162 -6.9076e-06
16:320759 T C 0.129616 -1.5244e-05
16:320992 A C 0.022328 -1.0482e-05
16:323102 T C 0.029310 -4.3051e-05
16:324052 G A 1.272422 2.2212e-06
16:328365 G A 0.702540 1.6793e-05
16:334543 G C 0.296480 9.4122e-06
16:334890 A G 0.411889 1.2587e-05
16:334899 A G 0.025223 -1.5713e-05
16:335373 T C 0.258799 2.4877e-06
16:335639 T G 0.023422 8.2401e-05
16:336396 A G 0.420854 8.8987e-06
16:336421 A G 0.033744 4.6739e-06
16:336660 A G 1.121715 3.4688e-05
16:336916 T C 0.336180 -2.9287e-05
16:337655 G A 0.078189 7.2620e-07
16:337691 T C 0.335784 -2.9600e-05
16:342437 C T 0.344402 -2.6759e-05
16:342882 A G 0.029459 2.0496e-05
16:347063 T C 0.043202 -1.1273e-05
16:350846 G A 1.894342 1.7049e-07
16:354917 T C 0.329854 -1.3085e-05
16:356105 T C 0.517076 2.0455e-06
16:358773 A G 0.942270 5.5834e-06
16:364025 T C 0.091649 -2.4434e-05
16:373951 G A 0.577582 1.6908e-05
16:375198 T C 0.071067 4.1552e-05
16:384926 G A 0.030826 -2.2991e-05
16:390780 G A 1.101987 -1.5918e-05
16:393342 C T 1.794568 -7.1942e-06
16:396264 G A 1.328085 -2.1544e-05
16:400475 T C 0.369544 -5.1910e-05
16:405469 A G 0.214796 -2.2113e-05
16:413716 T C 0.028125 -3.7362e-05
16:414640 G A 0.079692 -3.8538e-06
16:417757 C T 0.171269 3.9057e-05
16:418597 C G 0.053228 1.5846e-05
16:419092 G A 1.193938 -2.2633e-05
16:420140 A G 0.363571 -2.9403e-05
16:420179 A G 0.273045 -4.8172e-06
16:421912 A G 0.216029 2.7925e-05
16:423696 T C 1.159117 -1.2598e-05
16:424277 A G 0.136156 4.5612e-06
16:424288 A G 0.027086 -4.3808e-05
16:426029 A G 0.028054 -3.7938e-05
16:427479 C T 1.176703 -3.4447e-05
16:428095 T C 0.133926 -9.2398e-06
16:429129 T C 0.931390 -4.0021e-05
16:430215 A C 0.215445 3.2627e-05
16:433623 G A 0.353409 1.8162e-05
16:436257 A G 0.040183 -2.8480e-07
16:439618 T G 1.083080 -3.4895e-05
16:440244 C T 0.137159 2.1568e-05
16:441833 A G 0.161503 -1.5610e-06
16:449178 G T 0.791537 -5.5806e-06
16:450759 G C 0.885695 -4.7086e-06
16:455646 G A 0.806231 3.5750e-05
16:455857 C T 0.036048 -1.7700e-05
16:468055 A G 0.994310 1.6542e-05
16:476796 A C 0.185492 3.6300e-05
16:477145 A G 0.077867 -1.3479e-05
16:477619 G C 0.815962 6.8153e-05
16:489131 A G 1.053813 -3.2503e-05
16:504505 T C 0.055319 1.3790e-05
16:511103 T C 0.076563 -2.9849e-06
16:518828 A G 0.042916 -2.3004e-05
16:523747 C T 0.072405 4.8295e-05
16:525394 C T 0.035792 3.2710e-06
16:533264 A G 0.157104 -1.2170e-05
16:534765 T C 1.027499 -4.9763e-05
16:534849 T C 0.095833 -3.0086e-05
16:536576 T C 0.094931 -2.6995e-05
16:540137 C T 1.187388 -5.7752e-05
16:541818 T C 0.084878 -7.8523e-06
16:543357 C T 1.082837 -1.8152e-05
16:543496 T C 0.076757 -5.6276e-06
16:547297 C T 0.069766 -6.4279e-06
16:548895 G T 0.061213 8.0420e-06
16:558009 G C 0.030310 -4.9262e-06
16:569558 T C 0.033364 -1.1186e-05
16:570454 C T 1.058055 6.1767e-05
16:573694 T C 0.125253 9.2633e-08
16:575312 G A 0.240474 2.0615e-05
16:579900 G A 0.224877 2.1646e-06
16:584038 G T 0.310197 5.6716e-06
16:586061 G C 0.064154 5.2641e-06
16:587654 A G 0.094096 -6.8907e-06
16:588054 G C 0.733995 3.6141e-05
16:588512 A C 0.208733 7.7465e-06
16:589359 A G 0.121491 -2.5385e-05
16:591586 C T 0.226880 -7.9062e-06
16:592342 C T 0.043131 1.0063e-05
16:593853 G T 0.159542 -1.6637e-05
16:595554 T C 0.035574 -1.3337e-05
16:596233 G A 0.021335 1.5097e-05
16:597764 A G 0.021403 1.3936e-05
16:597905 C T 0.022818 1.8724e-05
16:602046 C T 1.831928 -2.4704e-05
16:604554 C T 0.515301 1.9107e-05
16:604814 G A 0.249068 3.2786e-06
16:606104 G A 1.903524 -7.7707e-06
16:607113 G A 0.234917 -3.1163e-05
16:611635 T G 1.316280 -3.8949e-06
16:612698 C T 0.884049 1.5036e-05
16:613344 A G 0.030147 -2.0262e-05
16:615506 G A 0.061797 6.3274e-05
16:616813 A G 0.038726 1.9791e-05
16:623613 G A 0.292287 -6.4759e-05
16:633354 A G 0.843347 1.6756e-05
16:635448 T C 0.042400 3.3776e-06
16:643027 T C 0.023052 1.2995e-05
16:645968 T C 0.840597 1.5406e-05
16:653739 C T 0.404754 7.4052e-05
16:655809 A G 0.139661 -4.9116e-05
16:661439 G A 0.857641 2.0481e-05
16:665323 G A 0.392226 7.4262e-05
16:667177 T C 0.048158 1.5020e-05
16:670964 T G 0.022948 9.5701e-06
16:671919 A G 0.057701 -2.8879e-05
16:675067 A C 0.233381 -1.0147e-04
16:675680 C T 0.851101 2.2314e-05
16:679241 T G 0.022591 1.8507e-05
16:686398 G A 0.039096 1.5680e-05
16:701656 T C 0.453481 -2.4673e-05
16:708275 A C 0.455613 -2.7905e-05
16:709001 A C 0.717165 -5.9151e-06
16:711905 G A 0.704055 -4.7511e-06
16:716273 C T 0.248731 3.4509e-05
16:716287 A C 0.175132 -1.4049e-06
16:716512 T C 0.025759 -2.3482e-06
16:716631 T C 0.067847 2.7970e-05
16:719592 A G 0.249260 2.5087e-05
16:720839 T C 0.025837 -7.3449e-08
16:720986 A G 0.447038 -3.2658e-05
16:722238 A G 0.029456 -7.4570e-06
16:722331 T C 0.705831 -2.1810e-06
16:724084 T C 0.135062 -2.6199e-05
16:724238 A C 0.046701 1.6811e-06
16:730074 A G 0.062304 6.6150e-05
16:731725 G T 0.321434 1.2208e-05
16:733572 T C 0.031614 -4.0617e-08
16:737793 A G 0.507582 -6.1623e-06
16:740404 G C 0.445967 -3.8121e-05
16:746914 A G 0.440222 -2.9777e-05
16:749057 A G 0.439650 -3.7084e-05
16:756907 T C 0.630839 2.0190e-05
16:759547 C T 0.197632 -1.2357e-05
16:761180 A G 0.042605 7.4764e-06
16:766078 G A 0.429695 -5.8604e-06
16:767096 G C 0.066809 1.5146e-07
16:769026 C G 0.409529 -1.1592e-05
16:770487 C T 0.501918 6.6237e-07
16:772842 C T 0.920782 -3.8122e-06
16:774692 G A 0.949992 -1.7128e-06
16:778820 A G 0.414580 1.0711e-05
16:783004 C T 0.412681 5.3958e-06
16:783865 C T 0.462537 1.3334e-05
16:784507 T C 0.119083 8.2145e-06
16:784765 T C 0.424752 4.4294e-06
16:789549 T C 0.030855 -1.5930e-05
16:789618 A G 0.322664 -4.9689e-06
16:793995 A G 0.082230 2.3091e-05
16:798489 C T 0.254492 1.1349e-05
16:798536 A C 0.053170 1.5675e-05
16:798622 G A 1.651992 -9.2149e-06
16:800821 G A 0.730587 6.5227e-06
16:801922 A G 0.271247 -1.4074e-05
16:802234 G A 1.651246 -1.3514e-05
16:802347 T C 0.103805 -5.1401e-05
16:802726 A G 0.373718 -3.3702e-05
16:803767 C A 0.402684 -1.6395e-05
16:807672 C T 0.099199 1.4938e-05
16:807749 T C 0.977958 -2.0103e-05
16:807953 C T 1.581990 4.7411e-06
16:810039 C A 0.488098 -1.0394e-06
16:810143 G A 0.511721 -7.6443e-06
16:810921 T C 0.085391 -5.0933e-06
16:814058 T C 0.033432 -1.6791e-05
16:816294 G T 0.526022 -1.1605e-06
16:816977 A G 0.089507 -5.4762e-05
16:818452 A G 0.023548 -9.4378e-06
16:818559 G A 0.439183 -2.5797e-06
16:825003 T G 0.081856 -3.7109e-05
16:828319 C T 0.424778 2.8637e-07
16:828466 T C 0.091088 3.0647e-05
16:839269 A G 0.044805 -1.8371e-05
16:839600 A G 0.034610 2.6823e-05
16:840307 A C 0.074466 -7.8891e-07
16:840378 G A 0.482784 -2.1290e-05
16:840628 C T 0.025278 1.0440e-05
16:840769 G A 0.358476 -1.0045e-05
16:845248 T C 0.059009 1.5729e-05
16:847743 T C 0.422788 1.0417e-05
16:850205 C T 0.495316 2.2738e-06
16:853066 T C 0.049444 1.1815e-05
16:854689 C G 0.538379 -7.0052e-06
16:858408 G C 1.578753 -2.1568e-05
16:858723 T C 0.467022 -2.6186e-05
16:860258 G A 0.035899 2.8115e-06
16:860560 T C 0.099644 1.0568e-05
16:863498 C G 0.054780 -2.6633e-05
16:863987 G T 0.065549 4.6599e-05
16:865040 A G 0.049801 5.4877e-07
16:865197 A C 0.032315 1.5330e-06
16:866053 G A 0.241110 -2.0103e-05
16:868294 A G 0.042222 1.0925e-05
16:870960 T C 0.101494 -3.5301e-06
16:873990 G A 0.053543 1.7889e-05
16:876296 T C 0.516911 -1.5652e-04
16:878161 G A 0.620193 1.0066e-04
16:879033 T C 0.343477 -1.2110e-04
16:880431 T C 0.410973 3.1155e-04
16:886232 C G 0.129294 1.5420e-05
16:889400 A G 0.030271 1.8982e-05
16:894978 C T 0.044046 -1.5837e-06
16:895359 C T 0.155920 3.5085e-05
16:895372 C T 1.151009 -3.1921e-07
16:896526 T C 0.122163 9.3162e-06
16:897652 T G 0.079552 6.1937e-05
16:898201 G A 0.042014 -1.9643e-05
16:898288 A C 0.126366 -4.6749e-06
16:898328 G A 1.158049 8.6008e-05
16:898399 A G 0.053809 2.3581e-07
16:901119 T C 0.249283 1.3408e-05
16:902172 C T 0.909373 1.5946e-04
16:915323 C G 0.086027 -3.1726e-05
16:916885 C T 0.072385 4.6174e-06
16:920870 T C 0.054056 1.0589e-05
16:921179 A G 0.037256 7.0435e-06
16:921768 G A 0.074329 7.0560e-05
16:922872 C T 0.080529 -9.9035e-07
16:923159 T C 0.060879 -8.5186e-06
16:923426 A G 0.233099 4.2072e-05
16:924133 A G 1.016800 5.2051e-05
16:926273 T C 0.877194 5.1784e-05
16:926431 G A 0.285282 9.0459e-05
16:928867 C T 1.003694 4.7891e-05
16:931605 C G 0.148565 5.4568e-06
16:933778 A G 0.306137 7.5657e-05
16:935918 T C 0.243960 8.4205e-05
16:938324 C T 0.022432 1.6498e-05
16:939003 T C 0.112487 -2.0180e-05
16:941351 C T 0.585771 1.7694e-05
16:941580 A G 0.035506 7.0135e-07
16:943361 C T 0.619609 2.4360e-06
16:944472 T C 0.088293 1.1329e-05
16:945728 T G 0.410048 1.7590e-05
16:948777 G A 0.771822 3.4159e-06
16:948966 T C 0.540037 -3.8254e-05
16:950446 G A 0.637844 1.9277e-05
16:957885 G A 0.315364 1.6806e-05
16:959446 A G 0.115951 7.5461e-06
16:960725 A G 0.750847 1.7647e-05
16:964060 A G 0.111329 -6.0880e-05
16:964885 A G 0.192864 4.7962e-06
16:970803 A G 0.186518 -3.4706e-05
16:971561 A G 0.025869 -3.4073e-06
16:972001 C T 0.352256 1.5683e-06
16:977944 G A 0.353535 4.4255e-06
16:982877 A G 0.071119 2.5020e-06
16:985717 A G 0.563518 5.4533e-05
16:988639 A G 0.038849 1.0588e-05
16:990631 T C 0.187060 -2.7993e-05
16:994364 C T 0.172740 -2.6482e-05
16:994785 T C 0.092006 -2.2726e-06
16:995690 C T 0.090283 -1.9174e-05
16:996855 T C 0.152434 9.3776e-05
16:1009035 G A 0.753966 1.4981e-05
16:1013255 A G 0.139697 7.7799e-05
16:1016057 A C 0.284740 1.9185e-05
16:1023691 T C 0.184499 -4.3017e-05
16:1024083 A G 0.158929 -1.4926e-05
16:1025464 A G 0.506394 -2.0753e-05
16:1026398 A G 0.863549 2.0575e-05
16:1027099 G A 0.887068 1.0765e-05
16:1033116 G C 0.294263 1.5367e-05
16:1038890 A G 0.050661 -2.2640e-05
16:1039432 A C 0.087417 -1.5129e-05
16:1040065 T C 0.071473 -1.6355e-05
16:1040353 T C 0.926703 3.7611e-05
16:1041791 T C 0.142557 -9.6111e-06
16:1041856 C G 0.065718 8.0990e-07
16:1043311 G C 1.144280 -1.8381e-05
16:1045721 T C 0.154842 -3.0507e-05
16:1046264 G C 0.277911 -2.1978e-05
16:1046630 A G 0.968808 -2.7268e-06
16:1048864 A G 0.487958 1.2137e-04
16:1049075 T C 0.689806 6.0672e-05
16:1050199 A G 0.021776 -1.8984e-05
16:1050507 T A 0.375451 -6.8261e-06
16:1050760 G C 0.484196 -8.3801e-06
16:1055453 G A 0.045828 -3.0097e-05
16:1055526 G A 0.022484 -1.7573e-05
16:1061752 T C 0.194876 -2.4621e-05
16:1065254 A G 0.055435 -1.5995e-05
16:1066396 A G 0.152476 -1.2075e-05
16:1066415 G C 0.430815 3.0382e-05
16:1071366 A G 1.208067 -4.4487e-06
16:1071542 T C 0.042309 -3.4842e-05
16:1073149 A G 0.354418 4.2596e-06
16:1073552 G A 0.332970 1.1165e-05
16:1073782 G A 0.719061 7.6155e-05
16:1084970 A C 0.258988 3.0776e-05
16:1086769 G A 0.478509 7.2737e-06
16:1092871 T C 0.180588 -1.8811e-06
16:1100243 T G 0.250873 -1.9197e-05
16:1100776 T C 0.322401 -1.5739e-05
16:1102701 T C 0.913087 -2.7868e-05
16:1108669 A G 0.029907 5.3341e-06
16:1111940 T C 0.045237 4.7210e-05
16:1114258 G A 0.467146 4.5157e-05
16:1114913 A G 0.133001 4.9162e-05
16:1115044 C G 0.047795 1.5308e-05
16:1115377 T C 0.696691 -4.5400e-06
16:1116703 T C 0.089857 5.0066e-07
16:1125170 C T 0.065653 -2.0055e-05
16:1129384 A G 0.079932 1.6765e-05
16:1129501 T C 0.136954 -2.7993e-05
16:1129872 T C 1.088816 1.3428e-05
16:1131618 T C 0.046795 4.5189e-06
16:1131695 G A 1.251993 -1.2215e-05
16:1132619 T C 0.056993 1.9204e-05
16:1135797 T C 0.103263 -3.6357e-07
16:1137936 A G 0.054643 -2.2556e-05
16:1143500 A G 0.065348 1.9966e-05
16:1146126 C T 0.921522 -2.0624e-05
16:1146130 A G 0.035720 -8.9589e-06
16:1153879 A G 0.636990 1.2785e-05
16:1159731 G A 0.479172 8.0117e-06
16:1164498 C T 0.078666 -3.6499e-05
16:1167915 T C 0.079357 1.8310e-05
16:1171424 A G 0.032380 -3.2882e-06
16:1178619 A G 0.183535 1.2881e-05
16:1178675 C T 1.582600 -1.0786e-05
16:1179031 T G 1.031884 9.3710e-06
16:1184911 A G 0.982729 2.5937e-05
16:1185058 G A 0.092366 1.1755e-05
16:1190143 G A 0.228675 -1.6633e-05
16:1190655 C T 0.613357 -8.1041e-06
16:1192949 A G 0.105025 -3.0519e-05
16:1192961 A G 0.091273 1.3874e-05
16:1193226 T C 1.241911 -1.7535e-06
16:1197612 C T 0.219580 -4.9966e-06
16:1197663 C T 0.058435 -1.0239e-04
16:1199938 C T 0.035967 -4.2816e-06
16:1201615 A G 0.413885 9.0570e-06
16:1215024 T C 0.029738 1.1031e-05
16:1216492 G C 0.088605 1.0376e-05
16:1220512 C G 1.591484 -2.2934e-05
16:1223183 C A 0.020822 -2.5813e-06
16:1223350 A G 0.035600 4.5321e-06
16:1225628 G A 0.290414 -1.4312e-05
16:1226712 T G 0.029180 2.3778e-05
16:1228567 T C 0.043991 -1.8308e-05
16:1235162 C T 0.039060 1.8594e-05
16:1235206 G A 0.054465 1.2962e-05
16:1236565 G T 0.114458 -2.5791e-06
16:1240358 A G 0.364821 3.6906e-05
16:1241997 A G 0.759634 3.1129e-05
16:1242522 T C 0.037960 6.7513e-06
16:1247571 C T 0.928394 1.1912e-05
16:1247572 A G 0.085122 1.9073e-05
16:1250708 T C 0.028054 7.5769e-06
16:1251298 T C 0.284532 1.2129e-05
16:1252114 T C 0.037295 8.7151e-06
16:1252441 C T 0.651827 4.1255e-06
16:1253529 C T 1.044458 1.3723e-05
16:1254369 T C 0.195866 -9.9414e-06
16:1256016 A C 0.108164 -2.8866e-05
16:1257731 A G 1.333710 -1.5952e-05
16:1258033 T G 0.022481 -9.4770e-06
16:1261024 T C 1.131777 1.9581e-05
16:1261282 C T 1.593765 2.5225e-06
16:1268979 T C 0.050067 -4.5503e-05
16:1269003 G A 0.039492 3.1387e-05
16:1269183 G A 0.119803 -6.1868e-05
16:1270162 A G 1.159299 3.1601e-05
16:1271890 T G 0.954672 4.1582e-06
16:1272426 T C 0.038388 5.4446e-05
16:1272684 G C 0.402096 -1.2830e-05
16:1273803 T C 1.083385 2.0277e-06
16:1275775 C T 0.039904 3.4258e-05
16:1288132 C T 0.567633 -9.7407e-06
16:1288881 T G 0.399298 3.2687e-05
16:1297060 C T 0.184597 7.0637e-06
16:1297289 A G 0.028537 4.9062e-06
16:1297516 G C 1.377256 1.2291e-05
16:1306355 C T 1.000529 1.9338e-05
16:1307296 T C 0.609164 -2.2989e-06
16:1309047 T C 0.399474 -5.7413e-05
16:1311333 G A 0.631284 1.9534e-05
16:1315884 T C 0.047042 3.2788e-05
16:1320593 A G 1.306812 9.7633e-07
16:1323389 C A 0.579877 1.9432e-05
16:1330798 T C 0.045098 -1.1891e-05
16:1332721 G C 0.285558 2.3605e-05
16:1332756 T C 0.111744 1.3033e-05
16:1333387 T C 1.073262 -1.9736e-05
16:1337717 C T 1.368242 -4.0512e-06
16:1350008 A G 0.091750 3.2889e-05
16:1351612 A C 0.112945 -2.7180e-06
16:1364281 C T 1.743995 -1.0746e-05
16:1366079 A G 0.081587 4.6567e-05
16:1366317 G A 0.322505 -1.9218e-05
16:1367680 A G 0.120313 -1.3939e-05
16:1368455 T C 0.172249 4.8371e-05
16:1372135 A G 0.066377 4.8153e-05
16:1372183 C G 0.333366 -2.3986e-05
16:1374524 G A 1.153096 -3.6783e-06
16:1374951 G C 0.082447 6.6620e-05
16:1375937 A C 0.402417 -6.8989e-06
16:1380362 A G 0.051609 -9.6587e-07
16:1381680 A G 0.944999 -3.0947e-06
16:1382352 G T 0.145228 -1.1956e-05
16:1385756 T C 0.162931 2.4160e-06
16:1388909 T C 0.030576 6.4160e-06
16:1391137 T C 0.033432 -2.4170e-05
16:1394507 C A 1.771130 1.1625e-05
16:1400478 T C 0.791994 1.7104e-06
16:1401187 C T 0.050739 -2.3800e-05
16:1404746 T C 0.031316 -1.9234e-06
16:1405044 A G 0.020790 6.5362e-06
16:1405970 A G 0.113101 -1.3785e-06
16:1410133 A G 1.289154 1.6599e-05
16:1413427 A G 0.233787 -1.4227e-06
16:1414618 T C 0.045545 7.7872e-05
16:1415299 A G 0.041011 -1.4313e-05
16:1420341 T C 0.050797 -2.0887e-05
16:1420638 T C 0.039868 2.8977e-05
16:1421164 A G 0.040566 -1.1616e-05
16:1436947 T C 0.075206 -2.6358e-05
16:1437504 A G 0.064955 1.7838e-05
16:1437629 T C 0.046432 2.4755e-05
16:1444729 G T 1.753428 1.0764e-05
16:1450994 T C 1.752077 2.1291e-05
16:1459748 A G 0.027375 3.9372e-05
16:1477473 G A 1.583139 4.1844e-05
16:1481797 G A 1.754226 -1.3161e-05
16:1482473 T C 0.613237 3.2108e-05
16:1484455 C T 0.079821 -3.1756e-05
16:1484473 G A 1.830269 -1.3982e-05
16:1484528 A G 0.095431 -3.8749e-05
16:1484791 T C 0.134471 -7.2866e-05
16:1486462 T C 0.281166 -4.4549e-06
16:1488015 G A 0.811044 2.2018e-05
16:1488141 T C 0.411071 -2.1885e-06
16:1488646 G A 0.982106 -1.3036e-05
16:1491606 C T 0.928131 2.4273e-05
16:1492413 C T 0.207600 1.5761e-05
16:1495243 G T 1.771062 1.8974e-05
16:1495300 A G 0.800697 -1.7457e-05
16:1504149 C T 0.937369 -2.8236e-05
16:1506034 A C 0.223735 2.6447e-05
16:1506407 C G 0.055231 5.1923e-06
16:1506490 A G 0.893949 -9.9622e-05
16:1506543 T C 0.812761 4.5127e-05
16:1507737 A G 0.034425 -2.5692e-05
16:1507778 C T 1.110420 1.4892e-05
16:1508521 T C 0.191098 -1.4319e-05
16:1512731 G A 0.267372 2.2573e-05
16:1517467 A C 0.213043 3.1226e-05
16:1517728 G A 1.190468 -2.4452e-05
16:1521452 A C 0.444295 -2.4384e-05
16:1521556 G A 0.847514 -5.7272e-05
16:1523300 A G 0.207811 2.8796e-05
16:1525438 C T 1.899792 -6.4737e-06
16:1525710 A G 0.359904 -4.6464e-05
16:1525779 A G 0.974676 -3.4139e-05
16:1527273 A G 0.485537 -3.2144e-05
16:1530650 G A 0.353678 1.6326e-05
16:1532463 A G 0.823424 -2.3403e-05
16:1532617 A G 0.023682 2.8677e-06
16:1534215 A G 0.188498 -3.0974e-06
16:1536380 T G 0.412892 1.5038e-05
16:1536499 T G 0.409428 1.4417e-05
16:1536535 T C 0.746099 5.4906e-05
16:1537874 A G 0.059908 1.8448e-05
16:1538560 A G 0.149795 2.4646e-05
16:1538692 C A 0.518466 2.9925e-05
16:1539192 G A 0.759692 5.0351e-05
16:1540076 A G 0.174765 1.4685e-05
16:1541303 A G 0.212245 -2.2609e-05
16:1542725 G C 0.299720 8.5416e-05
16:1544302 G A 0.512662 4.0264e-05
16:1546861 A G 0.089572 -1.7164e-05
16:1555589 G A 0.437778 8.9385e-06
16:1557080 A G 0.040472 2.4003e-05
16:1559488 G C 1.921509 -5.3185e-06
16:1559838 C T 0.485111 9.5598e-06
16:1560303 T G 0.100559 -6.1654e-06
16:1562460 C T 0.328169 2.8648e-05
16:1569202 T C 0.079500 -1.1838e-05
16:1569405 C T 0.152723 -2.7119e-05
16:1570078 T C 0.076280 -4.1066e-05
16:1573810 G A 1.901178 -4.2959e-06
16:1573890 A G 0.093165 1.1588e-05
16:1575704 C T 1.921834 2.5640e-06
16:1577056 G A 0.683360 6.3256e-05
16:1579151 T C 0.254921 -5.6441e-06
16:1585892 C T 0.031919 8.9705e-06
16:1586255 A G 0.260491 -2.1143e-05
16:1590576 G C 0.778407 4.1476e-06
16:1592087 C T 0.365467 4.9509e-05
16:1607574 T C 0.631875 2.2471e-05
16:1610215 G C 0.230252 -1.9091e-05
16:1615189 A G 0.128356 -2.7586e-05
16:1616201 T C 0.097449 4.2740e-06
16:1618995 C T 0.050771 8.2766e-06
16:1627508 G A 0.230635 -1.8040e-05
16:1634385 T C 0.129018 -3.0749e-05
16:1635137 A G 0.152356 2.1093e-05
16:1638000 G C 0.086748 -6.3733e-06
16:1640605 A G 0.023399 -1.1646e-05
16:1647121 C T 0.035107 2.5228e-06
16:1648126 C A 0.542365 1.1975e-05
16:1650946 G A 0.899717 2.5514e-05
16:1652418 T C 0.021173 -8.9722e-06
16:1665665 T C 0.024587 7.6762e-06
16:1670791 G A 0.121404 3.9630e-05
16:1677752 T C 0.173963 2.0251e-05
16:1681769 T C 0.324385 -1.2143e-05
16:1683744 A G 0.117632 -5.5056e-05
16:1691106 C T 0.255151 -3.2920e-05
16:1694429 A G 0.108735 8.0243e-06
16:1697025 T C 0.152362 -4.9829e-05
16:1698025 A G 0.124864 3.1136e-05
16:1712386 G T 0.183039 -4.0176e-05
16:1717795 T G 0.028271 -3.1243e-06
16:1735671 C T 0.151616 -4.9783e-05
16:1739064 C A 0.076524 5.0136e-05
16:1747585 C G 0.204305 4.3096e-06
16:1750786 T G 0.040884 8.4572e-06
16:1758040 A G 0.070376 2.8208e-05
16:1761319 G T 0.841318 2.0285e-05
16:1767426 C G 0.028248 5.8268e-06
16:1781985 G C 1.924577 4.3457e-06
16:1782964 A C 0.031942 1.4378e-05
16:1784902 A G 0.077773 -3.3225e-05
16:1797975 A G 0.071174 1.5743e-05
16:1799407 G A 0.380872 -2.0164e-05
16:1801992 A G 0.020407 -1.1161e-05
16:1803893 A G 0.046633 -1.7514e-05
16:1814440 G A 0.366726 6.5836e-06
16:1814786 A G 0.250120 -4.6292e-06
16:1822642 G C 0.038564 2.9393e-05
16:1823444 G C 1.178832 4.6209e-06
16:1830551 G C 1.198982 5.5347e-07
16:1833508 A G 0.180994 -1.4070e-05
16:1835231 T G 1.186846 4.9692e-06
16:1838037 G C 0.242609 -1.9718e-05
16:1838703 A G 0.156082 -3.0736e-06
16:1843066 C G 1.411837 7.7540e-07
16:1845486 T C 0.204334 -1.0762e-05
16:1850446 A G 0.500221 -3.5409e-06
16:1850813 A G 0.483154 -4.4157e-06
16:1853959 G A 1.424697 -3.9049e-06
16:1855431 A C 1.534711 1.5238e-05
16:1863520 C T 0.438453 3.9250e-07
16:1869987 T C 0.033815 -2.8799e-06
16:1870133 A G 0.143647 -7.7491e-06
16:1873087 A C 1.271413 -8.0940e-06
16:1877558 A G 0.304429 1.0587e-05
16:1877698 G C 0.279410 -3.7132e-06
16:1878862 A G 0.043991 -3.7579e-05
16:1883508 G A 0.370910 -1.3657e-05
16:1887252 C T 0.158166 -2.4591e-06
16:1890373 C G 0.305763 1.0642e-05
16:1900147 T G 1.948820 -1.7247e-05
16:1901211 T G 1.277885 -1.0498e-05
16:1903268 T C 0.026700 1.3185e-06
16:1907558 A G 0.270478 -1.5238e-06
16:1909083 G C 0.409461 -7.6504e-06
16:1912021 G T 0.272081 2.8623e-07
16:1918125 G T 1.700446 -1.0885e-05
16:1923842 T C 1.699073 -9.0771e-06
16:1927265 T C 1.302164 7.6255e-06
16:1927649 T C 0.104983 4.5585e-06
16:1932980 T C 0.123432 -1.7861e-05
16:1939295 T C 0.237140 2.5921e-05
16:1942405 T C 0.155413 -3.8848e-05
16:1946110 G A 0.306393 -1.0713e-06
16:1952972 T G 0.020634 4.2058e-06
16:1959320 T C 0.029397 -6.4636e-06
16:1961674 C G 1.089426 -1.2523e-05
16:1961866 A G 0.056072 7.4317e-05
16:1962046 T C 0.729529 -5.3862e-06
16:1965189 C T 0.029826 2.4490e-05
16:1972628 T C 0.761753 -4.8878e-06
16:1972895 G T 0.268453 5.2413e-06
16:1974431 G A 0.079883 6.4046e-06
16:1976867 T C 0.806750 1.8571e-06
16:1977287 G A 1.940520 -1.4060e-05
16:1979598 C T 0.550609 -1.9083e-05
16:1985997 A C 0.501204 -4.6767e-05
16:1990994 C T 0.562313 -3.8031e-05
16:1992863 A G 0.040660 -1.8063e-07
16:1994749 C A 0.747695 -5.7276e-05
16:1997077 A G 0.040570 -4.8393e-06
16:1997385 G C 0.052040 2.8592e-05
16:1997614 G A 1.418075 -1.5248e-05
16:2003016 A G 0.070243 1.3735e-04
16:2003193 A G 0.032095 4.1819e-06
16:2006895 C T 0.176206 -1.1164e-05
16:2007513 G A 0.061603 5.0971e-06
16:2010138 A G 1.608476 -1.0527e-05
16:2013314 C T 1.923444 -1.0544e-05
16:2013756 C T 0.316909 -4.1851e-05
16:2013852 A G 0.061551 2.0569e-06
16:2014424 G C 1.063751 3.8795e-05
16:2015393 C T 0.027495 -1.6548e-05
16:2018650 A G 0.061460 2.9007e-06
16:2020951 C T 0.074148 -2.7834e-06
16:2023876 A G 0.074602 -1.5375e-05
16:2026986 A G 0.183256 -9.8527e-06
16:2028677 G A 0.186771 -4.5775e-06
16:2030127 A G 0.245177 -6.7748e-05
16:2031802 T G 0.185246 -1.4015e-05
16:2033799 C G 0.556701 -7.1830e-06
16:2035868 T C 0.245677 -2.3024e-05
16:2039005 A C 0.380356 -2.0179e-06
16:2041492 G T 0.808519 -2.2177e-05
16:2045661 C T 0.404245 -1.3779e-05
16:2045717 A G 0.031085 7.1902e-07
16:2048826 G C 0.786074 -1.5139e-05
16:2049640 G A 1.103474 -5.7991e-06
16:2049849 C T 0.382689 -7.6783e-06
16:2050952 G A 0.439676 -2.0016e-05
16:2052340 A G 0.151901 4.4826e-06
16:2054155 A G 0.663775 -3.0992e-06
16:2055820 A G 0.366528 2.7946e-06
16:2063619 C G 0.790930 -3.6334e-06
16:2064151 G A 0.336534 -2.9783e-05
16:2070568 C A 0.643242 2.7891e-05
16:2074163 C T 0.042462 -2.3621e-05
16:2074219 T C 0.452241 5.2225e-05
16:2074466 T C 0.039158 -9.3552e-07
16:2077898 C T 1.821152 -3.1949e-05
16:2080571 C T 0.683788 5.0664e-06
16:2081703 A G 0.103399 8.8042e-06
16:2085295 T C 0.132783 1.5984e-05
16:2087562 A G 0.083054 -3.5059e-05
16:2089028 T C 0.382225 1.1981e-05
16:2097158 A G 0.436502 -2.9180e-05
16:2101591 C T 0.139032 8.9726e-06
16:2102611 G A 1.186197 5.6383e-06
16:2103005 T C 0.073038 1.5172e-05
16:2104976 T C 0.069464 9.4073e-06
16:2105036 T C 0.053559 -4.2380e-05
16:2110795 A G 0.033542 -6.9009e-05
16:2111230 G A 0.983673 1.7956e-05
16:2116083 C A 0.084245 -3.1413e-05
16:2120402 C T 0.682058 -3.7989e-05
16:2121154 A G 0.096739 2.3053e-05
16:2125834 C T 0.168283 1.3786e-05
16:2128670 T C 0.196986 -1.6399e-05
16:2128728 T C 0.050576 -6.8192e-06
16:2130809 T C 0.300677 1.9262e-05
16:2135073 T C 0.032319 -3.8727e-06
16:2138269 C T 0.355379 2.3890e-05
16:2140680 C T 0.354600 1.2003e-06
16:2140843 T G 0.058775 2.7154e-05
16:2144894 A G 0.154410 6.9803e-06
16:2152651 C T 0.331425 -3.3266e-06
16:2175876 T C 0.203108 4.6892e-07
16:2191734 G A 1.638727 1.6667e-05
16:2193422 G A 0.073596 2.3463e-05
16:2195556 C T 1.639814 1.4131e-05
16:2200184 T C 0.215507 -3.5241e-05
16:2204835 C T 1.839861 -5.3052e-06
16:2206591 G A 1.704623 -3.0743e-05
16:2223000 C T 0.137688 -5.7294e-06
16:2223142 A G 0.047383 2.1051e-05
16:2231210 A G 0.023970 4.2596e-05
16:2232121 A G 0.026113 -1.0050e-05
16:2248786 C T 1.056448 2.3420e-05
16:2250233 T G 0.163934 1.2022e-05
16:2253773 G A 1.060499 1.7803e-05
16:2257105 G C 0.989669 1.9133e-05
16:2263146 G A 1.028274 3.6902e-05
16:2263516 G A 0.888675 1.9765e-05
16:2263836 T C 0.082207 3.7590e-05
16:2267877 A G 0.567870 3.7502e-05
16:2270113 C T 0.910029 -6.5449e-05
16:2276664 C T 1.978279 4.9171e-06
16:2281829 A G 0.841516 3.8731e-05
16:2295265 T C 0.128032 1.9939e-05
16:2296851 G A 0.316296 1.9579e-05
16:2300703 A G 0.302748 2.3644e-05
16:2303496 A G 0.425463 -9.7061e-06
16:2305539 G A 0.807467 7.1721e-06
16:2306613 A G 0.065582 1.4966e-05
16:2313343 T C 0.386925 -2.7418e-06
16:2323394 A G 0.814602 7.4310e-06
16:2323934 T C 0.078857 7.6234e-07
16:2328790 A G 1.437784 2.1498e-06
16:2330169 G C 0.795253 -7.5202e-06
16:2345758 T C 0.064761 6.1251e-05
16:2348528 C G 0.393511 5.1724e-08
16:2353151 G A 0.211962 5.3098e-05
16:2353206 C T 0.221534 -2.1990e-05
16:2355860 G T 0.024561 -1.5944e-06
16:2360099 T C 0.602614 2.3910e-05
16:2368169 A G 0.200050 2.9230e-05
16:2369774 A G 0.045393 1.6646e-05
16:2374394 A G 0.053329 -1.0047e-05
16:2374549 T C 0.027677 1.6983e-05
16:2378052 C A 0.134562 1.1840e-05
16:2386424 G A 0.056198 6.5463e-06
16:2387260 A G 0.251600 -1.8628e-05
16:2412438 G A 0.043387 -8.2903e-05
16:2416384 A G 0.022877 -5.1175e-06
16:2418179 G C 0.536324 1.9789e-05
16:2422033 C T 0.067779 1.6014e-06
16:2426855 C T 1.353211 3.6229e-06
16:2429057 C T 1.223702 9.5494e-07
16:2438567 C T 1.315536 2.2667e-06
16:2444962 C A 0.201874 -9.6804e-06
16:2445339 C T 0.078367 -4.8090e-05
16:2448531 A G 0.026609 -2.4524e-05
16:2460423 T G 1.357732 -2.6264e-06
16:2472393 G A 0.076105 -1.0375e-06
16:2480080 A G 0.201413 -8.2014e-05
16:2480429 C G 0.660740 -1.7368e-05
16:2488211 C T 1.354288 1.9579e-06
16:2496760 C T 1.953611 -1.2871e-05
16:2503986 C T 0.131423 -9.8677e-06
16:2506800 A G 0.035431 3.2465e-06
16:2529732 T C 0.084846 -6.1436e-06
16:2547034 G C 0.026635 2.2978e-05
16:2552534 T C 0.042056 9.2424e-06
16:2555237 G C 0.027181 -2.4323e-05
16:2555438 T C 0.027710 5.5468e-06
16:2562411 C G 0.046000 -2.0825e-05
16:2568503 A G 0.053277 -2.0394e-06
16:2571234 C G 0.135598 1.6646e-06
16:2590417 A G 0.078864 1.0117e-05
16:2634879 A G 0.045961 -1.3570e-05
16:2637283 C T 0.341399 3.4088e-06
16:2644710 A G 0.063394 -8.5399e-06
16:2645965 A G 0.879382 1.5117e-05
16:2648651 T G 0.107359 2.5448e-05
16:2661159 T C 0.047795 -1.4705e-05
16:2705450 G C 0.041151 1.4337e-05
16:2707517 A G 0.704403 2.5221e-05
16:2709219 A G 0.701144 2.1696e-05
16:2713275 C T 0.260932 -1.1556e-05
16:2714986 C T 0.703046 2.5064e-05
16:2717079 A C 0.044046 -1.6594e-05
16:2740841 G A 1.116843 -2.9140e-05
16:2749195 G A 1.001636 -1.8584e-05
16:2749530 T C 0.659312 -3.5768e-05
16:2750192 C T 0.981311 -2.5170e-05
16:2761994 G A 0.086258 1.9495e-05
16:2779236 T C 1.784847 7.3742e-05
16:2785106 T C 1.526392 -1.7704e-04
16:2803994 A G 1.581720 -6.7998e-05
16:2806211 T C 0.068945 -1.0260e-05
16:2810624 G T 0.027969 -3.5602e-06
16:2811178 C A 1.975085 8.9205e-05
16:2812939 A C 1.246787 -7.8295e-05
16:2813096 G C 0.036181 2.1803e-05
16:2814950 T C 0.023402 4.4684e-05
16:2816627 C G 0.021052 -1.4446e-05
16:2819768 T C 0.057451 -2.9977e-06
16:2821525 A G 0.181792 7.0270e-05
16:2821573 T C 1.049843 3.9037e-05
16:2821763 G C 0.723878 -6.7419e-06
16:2824930 G C 1.501126 -7.6604e-06
16:2827973 G A 1.522360 -1.5045e-04
16:2831436 T C 0.128311 4.4702e-05
16:2838244 G C 1.514025 -1.1626e-04
16:2849407 T C 0.028833 -1.0880e-05
16:2854507 G T 0.178420 5.0798e-06
16:2857625 C A 1.399902 -1.2838e-05
16:2868641 G A 0.579698 1.9694e-05
16:2870950 A G 0.049791 3.2892e-05
16:2874496 T C 1.343373 -1.2014e-05
16:2877664 A G 0.125159 3.4782e-05
16:2880745 A G 0.072914 1.2799e-05
16:2882267 C G 1.377996 -9.3192e-06
16:2889217 A G 0.110543 2.4654e-05
16:2889404 T C 1.286146 4.4927e-05
16:2892770 A G 0.749744 3.7930e-05
16:2894048 C T 0.448288 -6.9700e-05
16:2897372 C A 0.675525 3.6587e-05
16:2901287 G A 1.245160 1.1415e-04
16:2911416 A G 0.579049 4.5750e-05
16:2912835 G A 1.692101 2.6008e-05
16:2912884 A G 1.887821 4.6844e-05
16:2914276 A G 0.086479 -2.1258e-06
16:2916702 C T 0.791329 6.8350e-05
16:2920764 C T 1.770098 5.1018e-07
16:2926139 G C 0.437859 -1.0179e-04
16:2930344 A G 0.678293 2.8894e-06
16:2940859 T C 0.125347 -1.5916e-05
16:2943479 T C 0.221106 1.6790e-05
16:2946055 A G 1.121900 -4.4362e-07
16:2947123 A G 0.030245 -2.7720e-05
16:2950833 C T 1.758342 7.4357e-06
16:2960968 G A 0.573343 -5.6439e-05
16:2961032 T C 0.640583 8.2706e-06
16:2961711 T C 1.756229 -2.0349e-06
16:2963528 T C 0.984654 2.8548e-05
16:2972534 A C 0.145124 8.4509e-06
16:2973568 G A 1.050716 2.0664e-05
16:2974416 G A 0.530348 -9.4022e-05
16:2977146 C T 0.390866 4.3036e-05
16:2982818 A G 0.134445 3.2947e-05
16:2982881 A G 0.800778 -1.1974e-05
16:2984254 G T 0.155988 4.4430e-05
16:2986266 A C 0.260786 4.6475e-05
16:2986323 C T 1.003243 -2.3567e-05
16:2989999 C T 0.030449 5.0784e-06
16:2993158 A G 0.629817 -9.1049e-05
16:2998629 G T 0.288392 5.4943e-05
16:3000232 T G 0.154086 -8.6374e-06
16:3000526 A G 0.029738 2.6524e-05
16:3003764 C A 1.031134 -5.8504e-05
16:3003810 A G 0.063907 7.4756e-06
16:3004161 A T 1.031926 -5.2754e-05
16:3004856 T C 1.034409 -2.5826e-05
16:3006840 G A 0.844505 -2.3033e-05
16:3009465 T C 0.718025 -7.5645e-05
16:3014990 A C 0.041637 2.9417e-05
16:3018635 A G 0.603123 3.1382e-05
16:3021712 C G 0.051813 1.0502e-05
16:3023605 G A 0.865834 -4.2872e-05
16:3039031 G A 1.319078 -4.7567e-06
16:3046346 G T 0.042072 2.5030e-05
16:3049372 C T 0.032819 -8.4758e-06
16:3052925 T C 0.099663 -2.4854e-05
16:3056563 G A 1.264213 1.1562e-05
16:3063149 G T 0.400236 -2.5584e-05
16:3064863 T C 0.405017 -2.7498e-05
16:3065596 C T 0.801550 -1.7843e-05
16:3065635 G C 0.038405 1.4335e-07
16:3070628 T C 0.079133 -9.0942e-07
16:3070788 C G 0.484027 -1.2109e-04
16:3073240 T G 0.469840 -7.4280e-05
16:3074336 C A 0.073119 -4.5770e-05
16:3084579 A G 0.041413 -3.5590e-05
16:3085326 T C 0.046802 -4.3941e-06
16:3085335 C G 0.739935 3.0141e-06
16:3085924 A G 1.838754 2.1048e-05
16:3091695 G A 0.510507 -7.9371e-05
16:3094028 A C 0.080542 -2.1254e-05
16:3097286 A G 0.061914 5.4602e-05
16:3097596 A T 1.195194 -5.4134e-05
16:3099335 A G 0.081798 -2.3648e-05
16:3099442 C T 1.197911 -6.7960e-05
16:3100095 T C 0.677582 -1.5709e-06
16:3101639 A G 0.551313 -4.7450e-05
16:3102209 A G 0.418351 -2.0549e-05
16:3113898 C T 0.846232 5.6102e-05
16:3115325 C G 0.172246 -4.3403e-06
16:3115560 A G 0.040177 -1.9420e-05
16:3115628 C A 1.258764 6.0113e-05
16:3116073 T C 0.043017 1.0536e-05
16:3116170 G A 0.921068 2.1409e-05
16:3116295 G A 0.054397 6.3268e-06
16:3117937 A G 1.302686 -3.4666e-05
16:3123561 T A 1.309220 -1.9873e-05
16:3125151 G C 1.311862 -2.6546e-05
16:3132212 G A 0.038369 1.0994e-07
16:3136181 G A 1.008579 1.6177e-05
16:3139310 C G 0.045617 1.2226e-05
16:3141713 C G 0.794961 9.5212e-06
16:3146028 T C 0.130138 2.7178e-05
16:3146285 C T 0.155952 9.7579e-06
16:3147674 T C 0.814933 1.9809e-05
16:3147869 G A 0.032280 -1.8156e-05
16:3148130 G A 0.988487 3.1005e-05
16:3150001 T G 0.024052 -2.6972e-05
16:3153406 A G 1.590010 9.8643e-06
16:3165051 T C 0.759426 -1.4009e-05
16:3165425 G A 0.830561 1.6872e-05
16:3175909 G C 0.020686 -6.6468e-06
16:3177000 T C 0.211294 5.2413e-05
16:3177814 A G 0.093528 -1.5675e-07
16:3181996 A G 0.802219 2.8866e-05
16:3186905 A G 0.029703 3.6464e-05
16:3189445 T C 1.950293 3.5927e-05
16:3193461 A G 0.815342 1.9743e-05
16:3203035 T G 0.774104 -9.9316e-06
16:3205539 C T 0.043497 -7.7195e-06
16:3208911 A G 1.577241 2.0505e-05
16:3213515 G A 0.734936 1.0160e-05
16:3213734 A G 0.095048 1.8524e-05
16:3214442 G T 0.447067 2.2554e-05
16:3223942 T C 0.021994 7.8792e-06
16:3226869 T C 0.382683 -1.6593e-05
16:3237343 C T 0.504450 4.6448e-06
16:3240921 G A 0.059016 -1.6184e-05
16:3241015 G A 0.536415 -4.8459e-06
16:3245197 G C 0.407913 -4.3632e-06
16:3251390 C A 0.504583 1.6846e-05
16:3252927 T A 0.044653 -7.2914e-06
16:3253133 G A 0.210758 2.3575e-05
16:3254470 C T 0.883270 -2.4021e-06
16:3257591 T C 0.917124 -1.2737e-05
16:3257868 A G 0.118372 2.0389e-05
16:3259098 T G 0.212858 4.7259e-05
16:3265854 A G 0.106830 -1.1151e-05
16:3266071 G A 0.909182 -9.4397e-06
16:3266552 A G 1.024587 -9.0838e-06
16:3271645 C T 0.060135 -2.0623e-05
16:3272391 G C 0.939439 -3.8623e-06
16:3273905 T C 0.073112 1.2135e-05
16:3276444 G A 1.897351 2.0270e-05
16:3288829 G A 1.167650 -9.5001e-06
16:3289331 G T 0.660230 -8.2915e-06
16:3291408 T C 0.184902 -1.9930e-05
16:3291842 T C 0.090240 8.3864e-06
16:3293880 G A 0.036564 -2.0891e-05
16:3293922 T A 0.906741 2.0907e-05
16:3299749 A G 1.098926 -1.6994e-05
16:3301664 C T 0.037272 9.3048e-06
16:3301757 A G 0.960067 8.5992e-06
16:3304762 G A 0.959878 -9.3302e-07
16:3307475 T C 0.064761 -6.4053e-05
16:3308357 A G 1.292413 -1.3154e-05
16:3310615 C T 0.148542 -1.7565e-05
16:3313025 C T 0.507624 -1.6508e-05
16:3319193 T C 0.930134 6.1102e-07
16:3322450 A G 0.483398 -1.3718e-05
16:3333367 A C 1.951653 -3.8515e-05
16:3339435 C G 0.480762 -1.0669e-05
16:3344618 A G 1.320934 4.5339e-06
16:3345100 C G 0.040290 1.2524e-05
16:3346229 T G 0.481573 -4.2729e-06
16:3357429 T A 0.100848 -1.2646e-05
16:3358384 G A 0.056166 4.5554e-06
16:3361884 T C 0.020358 -2.0989e-05
16:3367061 A G 0.451533 -2.3382e-05
16:3367229 C T 0.492583 -1.5393e-05
16:3370356 G C 0.226523 1.0215e-05
16:3370894 T C 0.100156 -4.4786e-05
16:3372419 T C 0.083778 4.5199e-06
16:3376824 G C 0.742431 1.9785e-06
16:3377582 C T 0.329545 -8.7996e-06
16:3377680 G A 0.073638 -2.4728e-05
16:3378146 G C 0.409182 -4.4937e-07
16:3378342 G A 0.063638 2.8786e-05
16:3378450 T G 1.621852 5.7757e-05
16:3378831 C G 0.107213 2.6298e-05
16:3390892 T C 0.064508 4.2172e-06
16:3392971 T C 0.102088 8.8412e-06
16:3398174 C T 1.637305 -5.5878e-06
16:3401696 T C 0.289920 3.7956e-05
16:3406516 G A 0.705260 2.7825e-05
16:3406626 A G 0.583207 8.7510e-06
16:3406838 A G 0.026304 -1.4626e-05
16:3411855 A C 1.035565 -2.9550e-05
16:3412610 G A 0.023282 -2.8345e-05
16:3416664 T C 1.300025 -2.8297e-05
16:3417465 C A 1.417231 -1.5934e-05
16:3422949 G A 0.037181 2.1002e-05
16:3425325 G A 0.581464 1.1798e-05
16:3426917 G T 1.610004 7.2904e-06
16:3431694 T C 0.072064 -3.4696e-05
16:3434699 G A 0.402210 4.0200e-05
16:3437268 A G 0.241327 -5.0618e-05
16:3447282 G C 0.562284 2.4392e-05
16:3452193 G T 1.756826 1.4958e-05
16:3458609 A G 0.037337 -1.4264e-05
16:3464033 G C 1.725364 5.5829e-06
16:3466095 G A 0.116392 2.8518e-05
16:3480168 G A 0.026603 -1.5865e-05
16:3482002 T G 0.479714 1.0262e-04
16:3485355 T C 0.043981 2.7945e-05
16:3493240 C A 0.481470 1.3969e-04
16:3494254 C G 0.146176 -2.2875e-05
16:3504956 T C 0.093564 1.3336e-05
16:3507139 A G 0.185385 -2.1429e-05
16:3507171 T C 0.082428 -7.8982e-06
16:3511318 G A 0.060989 -1.2878e-05
16:3512866 T G 0.399457 1.2877e-05
16:3514777 C T 0.400080 9.9350e-06
16:3515328 A G 0.029313 5.2651e-06
16:3517427 C A 0.150308 8.7307e-06
16:3517581 C T 0.662359 3.2176e-05
16:3521049 A G 0.072557 -7.6142e-06
16:3522080 A G 0.043280 -2.4660e-05
16:3534028 A G 0.148626 -1.8839e-05
16:3538990 A G 1.465662 -2.9228e-05
16:3540968 C A 1.716870 -9.8509e-06
16:3544349 C A 0.023350 2.7060e-05
16:3547594 T G 0.035146 -2.1235e-05
16:3548192 T C 0.041780 3.2778e-05
16:3551067 C T 0.026729 2.1034e-05
16:3554423 T C 0.083161 -2.3688e-05
16:3554545 A T 0.392489 5.8245e-05
16:3558944 G T 0.604532 -6.0869e-06
16:3578129 T C 0.053407 3.8565e-05
16:3580784 G A 0.056513 9.6012e-06
16:3582991 A G 0.079760 2.4321e-09
16:3584140 C T 1.897000 2.1916e-05
16:3586230 T C 0.396474 9.9841e-05
16:3594316 T C 0.035951 1.3688e-06
16:3594622 T C 0.128421 8.5943e-06
16:3597075 T C 0.024912 3.0371e-05
16:3613928 G A 0.131359 4.0850e-06
16:3620927 C T 0.129518 5.0848e-06
16:3629227 T C 0.469113 -3.1776e-05
16:3630695 C G 0.202231 -1.3776e-05
16:3633657 G A 0.131264 7.9432e-06
16:3634746 A C 0.286678 3.2713e-05
16:3639139 G A 1.009565 3.8983e-05
16:3639827 A G 0.115065 -5.8450e-05
16:3640274 A G 0.159831 -1.7734e-06
16:3640784 A G 0.127886 8.3538e-06
16:3652661 A G 0.029274 -2.5749e-05
16:3656625 A G 0.128204 9.8308e-06
16:3658876 A G 0.020517 7.3541e-06
16:3661815 C T 0.344986 2.4641e-05
16:3682548 G T 0.074070 2.3731e-05
16:3686163 C A 0.028073 -1.3790e-05
16:3687973 T G 0.105071 -8.2232e-07
16:3695190 G A 0.078059 7.8916e-06
16:3695354 A G 0.417241 3.1191e-05
16:3696943 G A 0.121676 3.0431e-06
16:3699822 T G 0.373627 2.6514e-05
16:3706668 C A 0.028531 -2.9732e-06
16:3707747 A G 0.597608 1.3155e-06
16:3708170 T C 0.083733 -9.7090e-06
16:3709326 T C 0.078237 -4.2760e-05
16:3718703 A G 0.205396 -6.1572e-06
16:3718728 C T 0.426729 1.3312e-04
16:3721773 C G 0.374393 3.1859e-05
16:3723832 T G 0.711806 3.7870e-05
16:3724465 C G 0.842181 4.1607e-05
16:3726075 A G 0.120530 6.9719e-06
16:3726631 T C 0.084164 1.9679e-06
16:3730461 A G 0.344570 4.7629e-06
16:3731307 T C 0.094976 5.6473e-06
16:3738887 T C 1.341945 2.2898e-05
16:3747042 T G 1.389304 3.2686e-05
16:3747096 A G 0.049369 -1.0506e-05
16:3749334 T C 0.396754 3.0376e-05
16:3750088 G T 0.034951 2.9327e-05
16:3751004 C G 0.111033 1.9192e-06
16:3751763 T C 0.049440 -1.7746e-06
16:3753681 A T 0.107563 1.5321e-05
16:3754911 C T 0.390554 -6.9133e-05
16:3756855 C T 0.024412 2.2114e-05
16:3760336 G A 1.066104 -2.5645e-05
16:3763734 C T 0.348362 6.8242e-06
16:3765035 A C 0.160746 3.9195e-05
16:3768327 A G 0.069032 1.4127e-05
16:3772906 C T 0.248663 1.1579e-05
16:3777836 C T 0.064212 1.1233e-05
16:3784148 A C 0.047613 -6.2302e-06
16:3791261 G A 1.293809 -1.9760e-05
16:3796252 C T 0.077776 1.2322e-05
16:3804241 C T 0.056938 3.8009e-06
16:3808744 A G 0.031475 2.3161e-05
16:3811556 G A 0.893663 -1.7373e-06
16:3828172 G A 0.046000 -6.1146e-06
16:3828348 G A 0.216247 -7.5838e-06
16:3832471 G A 0.715747 3.0680e-06
16:3833306 G A 0.077488 2.8198e-06
16:3839535 C T 0.471193 3.2651e-09
16:3840952 C T 0.063589 1.4279e-05
16:3847852 A G 0.067422 3.8149e-06
16:3857035 G T 0.109930 -2.6975e-05
16:3860539 A G 0.022124 -1.3389e-05
16:3876864 C T 0.070129 -1.3546e-05
16:3880659 G A 0.095294 -1.8977e-05
16:3889005 G T 0.034023 9.7619e-06
16:3899153 A G 0.053903 -1.1638e-05
16:3902153 C A 0.451322 -4.1979e-06
16:3912314 C T 0.502912 1.6763e-05
16:3916327 G T 0.199628 1.5441e-05
16:3924937 T C 0.203422 -1.9696e-05
16:3928215 T C 0.434236 -9.6642e-06
16:3949053 C T 0.571544 1.0894e-05
16:3957681 T C 0.206944 -1.6006e-05
16:3962541 C A 0.054403 6.1614e-05
16:3962620 G A 1.282611 -1.9697e-05
16:3966969 T G 0.032134 -3.4594e-05
16:3970348 T G 0.024788 1.8579e-05
16:3970605 T C 0.579013 -1.7843e-05
16:3980445 C T 0.765979 -5.9986e-06
16:3985081 T G 0.532744 -4.0647e-05
16:3989332 C T 0.135922 7.4087e-06
16:3994927 C G 0.179734 6.4549e-05
16:3998470 G T 0.157156 -1.7802e-05
16:4001196 G C 0.026979 -2.8113e-05
16:4002320 G C 0.772221 -5.3205e-06
16:4004793 G A 1.078010 1.7851e-05
16:4006876 T C 0.027343 -1.5117e-05
16:4007086 T C 1.529199 7.2471e-06
16:4010921 G C 0.074644 -7.4875e-06
16:4013467 T C 1.240710 -2.2094e-05
16:4016377 C T 0.132196 1.7213e-06
16:4016676 G A 1.690491 -2.7658e-05
16:4022167 A G 0.046996 1.9044e-05
16:4027423 T C 1.621426 -1.9811e-05
16:4028060 G A 1.544331 -1.6323e-05
16:4032021 T G 0.044088 1.2022e-05
16:4032581 C T 1.668254 -1.7798e-05
16:4033436 C T 0.607417 1.4150e-05
16:4033522 T C 0.089078 -4.5429e-06
16:4033751 A C 0.139817 4.2290e-06
16:4037038 A C 0.135877 1.0734e-05
16:4037568 A G 0.536477 1.9900e-05
16:4038359 G A 0.195077 -1.5481e-05
16:4038387 A G 1.149052 2.8331e-05
16:4039351 A G 1.885672 1.0555e-05
16:4046041 G C 0.133436 3.0038e-05
16:4047746 C T 1.032760 2.5436e-05
16:4052680 C T 0.111072 -1.1290e-05
16:4052717 A G 0.240730 1.3696e-05
16:4056927 G A 0.122017 -1.7596e-05
16:4057133 T G 0.222164 1.9932e-05
16:4057778 T C 0.049281 -3.4636e-05
16:4061031 C G 0.921406 -1.1160e-05
16:4061307 A G 0.031939 2.2942e-05
16:4062626 G C 0.129560 1.8126e-05
16:4063716 T C 0.096875 -5.0500e-06
16:4063962 C T 0.029177 2.6817e-05
16:4065583 G A 1.214039 -1.0431e-05
16:4066191 C T 0.148506 -9.2552e-06
16:4073188 T C 0.163268 2.4811e-05
16:4075930 G A 0.166871 3.7644e-06
16:4076047 C T 0.242979 2.4589e-05
16:4076596 A G 0.245988 -5.7895e-06
16:4076626 C T 0.046470 -2.3965e-06
16:4076752 G A 1.269410 2.0674e-06
16:4077138 G T 1.504875 -2.6942e-05
16:4078592 A G 0.042267 -2.1795e-05
16:4078605 T C 0.040891 1.2076e-05
16:4080940 C T 1.139223 -9.0375e-06
16:4089074 C T 1.788593 -3.1045e-05
16:4094924 T C 0.054806 8.8491e-08
16:4095151 C T 0.051144 6.8721e-05
16:4096394 G A 0.225689 -2.3074e-05
16:4103871 C T 1.551131 -3.7082e-05
16:4107505 A G 0.039463 3.3517e-07
16:4108528 T G 0.111293 -6.8012e-07
16:4118878 C T 0.286895 -2.9225e-05
16:4127276 T C 0.759341 -5.3713e-06
16:4133076 A C 0.999055 -2.2290e-05
16:4136418 C T 0.635734 -2.7092e-06
16:4140932 C T 0.049736 -3.0369e-05
16:4149324 T C 0.369248 2.5851e-05
16:4149754 T C 0.027914 -1.3056e-07
16:4151670 T C 0.022776 7.2543e-07
16:4154278 C A 0.055189 -1.1261e-05
16:4156809 G A 0.068399 4.7231e-06
16:4157789 A G 0.040550 2.9705e-05
16:4164337 T C 0.124270 4.3452e-05
16:4164364 T C 0.497098 2.1432e-06
16:4165535 T C 0.043595 -1.8838e-05
16:4169262 C T 1.531575 6.9047e-06
16:4171105 A C 0.306929 -1.3808e-05
16:4173727 T C 1.854980 9.1762e-07
16:4175005 T C 0.822930 1.8095e-05
16:4175546 C G 0.065436 -1.1898e-05
16:4181723 A G 0.825008 2.5875e-05
16:4183048 G T 0.046023 -9.3051e-07
16:4188585 T C 0.102951 7.4173e-06
16:4193939 A T 1.020342 7.1096e-06
16:4194688 G A 0.875315 8.3581e-06
16:4197370 A G 1.252051 8.8012e-06
16:4197996 G T 0.303183 -1.9295e-06
16:4200614 C T 0.046805 1.3662e-05
16:4202742 T G 0.065199 -5.3423e-05
16:4206105 C G 0.704266 2.4207e-05
16:4208247 C A 1.495453 3.2572e-05
16:4210803 G A 0.831198 1.6703e-05
16:4213369 A G 0.592717 4.9447e-05
16:4215719 C T 0.080535 -3.5005e-05
16:4218560 T C 0.069659 5.5881e-05
16:4227922 G C 0.302216 -4.4460e-05
16:4231609 A G 0.781916 3.0790e-05
16:4235142 A C 1.616678 3.2429e-05
16:4237772 A G 0.179163 -5.0418e-06
16:4237833 A C 0.030066 -3.0502e-05
16:4241813 T G 0.027372 -3.1891e-06
16:4244404 G T 0.978967 1.6240e-05
16:4252647 T C 0.365308 2.9924e-05
16:4253131 A G 0.407741 3.4922e-05
16:4253770 G C 0.042465 2.8254e-05
16:4253834 C T 0.156225 -1.8147e-06
16:4256463 C T 0.411678 6.2229e-06
16:4257281 C A 1.126944 3.0963e-05
16:4258585 C G 0.463546 1.6480e-05
16:4259669 C T 1.026609 5.3666e-05
16:4264223 G C 1.230678 3.0260e-05
16:4267170 A G 0.038651 6.2172e-06
16:4268935 C A 0.109657 -8.4962e-06
16:4272195 G T 0.562054 2.3648e-05
16:4276056 G A 1.728733 5.2834e-05
16:4277445 C G 0.575459 3.5175e-06
16:4280680 T C 0.034701 -1.4589e-05
16:4281391 G T 0.444074 -1.6911e-06
16:4282449 T G 0.083901 -3.6481e-05
16:4295553 T C 0.158176 2.0191e-05
16:4299975 C T 0.033766 -2.8116e-06
16:4304349 A G 0.634241 -1.1644e-05
16:4306917 T C 0.179153 -6.4855e-07
16:4314529 A C 1.003307 -1.0674e-06
16:4317553 A G 0.544870 7.9773e-07
16:4338359 C T 0.492278 1.8943e-05
16:4341782 A G 0.056270 -2.4599e-06
16:4343616 T C 0.057263 1.8397e-05
16:4351143 T C 0.322888 1.4896e-05
16:4360284 G A 0.607771 5.7472e-06
16:4360314 C G 0.466497 1.0839e-05
16:4367269 A G 0.130560 -1.0217e-05
16:4370921 T C 0.203945 1.5447e-05
16:4371526 G A 0.230301 2.5424e-05
16:4372582 T G 0.057409 -1.5133e-05
16:4378916 A G 0.103058 -1.4239e-05
16:4383398 T G 0.057214 2.1347e-05
16:4386159 C T 0.074745 -1.3066e-05
16:4389830 A C 0.058947 -3.5550e-05
16:4390292 A G 0.033127 2.7140e-05
16:4390358 T G 0.090695 -1.0225e-05
16:4391040 C T 0.243327 1.5634e-06
16:4391463 T C 0.057659 2.5102e-05
16:4393196 G A 0.078101 7.4333e-06
16:4395241 G A 1.920591 2.0547e-05
16:4400917 A G 0.053787 -9.7631e-06
16:4403664 T C 0.125127 3.4048e-05
16:4414888 T C 0.023071 1.8484e-05
16:4414987 A G 1.111345 -1.5279e-05
16:4417797 C A 0.063784 -1.4329e-05
16:4428251 A G 0.123630 -4.1711e-06
16:4428884 A G 1.314196 -9.6028e-06
16:4432029 C A 1.544189 -1.2892e-05
16:4440397 C G 1.479055 9.6855e-06
16:4443165 A C 0.029433 -3.0803e-05
16:4445327 T C 1.435713 2.3442e-05
16:4459268 T C 0.045740 -6.8850e-06
16:4469001 C A 0.032465 -3.7330e-05
16:4469576 T G 0.030378 5.2266e-06
16:4473904 C T 0.032780 -1.7660e-05
16:4476089 C T 1.491986 -3.2063e-05
16:4477522 G A 0.185619 -5.7607e-07
16:4484396 T A 1.439180 -1.7039e-05
16:4484613 G A 1.520536 -2.7505e-05
16:4486426 T C 0.024792 -7.6465e-06
16:4487486 A G 0.033127 -1.5830e-05
16:4489656 T C 0.137198 -2.9150e-06
16:4491061 A G 0.123763 -6.6656e-06
16:4497537 C G 1.416251 -2.2996e-05
16:4497630 A G 0.031504 -3.4809e-05
16:4512101 A G 0.029927 -3.0448e-05
16:4519439 A G 0.153456 -1.8360e-05
16:4523389 C T 0.066104 1.8289e-06
16:4525265 T C 1.442675 -3.0350e-05
16:4527109 C T 1.474608 -3.0862e-05
16:4529406 T G 0.085609 1.0893e-06
16:4532067 C G 0.137717 2.0835e-06
16:4535557 T C 1.388220 -3.2888e-05
16:4536621 C T 1.454922 -3.2072e-05
16:4539942 C A 0.133511 1.7013e-05
16:4543202 A G 0.104236 6.1795e-06
16:4553192 C T 0.074135 6.1974e-06
16:4571247 G A 1.392076 -2.3706e-05
16:4577501 T C 0.021380 -2.0677e-05
16:4590247 T G 0.078533 3.1938e-06
16:4594232 A G 0.074115 2.5839e-05
16:4594635 A G 0.596937 1.6384e-05
16:4600665 A G 1.892923 -3.0489e-06
16:4603765 G A 1.631699 -3.3278e-05
16:4606635 A G 0.032027 -2.7946e-05
16:4625274 G A 0.352269 1.7773e-05
16:4648981 C G 0.128580 7.2670e-05
16:4654871 G A 1.613046 -2.1249e-05
16:4658798 T C 0.050895 1.5161e-05
16:4666537 G A 1.629015 -1.2107e-05
16:4670649 T C 0.055487 1.7944e-05
16:4677190 T C 1.612283 -2.2602e-05
16:4684448 A G 0.408997 2.0381e-05
16:4692091 G A 0.560411 -3.2086e-05
16:4693712 G A 0.194198 1.5984e-05
16:4696654 C T 0.056769 3.7120e-05
16:4699319 G A 0.055461 -6.5682e-06
16:4705029 A G 0.038278 -2.3819e-05
16:4706180 C A 0.076897 1.9567e-05
16:4709636 G A 0.931711 1.0731e-05
16:4710219 G A 0.050924 7.7720e-06
16:4711326 C G 1.056234 -1.2238e-05
16:4712148 A G 0.964059 3.0444e-05
16:4715340 A G 0.049057 1.1793e-05
16:4719981 A G 0.911730 1.1270e-06
16:4721221 A G 0.025632 2.4723e-05
16:4721288 G T 0.047892 2.4460e-05
16:4721468 C T 1.232706 1.7896e-05
16:4723903 T C 0.067464 -5.4314e-05
16:4733253 T C 0.036843 -1.8705e-05
16:4734706 T C 0.051034 3.0863e-05
16:4736316 T C 1.185015 6.8090e-06
16:4741636 C T 1.198284 -1.4589e-05
16:4751045 T C 1.105204 1.0188e-05
16:4755108 A G 0.050262 2.5154e-05
16:4756679 G A 1.022364 -1.2074e-05
16:4762041 T C 0.050132 1.4267e-05
16:4763288 G T 0.049742 -1.4606e-05
16:4764117 C A 0.065858 7.1496e-06
16:4764349 T C 0.022474 -4.0656e-05
16:4776805 A G 0.026574 -3.2643e-05
16:4777459 A G 0.027129 -1.8645e-05
16:4780262 A G 1.191981 1.3530e-05
16:4782221 G C 0.042592 2.0102e-05
16:4789213 T G 1.238825 1.7018e-05
16:4790204 G C 0.097531 5.1798e-06
16:4790446 T C 0.056292 7.0935e-06
16:4792982 T C 0.092999 -3.6166e-06
16:4794873 T C 1.322411 2.2040e-05
16:4796393 G A 1.337235 2.4877e-05
16:4796399 T C 0.117684 1.4188e-06
16:4797356 A G 0.127110 -1.4028e-05
16:4797457 T C 1.208609 -5.6188e-06
16:4799041 G A 1.273535 -5.5626e-07
16:4801723 A G 1.208934 1.1226e-05
16:4801939 T G 0.366603 -1.2418e-05
16:4808523 C A 1.262266 3.4452e-06
16:4812705 G A 0.067507 6.0302e-05
16:4814037 G C 1.374361 1.7590e-05
16:4814893 A G 1.123283 3.8235e-05
16:4815346 G C 0.183603 1.3851e-05
16:4816102 C T 0.554939 3.4219e-05
16:4819496 G A 1.025684 -1.9114e-05
16:4821770 G T 0.305552 -1.7815e-05
16:4825510 C T 0.350699 2.2113e-05
16:4829684 T C 0.060411 9.8907e-06
16:4833970 T C 0.526551 -1.6308e-05
16:4834378 C A 0.880703 4.1497e-06
16:4837545 G A 0.551540 -2.8930e-06
16:4838617 C T 0.897695 1.9316e-05
16:4841375 A G 0.063105 3.3882e-06
16:4847081 T C 0.106161 -1.2856e-05
16:4847590 A G 0.029001 -8.5114e-06
16:4863638 T G 0.047795 3.2281e-06
16:4864997 A G 0.122971 -1.0648e-05
16:4867908 A G 0.188508 3.2339e-05
16:4868438 C G 0.029414 -6.0791e-06
16:4873242 T C 0.754424 -1.3027e-05
16:4874584 C A 0.173343 -7.7494e-06
16:4880827 A C 0.238893 1.2560e-05
16:4881524 T C 0.251055 -1.0686e-05
16:4881601 T C 0.054530 -5.2323e-06
16:4882631 A G 0.020017 1.4988e-05
16:4883678 C G 0.122585 4.2681e-05
16:4884855 T C 0.063813 3.1147e-05
16:4886421 G A 0.084693 -1.2470e-05
16:4896433 G C 0.225225 -6.4177e-06
16:4898636 G A 0.291401 -2.3824e-05
16:4908990 G A 0.049995 2.1480e-05
16:4912332 G A 0.064897 1.5359e-05
16:4919253 G A 0.259114 9.3431e-06
16:4919320 T C 0.110793 6.2490e-05
16:4919596 G A 0.386425 1.4086e-05
16:4919710 C T 0.843996 -1.9925e-05
16:4919907 G A 0.050576 2.7032e-05
16:4920098 A C 0.085190 3.0525e-05
16:4920335 G A 0.064728 -3.8777e-06
16:4920412 C T 0.661963 -1.1236e-05
16:4928257 A G 0.437959 -2.1748e-05
16:4933364 A G 0.030342 1.7822e-05
16:4933939 C G 1.124033 1.7998e-05
16:4935636 A G 0.169861 1.0178e-04
16:4935985 G C 0.147984 -5.3301e-06
16:4938280 C T 1.128291 1.7925e-05
16:4938335 G T 0.091078 -8.1245e-06
16:4942099 T C 1.121878 2.3519e-05
16:4945687 T G 0.139265 1.8616e-05
16:4952627 G A 0.132699 -1.4488e-05
16:4953055 T G 0.285526 -4.6212e-05
16:4954712 T A 0.349780 2.6740e-06
16:4962113 G A 0.030923 -3.6779e-05
16:4962132 T C 1.554734 -1.1391e-05
16:4964076 T G 1.316549 9.7848e-07
16:4964139 C T 0.217727 -2.2393e-06
16:4973010 T C 0.054007 9.8405e-07
16:4975279 A G 1.695743 4.2456e-06
16:4979669 T C 0.088085 -1.2850e-05
16:4983430 C T 1.795542 -5.2515e-06
16:4985608 G A 1.382180 1.8091e-05
16:4985964 A G 0.131066 4.9313e-05
16:4986723 T A 0.328770 -6.5884e-06
16:4988946 A G 1.275311 1.5883e-05
16:4991374 T C 0.157254 -1.9022e-05
16:4996094 A C 1.648805 7.1937e-06
16:4997452 G T 0.397899 -8.4771e-06
16:4997689 G A 1.074959 9.8260e-06
16:4999072 T C 0.399928 2.9039e-07
16:4999392 C T 1.652632 1.1423e-05
16:4999713 G C 0.407569 2.0275e-06
16:4999985 G T 1.811528 -1.6690e-05
16:5000031 A C 0.252360 8.9869e-06
16:5001166 C A 0.649376 9.1784e-06
16:5001380 G A 0.211436 6.3036e-06
16:5004839 G A 0.510435 -1.1587e-05
16:5008790 A G 0.212212 7.4394e-06
16:5010834 C T 0.973300 -3.8797e-06
16:5020148 C G 0.040089 4.9212e-05
16:5027662 T G 0.168182 6.0935e-06
16:5030781 A G 0.075112 -1.0418e-05
16:5044649 G T 0.579432 8.7190e-06
16:5045553 C T 0.370209 -7.1798e-06
16:5048424 G C 0.075196 1.9882e-05
16:5050720 T G 0.025772 6.6814e-06
16:5050897 C G 0.978743 -2.0503e-05
16:5053161 G T 1.550963 -7.4492e-06
16:5055449 T G 0.573125 2.2353e-05
16:5058824 G C 0.118512 9.2457e-06
16:5060568 T C 0.557899 2.5702e-05
16:5061113 A G 0.038401 -9.7442e-06
16:5061948 C T 0.864471 -2.7650e-05
16:5063336 T C 0.507670 1.5544e-05
16:5064228 T G 0.518018 -2.2590e-05
16:5064917 T C 0.517761 -8.1981e-07
16:5065190 T C 0.033137 4.6755e-05
16:5068152 T C 0.343798 3.8381e-06
16:5074952 T C 1.474436 -3.4573e-06
16:5080891 A G 0.217509 1.9872e-05
16:5083209 A G 0.282883 3.8136e-05
16:5085336 C T 0.738877 -1.0477e-05
16:5090928 G C 0.244888 5.6664e-05
16:5090995 T C 0.269137 4.7851e-05
16:5097947 G A 0.689521 -4.1646e-05
16:5102930 C A 0.091617 -8.5408e-05
16:5105365 T C 0.323141 -2.6787e-05
16:5110626 C T 0.337647 4.4018e-05
16:5112951 G A 0.662321 -3.6588e-05
16:5116161 A G 0.314693 1.1028e-05
16:5117399 G A 0.030504 -2.1624e-05
16:5117607 A G 0.084346 5.8552e-06
16:5117847 T C 0.714153 -3.9255e-06
16:5120785 T C 0.138425 -4.9115e-06
16:5122768 G T 1.103081 1.0992e-05
16:5122880 T C 0.180572 1.7544e-06
16:5123270 T C 0.591513 -2.7411e-05
16:5123474 G A 0.182016 2.9094e-06
16:5126627 A C 1.089578 1.7523e-05
16:5132472 T C 0.605207 -3.4836e-05
16:5137069 G C 0.833499 1.1202e-04
16:5137256 A G 0.039268 3.2108e-06
16:5138567 A G 0.601361 -4.0447e-05
16:5140764 T C 0.717019 -3.2814e-05
16:5150990 T C 0.177040 2.5797e-06
16:5155271 C T 0.322752 -9.8550e-06
16:5157528 C T 1.197989 1.1633e-05
16:5170909 C T 0.036318 4.6297e-06
16:5174275 A C 1.297509 2.1464e-05
16:5176121 A G 1.187755 4.6171e-05
16:5182520 C T 0.170734 1.1615e-05
16:5186695 G C 0.238474 1.0494e-05
16:5188208 T C 1.006264 1.1082e-06
16:5192950 C T 0.519751 5.8141e-05
16:5193105 G C 0.113292 -1.8067e-06
16:5193440 T C 1.492356 -7.2406e-06
16:5193870 C A 0.105986 -2.3843e-05
16:5194458 T C 0.611617 3.9127e-05
16:5194912 A G 1.751844 -3.0555e-05
16:5197922 G C 0.869203 -1.5242e-05
16:5203020 C T 1.414505 -1.4529e-06
16:5206991 G C 1.378379 -1.1701e-05
16:5207989 C T 1.554147 -9.8004e-06
16:5210182 T C 0.036538 -6.6252e-05
16:5215420 T G 0.241103 -7.7925e-06
16:5219420 T C 0.025885 7.8457e-06
16:5222912 A G 1.737013 -7.6600e-06
16:5224683 T C 0.121722 3.2159e-05
16:5233074 A G 1.460885 1.2666e-05
16:5234207 G A 0.217168 2.0747e-06
16:5234811 G A 1.711995 -8.6751e-06
16:5237750 A G 0.119826 3.1132e-05
16:5240836 G C 0.098261 -5.4070e-06
16:5244289 A G 0.025431 1.0333e-05
16:5244450 C T 0.074466 -6.1936e-07
16:5246014 T C 1.010955 -3.0792e-05
16:5246225 A G 0.118294 5.4351e-06
16:5266614 G A 0.409513 4.9135e-05
16:5266811 G A 0.500169 4.6747e-05
16:5266849 A G 0.095418 2.6285e-06
16:5267299 C T 0.804760 -1.0072e-05
16:5269633 C T 0.047383 -3.6058e-05
16:5270834 T C 0.174960 2.8233e-05
16:5271209 T C 0.081152 1.0394e-05
16:5275418 G A 0.258647 2.7028e-10
16:5277515 C T 0.524723 5.4363e-06
16:5278035 G C 0.034039 -8.2728e-06
16:5285345 A G 1.047746 -2.0392e-05
16:5285404 T C 0.089617 1.2568e-05
16:5285771 G T 0.081993 -1.4819e-05
16:5286719 A G 0.481080 1.4636e-05
16:5287376 T C 0.096580 -4.5571e-05
16:5306125 A G 0.617311 3.6422e-05
16:5307774 C T 1.699385 -3.2659e-06
16:5318656 G A 0.360890 -1.3920e-05
16:5324072 T C 0.659003 4.3910e-05
16:5324518 G A 0.709693 -2.5991e-05
16:5331838 C T 0.283737 -4.0327e-06
16:5338313 G C 0.244657 -2.0463e-05
16:5347457 G A 0.174849 -1.0875e-05
16:5347954 T C 0.045867 1.2256e-05
16:5348407 T C 0.089731 -1.8309e-05
16:5351111 C T 1.613224 -1.5143e-05
16:5353565 G A 1.392596 9.2118e-06
16:5354972 A G 0.023425 2.1549e-05
16:5358834 T C 0.399717 6.7384e-06
16:5359736 G A 0.056753 4.6763e-06
16:5363961 C T 1.358333 1.2417e-05
16:5374035 C T 1.795033 1.8256e-05
16:5376507 T G 0.044367 8.5636e-06
16:5383635 A G 1.308749 6.9969e-06
16:5389317 C T 1.724624 1.2007e-05
16:5389451 T C 1.918845 1.0942e-05
16:5394461 C T 0.040469 1.3379e-07
16:5397799 G C 0.032127 -1.0299e-05
16:5404050 C T 1.960242 -8.6811e-06
16:5405424 G A 0.103990 -1.6368e-05
16:5405629 C G 1.587124 -1.1243e-05
16:5407062 A G 0.843259 -4.4422e-05
16:5407913 C T 0.037489 -1.3283e-05
16:5409673 T C 0.972956 -5.9251e-05
16:5410923 A G 0.134085 7.8267e-05
16:5411340 G A 0.166280 -1.6071e-05
16:5415368 T C 0.819444 -4.6646e-05
16:5418092 A C 0.407978 -2.9047e-06
16:5420129 C G 0.082389 6.6378e-06
16:5425607 C T 0.263000 -3.4241e-05
16:5426530 A G 0.022632 1.9689e-05
16:5426779 G A 0.292082 -1.1487e-05
16:5428196 A C 0.109180 3.2614e-05
16:5428629 T C 0.095427 2.3529e-05
16:5431653 C A 0.259621 -3.8823e-05
16:5431875 T C 0.033345 1.7289e-05
16:5436255 T G 1.102208 7.8068e-05
16:5438348 A C 0.058873 1.4240e-05
16:5443044 A C 1.390049 1.7693e-05
16:5443564 G A 0.030761 9.8585e-06
16:5446891 T C 0.054267 6.7292e-06
16:5450721 A G 0.090581 5.5956e-05
16:5454133 T C 1.495586 1.0351e-05
16:5456077 G C 0.347002 3.6789e-05
16:5456806 C A 0.055952 -3.7548e-05
16:5458293 G T 0.314121 -2.8466e-05
16:5460523 C T 1.220742 3.0449e-05
16:5460977 G A 0.420870 2.8523e-05
16:5461958 G A 0.587394 3.6939e-05
16:5462905 A G 0.042348 -1.7994e-05
16:5463532 A G 0.045419 3.2098e-06
16:5464153 C T 0.027703 -1.0223e-05
16:5464316 T G 0.723809 -4.7904e-05
16:5464448 C A 0.081993 4.4107e-05
16:5464736 G A 0.110475 1.3953e-05
16:5468419 A G 0.067464 2.0648e-05
16:5468780 C G 1.637681 2.1077e-05
16:5468830 G A 1.052021 -8.4123e-06
16:5470156 A T 1.028378 -1.0265e-05
16:5473749 T G 0.034240 1.1963e-06
16:5473828 T G 0.657306 -6.4011e-06
16:5476145 G T 0.033143 -1.7237e-06
16:5477673 C A 1.231528 -2.5647e-06
16:5479684 T G 1.215211 -2.0008e-07
16:5484804 A C 0.065679 2.5380e-05
16:5488578 A G 0.062742 -9.6491e-05
16:5488791 T C 0.102899 -1.8185e-05
16:5489505 G C 0.031676 -3.1777e-05
16:5490733 T G 0.061489 -4.2146e-05
16:5490855 G A 1.080308 -2.4406e-05
16:5492498 A G 0.036217 -1.2209e-05
16:5493269 G C 0.110858 2.4264e-05
16:5495662 G A 0.083489 -2.5516e-05
16:5498444 C A 0.336920 4.4075e-05
16:5499928 C A 1.277625 1.3642e-05
16:5502949 C A 0.951907 -1.2689e-05
16:5503214 A G 0.200014 9.7801e-06
16:5503542 A G 0.064767 -2.3408e-05
16:5503678 A G 0.274928 2.0895e-05
16:5503803 T C 0.049755 -3.1546e-05
16:5504137 T C 0.278433 -3.7674e-05
16:5507463 G A 0.084599 -4.1371e-05
16:5515663 T G 0.032296 2.6048e-05
16:5517571 C T 0.120826 -2.3023e-05
16:5519600 T C 1.573557 -9.2317e-07
16:5519877 G C 0.082074 -9.4512e-06
16:5520077 A G 0.541105 -2.1974e-05
16:5521936 C G 0.085800 1.3417e-05
16:5522348 C T 0.060905 -1.9375e-05
16:5522870 C A 0.034565 -2.0107e-05
16:5522948 T C 0.051222 -1.3425e-05
16:5525211 G A 0.032676 2.4747e-05
16:5525663 T C 0.166183 -1.9849e-05
16:5527411 T G 0.849313 2.5639e-05
16:5528520 G A 0.039382 1.6920e-05
16:5530873 G T 0.033685 -4.3626e-05
16:5531056 C T 0.071837 -6.7509e-06
16:5531314 G C 0.327182 6.0591e-06
16:5531735 G A 0.475238 -9.6467e-06
16:5532193 G T 0.651570 1.0989e-05
16:5536742 C T 0.647510 -9.7096e-07
16:5538921 A G 1.569493 -1.9364e-05
16:5542588 C A 0.039262 -1.6280e-05
16:5546656 A G 0.074654 2.5310e-05
16:5549429 G A 1.928128 -1.0708e-05
16:5550764 C T 0.253973 -2.1869e-05
16:5553190 A G 0.057734 -6.0653e-06
16:5555257 T C 0.575141 -8.0366e-05
16:5556569 T C 0.146114 -2.2388e-05
16:5557219 G A 0.049797 -3.2377e-05
16:5558367 T C 0.052823 -1.3905e-05
16:5560821 T C 0.037330 -1.7257e-05
16:5563370 C A 1.038408 -2.7286e-05
16:5568266 T G 0.026856 -1.9817e-05
16:5568379 T C 0.308269 2.4170e-05
16:5570295 G A 0.032251 -5.0364e-06
16:5570974 C T 1.128447 -1.1727e-04
16:5571609 G A 0.829928 3.7327e-05
16:5578496 G A 0.549655 -1.1387e-05
16:5584702 T G 0.098433 -8.3232e-07
16:5587573 C T 0.118862 4.2125e-06
16:5590567 G T 1.495728 -6.6198e-05
16:5593246 T G 0.596482 -2.1389e-05
16:5593416 A G 0.056844 3.4743e-05
16:5596301 A C 0.029219 -1.6976e-05
16:5597857 A G 0.055247 1.6121e-06
16:5600603 G A 0.054011 -1.1291e-05
16:5601104 G T 0.108310 1.7599e-06
16:5602078 A G 0.038405 -1.6777e-05
16:5606416 C T 0.853052 -3.8987e-05
16:5610019 C T 0.486335 1.1894e-05
16:5613882 A G 0.056815 2.7009e-05
16:5617802 G A 0.096440 2.0789e-05
16:5618520 G C 0.033477 4.5255e-05
16:5621105 T C 0.874669 -6.0629e-05
16:5624039 A C 0.699368 4.1429e-05
16:5627737 G A 1.768553 -3.1497e-06
16:5628412 A G 0.032354 -2.5532e-06
16:5630327 C T 0.078526 -6.0984e-06
16:5630624 C T 0.054257 5.5348e-06
16:5633106 A G 1.379830 2.7733e-05
16:5633323 G A 0.089640 -9.2193e-06
16:5635692 T C 0.410850 3.5463e-05
16:5635779 G A 0.263194 -3.2117e-05
16:5640186 A G 0.968801 5.6185e-05
16:5640262 G A 0.024957 3.0814e-06
16:5640443 G A 0.342399 -4.3783e-06
16:5645842 A G 0.221167 -1.3466e-05
16:5649773 G C 0.116097 3.4897e-05
16:5651592 G A 0.432425 3.7353e-05
16:5658051 T C 0.025756 1.9103e-05
16:5659047 A G 0.171594 -2.0014e-05
16:5660281 C G 0.158380 4.3889e-05
16:5663359 G A 1.493064 4.6873e-05
16:5664543 C T 0.081882 4.7747e-05
16:5666157 T C 0.153706 2.8292e-05
16:5667393 T C 1.375802 1.0824e-05
16:5670080 T C 0.025097 -9.4951e-06
16:5674990 G C 0.025029 -2.2267e-09
16:5679834 G C 1.381612 2.5659e-06
16:5679973 G A 0.375334 -5.7982e-06
16:5680104 C T 1.759309 -2.2417e-06
16:5686848 G C 0.959538 3.6815e-05
16:5687657 C G 0.096687 1.8997e-05
16:5687786 T C 0.079130 2.0430e-05
16:5688179 A G 1.838887 -1.2259e-05
16:5689604 G A 1.441750 -9.2377e-06
16:5693358 A G 0.022474 1.8656e-06
16:5693834 T C 0.067620 -3.9290e-06
16:5694562 A G 0.344363 2.1948e-06
16:5710377 G A 0.228084 -1.7636e-05
16:5714617 A G 0.279440 3.6693e-06
16:5720230 G A 0.323856 -8.1059e-06
16:5720561 G A 1.454484 3.3866e-07
16:5721431 C A 0.279417 -2.2219e-05
16:5734685 T C 0.124023 -2.5230e-05
16:5741267 C T 0.411081 -1.5345e-05
16:5750413 G A 0.131729 -7.4493e-06
16:5753128 T C 0.082236 -2.9019e-05
16:5755043 G A 0.421574 -1.8796e-05
16:5763517 T C 0.056124 1.9123e-05
16:5764455 T C 0.360978 8.4506e-06
16:5766211 C T 1.636860 6.7028e-05
16:5768543 C T 0.061002 2.3655e-05
16:5775133 C A 0.086563 -5.0995e-06
16:5775952 A C 0.030874 2.1954e-05
16:5778656 A G 0.028914 -1.7139e-05
16:5778928 C A 0.508786 -3.4226e-05
16:5783022 C G 0.351283 -7.9694e-06
16:5785027 G A 0.025480 -3.2919e-05
16:5785134 G C 0.963056 3.1485e-05
16:5785435 C T 0.849913 5.2629e-05
16:5794214 T C 0.849179 5.6173e-05
16:5806142 A C 0.072239 -2.7646e-05
16:5807895 A C 0.088647 7.7327e-06
16:5812004 G T 0.075965 -3.5293e-06
16:5814746 G C 0.056662 1.7740e-05
16:5817284 A G 0.039573 -1.5132e-05
16:5819888 C A 0.087014 1.2385e-05
16:5823429 T C 0.218967 1.2129e-05
16:5823677 G A 0.583570 3.6380e-05
16:5826507 A G 0.033396 -8.2387e-06
16:5828815 T C 0.173087 -1.0709e-05
16:5832894 G A 0.583087 3.3841e-05
16:5839385 A G 1.484427 -3.0999e-06
16:5840232 G C 1.965747 1.2774e-05
16:5840454 A G 0.554384 4.1877e-05
16:5842091 T G 0.526395 2.2088e-05
16:5844365 C T 0.488322 2.7138e-05
16:5846518 T C 0.885059 -1.2606e-05
16:5850880 G A 0.091578 -1.5063e-05
16:5853760 A C 0.961307 3.1112e-05
16:5854437 C G 0.916491 2.9572e-05
16:5854974 G A 0.033413 3.0242e-05
16:5855169 G C 0.081993 -1.1996e-05
16:5855491 A G 0.126156 3.0562e-06
16:5856462 T C 1.269257 5.1479e-05
16:5864337 G C 0.023909 -2.3813e-05
16:5867688 T C 1.413054 4.6786e-05
16:5869227 A G 0.110160 -8.5759e-07
16:5872970 T C 0.319204 6.6900e-06
16:5876251 C G 0.067873 -3.1326e-05
16:5878438 T C 0.318575 -1.1815e-05
16:5881962 T C 0.056081 -2.8858e-06
16:5883696 C T 0.053790 -1.0120e-05
16:5887364 T C 0.894764 5.2326e-05
16:5888786 A C 1.604178 4.8456e-05
16:5889028 G A 0.130018 1.1354e-05
16:5889456 C T 0.033682 -2.0677e-05
16:5889788 T C 0.211274 -2.0677e-06
16:5891004 C G 0.295101 1.6089e-05
16:5891580 C T 0.814189 8.9536e-06
16:5892126 C G 0.677628 7.5623e-06
16:5894637 G A 0.436476 -7.1180e-06
16:5894706 A G 0.037006 -1.8115e-05
16:5894782 C T 1.170143 1.4449e-05
16:5896688 C G 0.286889 -2.5700e-05
16:5900277 C T 0.625367 -2.3658e-06
16:5901423 C T 0.053267 -3.2538e-05
16:5901467 A G 0.054536 -6.2520e-06
16:5910875 A G 0.695100 -3.0724e-07
16:5911942 A G 0.030978 4.2808e-06
16:5912395 G T 0.460200 -2.6289e-06
16:5913582 G T 0.053540 -1.8381e-05
16:5917607 T C 0.027797 -2.5815e-05
16:5918187 C T 0.928576 9.0990e-06
16:5920565 T C 0.020802 3.9489e-05
16:5921922 C T 0.245657 -4.2181e-06
16:5924291 C A 0.373630 2.8323e-05
16:5928063 T C 0.128256 -1.5136e-05
16:5928452 A G 0.052871 -1.8377e-05
16:5928608 C A 0.054371 -2.9980e-05
16:5929642 G T 0.061544 3.0733e-05
16:5930036 G T 0.104428 -1.7517e-05
16:5931210 C T 0.718399 5.0215e-05
16:5934027 T G 0.803877 4.5542e-05
16:5941124 G A 0.104529 1.5987e-05
16:5943515 A C 1.785435 -1.0424e-05
16:5943933 C T 0.546214 -5.8531e-05
16:5944116 G A 0.028865 7.2788e-05
16:5947602 T G 0.094557 -3.3122e-06
16:5953286 T G 0.024584 2.3290e-05
16:5960848 G A 0.839364 -7.7681e-05
16:5961093 G C 0.058782 -1.9753e-05
16:5963246 C A 0.409237 -6.1363e-05
16:5966991 G A 0.601757 -8.2841e-05
16:5969197 A G 0.096881 8.4253e-06
16:5970846 T C 0.034906 7.4973e-06
16:5971044 G C 0.039281 -2.8369e-06
16:5971114 A C 1.126788 -8.9848e-05
16:5971154 C G 0.024542 -5.7208e-06
16:5975426 C T 0.126675 -2.0430e-05
16:5979858 G A 0.372605 5.5089e-06
16:5981129 A G 0.192783 7.2398e-06
16:5983416 C T 1.317708 -3.0492e-05
16:5985987 G T 0.710924 -1.1715e-04
16:5993630 T G 0.060862 -1.4082e-05
16:5995816 G A 0.039401 -6.3423e-07
16:5996245 G A 0.503759 7.3935e-06
16:5996343 G A 0.635318 -8.5316e-05
16:5998711 T G 1.032945 -5.9130e-06
16:5999151 G A 0.285957 4.0524e-07
16:6000231 G A 0.240535 2.0940e-05
16:6001049 G C 0.055228 -1.4571e-05
16:6001706 C T 0.905991 -1.2935e-05
16:6004211 G T 0.274727 -2.8026e-07
16:6004975 T G 0.163106 -2.7358e-05
16:6006258 C T 1.536366 -2.3324e-05
16:6008475 G A 0.352104 -4.8035e-07
16:6009337 T C 0.033257 -1.7183e-05
16:6012106 T G 0.141943 -1.9436e-05
16:6013797 G A 0.513967 -7.5883e-06
16:6015697 T C 0.156390 -1.8239e-05
16:6016237 G A 0.713605 -2.3810e-05
16:6017534 T C 0.064933 -1.3759e-06
16:6017976 T C 1.259981 -8.4392e-06
16:6018669 T C 0.352062 5.4679e-06
16:6019825 T G 0.060885 -8.9717e-06
16:6019941 A G 1.158055 3.7586e-05
16:6020084 A G 0.070344 -2.0118e-05
16:6021733 T C 0.179335 7.6243e-06
16:6022280 A G 0.495771 1.2453e-05
16:6022332 T C 0.056841 -1.9861e-05
16:6025678 C T 0.073401 6.9122e-05
16:6026219 A C 0.935184 1.0160e-04
16:6028747 C G 0.235504 1.1479e-05
16:6030025 C G 0.125383 1.9278e-05
16:6031218 G A 0.055049 5.0351e-05
16:6031238 G A 0.025162 -7.2741e-06
16:6032094 G A 0.622056 3.7777e-05
16:6032937 C T 0.160957 4.9919e-06
16:6033550 C T 0.683889 2.8157e-05
16:6036851 A G 1.004638 -4.7477e-05
16:6038717 T G 0.547107 2.1588e-03
16:6039594 T C 0.031790 -1.0691e-05
16:6039692 G T 0.198456 1.5558e-05
16:6040598 C T 1.399762 -2.1582e-05
16:6040634 A G 0.274555 1.5776e-04
16:6041410 A G 1.588744 -9.1423e-06
16:6043065 T C 0.074784 1.8686e-05
16:6043106 A G 1.177235 -2.8657e-05
16:6043978 T C 0.025399 2.2338e-05
16:6046935 G A 1.384572 -4.4640e-05
16:6047572 T C 0.127048 4.3817e-06
16:6050018 A G 0.079597 -1.0589e-05
16:6050046 A G 0.133806 -4.5347e-05
16:6054581 G A 0.041576 -3.6854e-05
16:6054842 T C 0.184279 3.6208e-05
16:6056246 G C 0.173304 -6.6307e-05
16:6056611 A G 0.211339 6.7793e-05
16:6057886 A G 0.057860 -5.2433e-05
16:6058514 C A 0.613812 -8.7731e-05
16:6059948 G A 0.042007 -1.2789e-05
16:6059981 C T 0.672801 -2.3014e-05
16:6064447 C G 0.323177 -1.3143e-05
16:6065280 G A 0.343811 2.8387e-05
16:6065358 G A 0.300852 -2.0566e-06
16:6065424 A T 0.053777 -4.4193e-06
16:6068679 A C 0.108365 3.4588e-05
16:6070442 C T 0.117827 -2.3592e-05
16:6071498 A G 0.379177 -2.5708e-06
16:6077103 C T 0.356259 1.0522e-05
16:6078181 A G 1.779625 3.9561e-05
16:6079213 G A 0.144387 1.3289e-05
16:6080385 G T 0.062239 -7.1965e-06
16:6081091 G A 1.885007 -9.1722e-06
16:6082553 G A 0.936723 2.9231e-05
16:6083610 A C 0.448726 -5.6076e-06
16:6085186 G C 1.567899 -6.9346e-06
16:6085403 G A 0.801476 7.3459e-05
16:6086272 G A 0.231684 4.5016e-05
16:6087444 G T 0.066955 -1.5393e-05
16:6087895 T C 0.113156 -1.3987e-05
16:6091112 T C 0.111481 1.3161e-05
16:6091757 T C 0.170630 6.9736e-07
16:6098534 G T 0.025684 -1.7959e-06
16:6101236 T G 0.118414 3.9693e-06
16:6103206 G C 0.041595 -1.2775e-05
16:6108430 T C 1.630495 5.6987e-06
16:6110547 T C 1.242028 3.6103e-05
16:6113661 T C 0.928449 -1.0167e-05
16:6113694 G A 1.828721 -2.1655e-05
16:6113721 G A 0.837530 -1.1880e-05
16:6114071 A C 1.771562 -3.5131e-05
16:6117839 A G 0.946178 -6.2566e-06
16:6120557 T G 0.130083 8.5044e-06
16:6120699 C A 0.154018 6.0114e-06
16:6120731 C T 0.597274 2.9891e-05
16:6124569 G A 0.424927 4.1462e-06
16:6125783 A G 0.060616 2.3710e-05
16:6127045 C T 0.035980 -1.8541e-05
16:6127128 T G 1.000302 -2.5009e-05
16:6128020 T C 1.557954 -9.7723e-06
16:6130330 G A 1.949910 -1.6597e-05
16:6131131 A G 1.675401 -1.1150e-05
16:6134402 T G 0.131647 -1.3479e-05
16:6134549 A C 1.129171 -2.2561e-05
16:6136219 G A 0.030689 1.5540e-06
16:6136770 T C 0.074206 -9.8131e-06
16:6139660 G T 1.845762 1.0408e-05
16:6140163 C A 0.950907 -2.4152e-05
16:6140738 G A 0.045448 -6.5669e-05
16:6141379 C T 0.034010 9.8726e-06
16:6143603 A G 0.055289 -2.7923e-05
16:6144648 T G 0.840766 3.2851e-05
16:6147581 T C 0.100997 1.4270e-05
16:6147645 G A 1.257897 3.5537e-05
16:6149244 A G 0.714789 8.8944e-06
16:6155287 A G 1.252178 5.2653e-05
16:6155800 T C 0.157108 2.1230e-05
16:6159498 A G 0.038025 3.6396e-05
16:6160840 A G 1.244031 4.7735e-05
16:6162016 C T 0.026239 1.8350e-05
16:6167649 T C 0.029664 -4.7513e-06
16:6174251 C A 0.899048 8.2431e-06
16:6182155 A C 0.056753 -2.1645e-05
16:6182336 A C 0.353993 -2.3859e-05
16:6182713 T C 0.083544 3.5632e-05
16:6183829 G A 0.088575 2.9475e-05
16:6184390 C T 0.148305 -1.4399e-05
16:6187307 C T 0.058035 8.6169e-06
16:6196401 G A 0.028547 2.7117e-05
16:6202206 G A 0.177638 -2.7916e-05
16:6203162 C A 1.158877 3.7100e-07
16:6204132 T C 0.081246 1.6784e-05
16:6208236 C G 1.288840 -1.4576e-05
16:6214147 T C 1.364714 1.4140e-05
16:6214224 G A 0.033753 -3.9088e-06
16:6214387 C G 1.085810 2.8764e-05
16:6214950 A G 0.606762 2.8131e-05
16:6215084 G T 0.102253 5.4162e-05
16:6215488 C T 0.708275 6.5441e-05
16:6215611 A G 0.059571 6.6719e-06
16:6217523 C T 0.053751 -1.0682e-05
16:6217716 G A 0.338952 -2.7639e-05
16:6218584 T C 0.121342 -1.2960e-06
16:6220319 T C 0.305747 -2.9528e-05
16:6220438 A G 0.534620 2.1937e-06
16:6220794 C T 0.031988 1.7460e-05
16:6221182 G C 0.067955 1.0321e-05
16:6221373 C A 0.037048 -1.7614e-05
16:6228641 C T 0.075277 -1.8152e-05
16:6228691 G A 0.906053 3.6465e-05
16:6232467 G A 1.938998 -3.1757e-05
16:6233684 G A 0.022013 -2.7678e-06
16:6234270 C A 0.202017 1.7223e-05
16:6234399 A G 1.311336 -2.7295e-05
16:6236409 A G 0.982820 3.2837e-06
16:6238085 A G 1.908912 1.8849e-05
16:6241565 C A 0.748371 -7.9573e-06
16:6243861 C T 0.143209 3.2432e-06
16:6244714 G A 0.250331 -4.8814e-05
16:6245333 A C 0.093350 2.2680e-05
16:6248247 T G 0.062037 -2.0099e-05
16:6254774 A C 0.115607 3.0154e-05
16:6255347 G A 0.059464 -1.9751e-05
16:6258596 T C 0.066400 1.5255e-05
16:6258614 C T 0.838965 -1.7771e-05
16:6259335 A G 0.538197 1.7104e-05
16:6263297 C T 0.144176 -1.0608e-05
16:6263447 C T 0.085164 -2.5208e-05
16:6266331 A G 0.879658 -1.3287e-05
16:6268105 A G 0.057130 -1.0646e-06
16:6270845 G A 1.578140 -1.3065e-05
16:6272098 T C 0.103334 9.8074e-06
16:6279094 T C 0.470629 -2.4449e-05
16:6281970 T C 0.169036 -4.7854e-06
16:6282815 T G 0.057565 -2.5651e-05
16:6282928 T C 0.854198 6.8661e-06
16:6283608 T C 0.031118 3.8193e-05
16:6287427 T C 0.223378 1.6556e-05
16:6288625 G C 0.089111 -4.0423e-06
16:6292276 A G 0.212897 1.8227e-05
16:6292720 C T 0.051463 -1.0537e-05
16:6295154 T A 0.064978 -9.9395e-06
16:6298958 A G 0.036207 -2.8655e-05
16:6300681 T C 0.079107 3.8699e-05
16:6300731 G A 0.048116 5.0120e-06
16:6301513 G A 0.614497 3.9301e-05
16:6302521 T C 0.044247 -6.7511e-06
16:6303301 G C 1.487861 -3.8138e-05
16:6310233 A G 1.759156 -4.6279e-05
16:6312886 A G 0.044082 -3.7395e-05
16:6317038 A G 0.057519 -5.4635e-06
16:6319034 G A 0.069558 2.2563e-05
16:6320813 G A 0.076955 -5.7532e-05
16:6325482 G A 0.310090 1.5178e-05
16:6331682 A C 0.056451 -1.8187e-05
16:6332741 G T 0.039648 1.6073e-06
16:6334582 C T 0.049145 8.4624e-06
16:6339309 A G 0.097349 -1.8188e-05
16:6339595 A G 0.384614 5.5329e-06
16:6345924 A C 1.450417 -2.1567e-05
16:6346816 G C 1.391684 1.2136e-05
16:6348513 A G 0.574884 -4.1215e-05
16:6352110 G C 0.041504 1.6593e-05
16:6353064 G T 0.043569 3.4033e-06
16:6356726 A G 0.113029 -2.8587e-05
16:6357060 A G 0.560707 -1.7145e-05
16:6358757 C T 0.474407 3.1028e-05
16:6360454 A G 0.114854 -3.6416e-05
16:6360562 C T 0.602250 -1.3337e-05
16:6360617 G A 0.143836 -2.8603e-06
16:6360774 G A 1.175012 3.7536e-05
16:6360887 C A 1.063446 4.6934e-05
16:6361405 G A 0.186784 -9.2553e-06
16:6361632 C T 0.563170 -2.4111e-05
16:6363182 T G 0.736465 1.9555e-06
16:6365217 T C 0.369761 -3.2974e-05
16:6371963 T C 0.025493 2.0530e-05
16:6374940 C T 0.419581 -7.6952e-05
16:6380696 C T 0.034454 -6.6321e-06
16:6382806 A G 0.038067 5.6730e-06
16:6397356 T G 0.129291 -1.1818e-05
16:6397911 T C 0.048363 4.0896e-06
16:6402573 C A 0.301573 -2.3963e-05
16:6404832 T C 0.073339 -2.2226e-05
16:6411728 C T 0.585537 -1.9604e-05
16:6412639 T C 1.291530 3.4142e-05
16:6412912 A G 0.885510 3.5447e-05
16:6413441 G C 0.053092 2.0900e-05
16:6413744 T G 0.795789 -3.3860e-06
16:6414319 A G 0.167627 -2.1367e-05
16:6416370 G A 0.796136 -4.5980e-05
16:6417933 G A 0.222122 1.1471e-05
16:6423667 T C 1.166926 -8.1959e-05
16:6424155 C G 1.884991 -4.1529e-05
16:6427631 T C 0.053689 1.1971e-05
16:6431934 T G 0.187232 -2.2474e-05
16:6435101 G C 0.115525 -1.9561e-05
16:6435692 C T 0.166540 -1.1500e-05
16:6437437 C G 0.075800 -2.1023e-05
16:6441668 C T 0.666829 6.1107e-05
16:6441868 A C 0.188397 -4.2756e-05
16:6442053 A G 0.050122 2.0612e-05
16:6443744 A G 0.033779 -4.4534e-06
16:6445445 T C 0.061135 2.7012e-05
16:6447571 G A 0.589014 3.7851e-05
16:6447581 T G 0.059571 1.2548e-05
16:6449711 A G 1.439985 -1.1575e-06
16:6451237 A C 0.024405 1.5792e-05
16:6454230 A C 0.155916 6.7546e-06
16:6455891 G A 0.051881 9.7600e-06
16:6456222 A C 1.153453 5.1178e-05
16:6456863 G A 0.044906 2.3784e-05
16:6458469 G T 1.015820 4.1084e-05
16:6458907 C T 0.089617 4.9325e-06
16:6463773 G T 0.047529 -6.3287e-06
16:6468373 G A 0.036811 -8.3500e-07
16:6468866 T G 0.106048 -8.3597e-06
16:6469407 T C 0.987500 4.2294e-05
16:6470767 T C 1.077718 4.9967e-05
16:6477012 C T 0.032264 4.3723e-06
16:6477665 A C 0.034182 -9.5465e-06
16:6481177 T G 0.035519 8.4027e-05
16:6481458 A G 0.516057 6.0811e-06
16:6486957 C T 0.022834 3.4858e-05
16:6489470 T G 0.047629 -8.6077e-07
16:6493247 G T 0.033786 -7.1911e-06
16:6493328 A G 0.181662 -1.5256e-06
16:6495078 G A 0.200498 1.2710e-05
16:6504024 T C 0.027781 -5.3389e-06
16:6504594 G A 0.082678 -5.4131e-06
16:6505635 G A 1.598959 -6.4681e-06
16:6507175 T C 0.146857 -5.8432e-06
16:6514667 T C 0.245466 3.2346e-06
16:6516592 G C 0.068068 -3.5489e-06
16:6518289 G A 1.404975 -2.0100e-05
16:6518561 G A 0.069195 4.1948e-06
16:6523452 A C 0.080974 -2.5050e-05
16:6524828 A G 0.046905 -1.3749e-05
16:6525855 A G 0.317529 -3.0069e-05
16:6530732 G A 0.133673 -7.2547e-05
16:6531141 C T 0.039774 -4.8363e-06
16:6535311 C A 0.214322 -5.7661e-06
16:6538214 T C 0.646767 1.0101e-05
16:6540541 G A 0.385562 -1.5339e-05
16:6544060 C T 0.188037 -1.9387e-06
16:6549203 C T 0.771351 -1.4086e-06
16:6549870 T C 0.031257 2.6938e-05
16:6550400 A C 0.813089 1.0933e-05
16:6552022 T G 0.028985 -8.9580e-05
16:6556585 C A 1.796227 2.4347e-05
16:6556620 G A 1.166300 6.4261e-06
16:6563144 G A 0.244229 2.3968e-07
16:6564382 T C 0.190708 8.1708e-06
16:6565774 A C 0.049784 2.6357e-05
16:6568322 T C 0.032832 4.7563e-06
16:6569372 T C 1.309730 -1.9566e-05
16:6569728 T C 0.023376 3.0971e-06
16:6569836 A G 0.070973 1.5934e-05
16:6570881 A G 0.034743 -1.7471e-05
16:6573408 T G 0.361101 -2.4967e-05
16:6575210 C T 1.319169 -4.2821e-06
16:6577200 T C 0.021098 -6.3381e-06
16:6577476 T A 0.109277 7.8649e-06
16:6578458 C T 0.056188 9.6983e-06
16:6579979 T C 0.699599 1.0463e-05
16:6580311 G A 0.716500 1.1349e-05
16:6581912 G A 0.074505 -1.1780e-04
16:6583125 A G 0.745245 -6.9130e-05
16:6584647 G T 0.024512 4.5698e-06
16:6595929 G A 0.026165 1.6838e-05
16:6598049 T G 0.574125 -2.3878e-05
16:6598182 T C 1.147533 7.9233e-05
16:6600988 C T 0.042835 -1.9555e-06
16:6601270 A G 0.063599 -3.7035e-05
16:6602397 C T 1.956818 -3.5105e-07
16:6609821 G A 0.080104 -8.7292e-06
16:6612070 G A 1.206217 -1.7901e-05
16:6614008 C A 0.040436 -2.9725e-05
16:6616678 C A 0.125685 1.1049e-05
16:6617549 G A 0.845424 6.4275e-06
16:6619511 C G 0.152138 4.0020e-06
16:6624363 T G 0.892161 -9.4131e-06
16:6626499 C T 0.943169 5.0180e-06
16:6627274 G A 0.046334 -8.1492e-06
16:6629873 T C 0.074475 -1.0364e-05
16:6630706 G A 0.037830 1.0275e-05
16:6631721 C A 0.026106 -7.7667e-06
16:6632964 G A 0.115126 7.7527e-06
16:6634869 G A 0.027375 1.1544e-05
16:6636120 C T 1.044211 1.3062e-05
16:6640457 G A 0.043702 -1.4577e-05
16:6645780 G A 0.876597 -3.5891e-05
16:6646184 C T 0.062430 -5.4056e-06
16:6646391 A G 0.142018 -7.7507e-05
16:6647020 C T 1.012782 2.6999e-05
16:6648328 C T 0.033899 1.7684e-05
16:6650858 T C 0.886179 1.7977e-06
16:6651204 G A 0.081246 1.0087e-05
16:6651251 G A 0.020205 -2.3497e-05
16:6651705 C T 0.123507 4.6967e-05
16:6651742 G A 0.811580 -4.2098e-06
16:6652335 T C 1.907130 -4.4755e-05
16:6653119 C T 0.200430 -2.0337e-05
16:6653318 G T 0.021526 1.4749e-05
16:6654138 T C 0.069545 1.8476e-05
16:6654534 C G 0.425901 5.6266e-05
16:6654691 G A 0.244907 -5.4071e-06
16:6657389 T C 1.382147 1.8730e-06
16:6660833 T C 1.480473 1.2081e-05
16:6661692 C T 0.489409 -1.7146e-05
16:6662435 G A 0.064650 -8.1602e-06
16:6668588 A G 0.497877 1.4044e-04
16:6671933 C A 0.084307 -1.4539e-05
16:6672021 T C 0.038693 -1.2609e-06
16:6674291 C T 0.034902 -8.5592e-07
16:6680114 T C 0.165501 -3.7633e-06
16:6683014 T G 0.192088 1.9086e-05
16:6688810 G C 0.047649 -3.1919e-05
16:6689466 A G 0.046649 1.7936e-05
16:6692461 T G 1.212423 -2.3639e-05
16:6694504 A C 0.098183 -2.8859e-05
16:6695776 G A 0.920195 -2.8978e-05
16:6698364 T C 0.444675 7.0324e-06
16:6700232 A G 0.899318 7.3922e-06
16:6700706 C T 0.102974 -5.3037e-05
16:6701357 C T 0.228159 4.0333e-05
16:6710469 A G 1.467691 -1.4963e-05
16:6711229 C A 0.062641 1.8195e-05
16:6712186 G A 0.149058 2.6766e-05
16:6724662 C A 0.131631 -5.2039e-05
16:6726416 G A 0.831568 1.6177e-05
16:6726625 C G 0.122248 1.1696e-05
16:6727323 A G 0.030118 3.6095e-05
16:6728868 G C 0.237403 -3.9944e-06
16:6729577 C T 1.525973 2.9287e-06
16:6732184 C G 0.174612 -1.8731e-05
16:6733834 C G 0.094450 2.1762e-05
16:6736689 A G 0.073826 1.0256e-05
16:6737060 G A 0.290368 1.3288e-05
16:6743893 A G 0.111591 1.7429e-06
16:6745928 C A 0.058610 -5.9607e-07
16:6748037 C A 0.385046 -6.0628e-06
16:6748488 T C 0.053361 2.3471e-06
16:6754584 A G 0.172198 3.3267e-06
16:6756677 G A 0.497170 -1.4283e-05
16:6759606 C T 1.207554 4.1912e-06
16:6766071 G A 0.042553 -3.1345e-05
16:6768323 G A 0.129518 -5.0910e-05
16:6770650 G A 1.585430 5.3803e-05
16:6773673 G A 0.094239 -5.9343e-06
16:6774696 C A 0.357758 -7.2389e-05
16:6778523 A C 0.039067 3.2789e-06
16:6781393 G T 0.319415 -1.0293e-05
16:6784427 A C 0.052780 1.9663e-05
16:6785632 G T 0.732219 3.2755e-05
16:6786888 C T 0.136880 1.9504e-05
16:6789403 G A 0.090753 -2.1434e-05
16:6789941 C A 0.625088 1.6812e-06
16:6791107 T C 0.592831 1.6977e-05
16:6795769 A G 0.052917 4.5578e-05
16:6796804 G T 1.081360 -2.2137e-05
16:6796866 C T 0.431974 -4.0486e-05
16:6800891 C A 0.566156 -8.1514e-07
16:6802435 A C 0.337569 1.0234e-05
16:6803845 C T 1.028567 3.0883e-05
16:6809811 C T 1.213488 1.4317e-05
16:6810663 C G 0.134098 1.6467e-05
16:6810812 G A 0.088757 -1.5447e-05
16:6811490 G C 0.037596 -6.1157e-05
16:6815249 G C 0.035532 2.0672e-05
16:6817205 T C 0.133128 2.0271e-05
16:6819660 G T 0.142446 -2.8475e-06
16:6820637 A C 0.045185 3.5316e-05
16:6820898 C T 0.122465 8.0820e-06
16:6821954 G A 1.259338 -4.1928e-05
16:6821972 C A 0.098767 7.4116e-06
16:6834880 C A 0.071418 -6.2957e-06
16:6835193 G A 0.063586 -1.5361e-06
16:6836389 C T 0.153024 -3.9433e-05
16:6836678 G A 0.126879 -1.0463e-05
16:6837379 A G 0.216256 6.9120e-05
16:6842620 G C 0.132689 1.5685e-05
16:6844322 T C 0.081658 -3.0298e-05
16:6844443 A G 0.142936 7.2385e-06
16:6844992 G A 0.124494 -3.7351e-05
16:6846875 C T 1.264837 6.0426e-06
16:6847751 A C 0.035386 -3.1402e-05
16:6850445 G A 0.029927 1.5122e-05
16:6851065 T C 0.147250 -8.0394e-06
16:6851869 C A 0.407244 -3.5062e-05
16:6854317 G C 0.026957 6.5496e-06
16:6857515 G A 0.301024 -9.9343e-06
16:6860576 C T 0.120852 5.3307e-06
16:6862249 G A 1.031864 -1.2582e-05
16:6863044 A G 0.034928 7.2499e-06
16:6864390 G A 0.026775 -2.4600e-05
16:6864528 T G 1.235352 1.7569e-05
16:6867087 C G 0.945580 -1.2313e-05
16:6867280 C G 0.024366 -1.1697e-05
16:6867965 C T 1.028907 -5.6440e-05
16:6868511 T C 0.423434 -2.3606e-05
16:6873178 A G 0.033481 2.3716e-05
16:6875404 T C 1.464676 -1.9047e-05
16:6876458 T G 0.328390 -9.0382e-06
16:6876897 A G 0.033468 -3.8356e-05
16:6877847 C T 0.846953 6.8290e-06
16:6880828 G C 0.180237 4.6900e-05
16:6881211 C A 0.124218 1.7562e-05
16:6881334 G A 0.334398 7.9517e-07
16:6884680 G A 0.233936 -1.5640e-05
16:6890579 A G 0.480382 1.9351e-05
16:6893366 G C 0.527645 -2.5094e-05
16:6896342 G A 0.724218 -2.1622e-05
16:6898512 C T 0.119969 -1.8547e-05
16:6898514 C G 0.098809 -2.8081e-06
16:6898775 C A 0.035821 4.1322e-06
16:6900185 T G 0.071798 2.2006e-05
16:6900494 T C 0.044912 1.7963e-05
16:6907270 A G 0.046058 1.5706e-05
16:6907474 T C 0.534993 -9.3791e-06
16:6909096 C T 0.048905 1.3896e-05
16:6910385 T A 0.362429 7.1126e-06
16:6912595 G A 0.051154 1.1620e-05
16:6918341 G A 0.185356 -1.3349e-05
16:6923388 C T 0.037729 5.6170e-06
16:6924755 C A 0.022821 1.9626e-05
16:6925056 G A 1.439225 9.7524e-06
16:6928372 C T 0.491580 -6.0031e-06
16:6929299 G A 0.571126 1.6751e-05
16:6935020 T C 0.046506 2.6243e-05
16:6935437 G A 0.056163 -1.4687e-05
16:6937246 T C 0.045889 9.1148e-07
16:6939506 T G 0.045438 3.6786e-05
16:6943292 T C 0.046084 2.8568e-05
16:6943436 G A 0.028310 -2.7557e-05
16:6943907 A G 0.147169 -2.8595e-05
16:6945405 A G 0.041449 2.4567e-05
16:6949523 G A 0.373403 1.8223e-05
16:6949782 G A 0.027622 3.1257e-05
16:6951088 G C 0.068464 7.4953e-05
16:6951143 G T 0.068997 3.8662e-06
16:6951193 C T 0.484060 -7.4031e-06
16:6952156 A C 1.486491 -1.7342e-05
16:6953116 A G 0.033802 -2.5659e-05
16:6953895 C T 0.120952 -4.0038e-05
16:6957192 C T 0.458801 -1.5454e-05
16:6965428 T C 0.107242 -1.2187e-05
16:6968435 G A 0.562583 -1.8326e-05
16:6971078 A C 0.043303 1.4356e-05
16:6979688 T G 0.241369 -1.0328e-05
16:6979690 G A 0.047116 1.4044e-05
16:6986893 A G 0.029066 2.0874e-05
16:6988411 C A 0.307049 -4.7169e-05
16:6988620 G T 0.376172 -8.8670e-06
16:6992515 T C 0.295227 -4.5501e-05
16:7001311 G A 0.029774 -1.0846e-05
16:7001406 G A 1.255421 -2.3739e-05
16:7004128 T C 0.088267 6.2595e-06
16:7004453 G A 0.057175 2.2833e-05
16:7006203 T C 0.336193 9.5047e-06
16:7009194 A G 0.055465 2.8449e-05
16:7011384 A G 1.272240 -3.1887e-05
16:7011532 A G 0.508111 -7.3797e-06
16:7012201 G A 0.051278 9.6061e-06
16:7013162 T C 0.064972 -3.0743e-06
16:7014739 G C 0.155618 -6.6473e-06
16:7017038 T C 0.050648 -1.2112e-06
16:7017567 T C 1.507410 -3.7925e-05
16:7018981 T G 0.234514 -2.1034e-06
16:7021618 G T 0.052160 1.1776e-05
16:7022712 A G 0.023302 1.0322e-05
16:7027586 G C 0.115282 -4.2358e-05
16:7030162 T C 0.036587 -1.9166e-05
16:7030513 C T 0.242570 -3.2590e-05
16:7033294 G A 0.060811 7.2883e-06
16:7035286 G A 0.024071 -2.0926e-05
16:7037653 A C 1.473943 -1.9308e-05
16:7038262 T C 0.050515 -2.9877e-06
16:7042532 T C 0.187570 -2.5200e-05
16:7043632 A C 0.073554 -4.5256e-05
16:7045276 C G 1.218399 2.8738e-06
16:7046176 A C 0.027086 -1.7493e-05
16:7047105 G A 0.110829 1.9766e-05
16:7047357 T C 0.027022 -1.2313e-05
16:7050441 G T 0.092720 9.0763e-07
16:7051348 C T 0.028557 -3.3930e-05
16:7051749 G C 0.502626 -2.8406e-05
16:7052774 T C 0.857654 -1.4471e-05
16:7053664 G A 0.065215 -1.8428e-05
16:7055443 C G 0.250617 -1.7984e-05
16:7056818 G A 0.041816 -9.1678e-06
16:7057257 A G 0.600319 -6.0849e-06
16:7057567 C T 1.507498 -3.0564e-05
16:7057935 G A 0.041219 1.2131e-05
16:7059355 T C 0.037846 -1.3128e-05
16:7059649 A G 1.159815 1.5795e-05
16:7067509 T C 0.052326 -3.4448e-05
16:7071848 C T 0.071944 -1.3316e-05
16:7078061 A G 0.050200 2.6857e-07
16:7080631 A C 0.080623 -3.2742e-05
16:7084127 A G 0.042793 6.5264e-05
16:7091413 C A 0.081386 -3.0240e-05
16:7093438 G A 0.347092 -5.0108e-05
16:7094621 A G 0.038768 1.5554e-05
16:7097032 T C 0.054251 -2.9794e-05
16:7097218 G A 0.106473 1.5933e-05
16:7099242 G C 0.057143 2.6954e-06
16:7100073 T C 0.058749 1.0822e-05
16:7101720 C T 1.238309 5.2933e-06
16:7105831 T C 0.055922 -1.3086e-05
16:7105895 A G 1.245368 7.2065e-06
16:7109159 C G 0.040232 -2.9905e-05
16:7109699 T C 0.030845 -3.1164e-05
16:7113020 A G 1.497981 -1.3967e-05
16:7116799 G T 0.051784 5.6361e-08
16:7118159 T C 0.041423 -1.3335e-05
16:7122047 G A 0.079425 -7.9481e-06
16:7122301 T C 1.408403 1.3844e-06
16:7122803 G A 0.061057 -2.8615e-05
16:7124857 G A 0.056838 4.8197e-06
16:7125113 C T 0.032487 6.0588e-05
16:7129432 C A 0.066270 -9.9011e-06
16:7130954 A G 1.493041 -1.1586e-05
16:7136080 A G 0.030988 -2.7072e-05
16:7137484 C A 0.094989 -1.2897e-05
16:7138935 T C 0.739727 1.4955e-05
16:7139435 T C 0.210008 -1.5987e-05
16:7141809 G T 0.032419 -2.0257e-05
16:7143815 T C 0.366155 -3.7042e-05
16:7144123 A G 0.563190 3.8964e-05
16:7146164 G A 0.204328 -2.8484e-05
16:7146477 G A 1.273772 -4.3515e-05
16:7147403 G A 0.391177 -2.0624e-07
16:7150988 T C 1.074018 -1.2174e-05
16:7153020 A G 0.089604 -3.0979e-05
16:7156951 A G 0.035980 1.4044e-05
16:7157928 T C 1.158585 -2.1923e-05
16:7158469 G A 0.292598 -2.3140e-05
16:7158849 A G 0.027716 -1.1946e-05
16:7164841 G A 0.356999 -3.1842e-05
16:7165943 G A 0.090279 -3.5247e-05
16:7168150 G C 0.124380 -1.9106e-05
16:7168431 A G 0.045127 -3.0407e-05
16:7168505 T C 0.512396 -2.0129e-05
16:7169430 G T 1.142862 -1.7685e-05
16:7175148 C G 0.145114 -3.8992e-06
16:7175318 G T 0.170224 -1.5416e-05
16:7178396 T C 0.129687 -1.1158e-05
16:7183990 G A 0.122397 -1.7832e-05
16:7186382 A C 0.049788 -5.9179e-06
16:7195141 A G 1.506979 -4.7403e-05
16:7196111 A G 0.236105 -3.8945e-06
16:7197983 T C 0.091993 -5.8295e-06
16:7198137 G A 0.046656 -2.8626e-05
16:7202020 T G 1.717603 -1.1176e-04
16:7204005 G A 0.651045 -6.5843e-05
16:7205010 C A 0.221846 -2.0596e-05
16:7210028 C T 0.038739 8.6320e-06
16:7210083 G A 0.473391 2.9121e-05
16:7221632 A G 0.153969 -9.5629e-05
16:7225410 T C 0.162519 -3.9417e-05
16:7228849 C A 0.048512 -2.6075e-05
16:7232872 T G 0.665287 -6.3144e-06
16:7233072 A G 0.027417 2.3740e-05
16:7233990 G A 0.061810 8.6926e-07
16:7235425 T C 0.363227 -2.6370e-05
16:7240602 T C 0.366168 -4.4583e-05
16:7240801 T G 0.105395 6.8093e-06
16:7241221 G T 1.829042 1.9354e-05
16:7241628 G T 0.106930 4.4280e-06
16:7242634 G A 0.062953 9.9404e-06
16:7243099 A G 1.262058 -1.6437e-05
16:7246189 C G 0.139103 -1.6399e-05
16:7250893 G A 0.066199 1.6019e-06
16:7250926 A G 0.226198 -6.6380e-06
16:7255857 G A 0.688969 8.4663e-06
16:7255971 A G 1.723235 -3.4747e-05
16:7261636 C T 0.296902 -3.2840e-05
16:7263844 C A 0.032270 2.0507e-05
16:7264782 T C 0.906004 -6.5614e-06
16:7265495 C G 0.091364 1.0837e-05
16:7265616 T C 1.009569 4.3272e-05
16:7266511 C T 0.662635 2.0756e-05
16:7268724 C T 0.156459 1.4760e-05
16:7270135 T C 0.159318 4.9379e-07
16:7270353 G A 0.045721 -2.1086e-05
16:7283864 T C 0.046964 9.9887e-06
16:7284147 A G 0.107258 -7.4474e-06
16:7285381 A G 0.037376 -3.7759e-06
16:7290864 T C 0.247848 1.7654e-05
16:7292548 A C 0.100367 -1.2708e-05
16:7304871 A G 1.181873 1.5219e-05
16:7312510 T C 0.205058 1.8984e-05
16:7314486 A G 0.276405 3.4037e-05
16:7318673 A C 0.036305 2.3110e-06
16:7319252 G A 0.041959 -5.6008e-07
16:7321909 G A 0.673525 1.6439e-05
16:7326484 G C 0.048869 -2.3793e-05
16:7330843 G A 0.492869 -2.7718e-06
16:7331356 C T 0.125451 -3.1926e-05
16:7337940 G C 1.767748 -1.5683e-05
16:7349994 G T 0.478662 -5.9774e-06
16:7354093 C T 0.074635 -2.0386e-05
16:7354883 C G 0.069873 9.7216e-06
16:7357171 C T 0.072262 1.2288e-05
16:7363224 G A 1.492836 1.4831e-05
16:7369880 G A 0.175914 -3.0863e-05
16:7373470 C T 0.449437 5.1805e-05
16:7376075 C T 0.026421 1.7188e-05
16:7380978 T G 0.056494 -2.5913e-05
16:7386523 C T 0.592386 2.4861e-05
16:7390459 C T 0.059866 6.4824e-06
16:7393804 T C 0.057237 2.3669e-05
16:7396323 T C 0.138204 -4.4055e-05
16:7400246 G T 0.211190 6.9292e-06
16:7400644 T C 0.055156 -1.1047e-05
16:7405484 C T 0.032465 -1.2502e-05
16:7407271 C A 0.107411 -8.9667e-06
16:7407558 C T 0.039463 -1.0784e-05
16:7408842 C T 0.047607 -5.4841e-06
16:7414340 T G 0.041362 -2.2768e-06
16:7415552 G A 1.632212 7.7242e-06
16:7415784 C T 0.134832 -4.2167e-05
16:7418298 A G 0.533994 -1.2715e-05
16:7419121 G C 0.371611 2.9113e-05
16:7420725 G T 0.056533 3.4276e-05
16:7423470 A G 0.037509 2.2334e-06
16:7424536 A C 1.391067 1.5076e-06
16:7428647 G C 0.080088 1.8616e-05
16:7434811 G T 0.048006 6.2079e-07
16:7434881 G A 0.160603 -2.4166e-05
16:7442249 A C 0.895887 -7.4288e-06
16:7444493 C A 0.123903 1.5670e-05
16:7444527 T C 0.315819 -2.7673e-05
16:7446343 G A 0.412726 -5.0032e-06
16:7451726 T G 1.632212 -2.5955e-05
16:7452561 C T 1.800466 -2.8810e-05
16:7454496 A G 1.655482 -3.2317e-05
16:7454554 T C 0.589549 -6.6482e-06
16:7455335 T C 0.047675 1.6780e-05
16:7455703 C A 0.136370 1.8858e-06
16:7458135 G A 0.768306 8.9596e-06
16:7460115 G T 0.923626 -6.1351e-05
16:7460810 T C 0.168591 -3.5636e-05
16:7462090 C T 0.051430 3.3291e-06
16:7463376 G C 0.369287 -5.7808e-05
16:7463667 A G 0.423243 -4.0060e-05
16:7466553 G A 1.342087 -1.7813e-05
16:7467489 C T 1.398649 -4.6559e-06
16:7467907 G A 0.245625 1.9970e-06
16:7468729 G A 0.367973 -2.5150e-05
16:7471606 C A 0.351429 -2.0264e-05
16:7472397 A G 0.049810 1.0943e-05
16:7472626 T C 0.105512 1.3610e-05
16:7474640 G A 0.802618 3.9825e-06
16:7475872 G A 0.045516 6.0048e-07
16:7480868 C A 0.428160 -1.1494e-05
16:7482272 T G 0.032186 -2.2943e-05
16:7486370 C T 0.761474 4.8283e-05
16:7490431 G T 0.081529 -1.4331e-05
16:7493652 C T 0.064556 -4.1081e-05
16:7494330 T C 0.195915 -2.8101e-05
16:7494973 T G 1.083009 -1.1920e-05
16:7496252 A G 0.043182 7.2113e-06
16:7498221 C G 0.050038 -6.1317e-06
16:7504854 A G 0.888879 -5.2705e-06
16:7504906 G C 0.143839 1.0830e-05
16:7514141 T G 0.045370 5.3134e-05
16:7514326 G A 0.999711 -6.9913e-06
16:7515150 C T 0.074277 3.3355e-05
16:7515996 A G 0.029024 5.5606e-05
16:7516830 C T 1.911171 -2.6822e-05
16:7516962 T C 0.053225 6.3183e-06
16:7520966 G A 0.998543 -4.8275e-06
16:7525825 C A 1.924638 -3.0144e-05
16:7526777 C G 0.228318 -1.2036e-05
16:7529955 T G 0.385575 3.8850e-05
16:7531184 A G 0.142953 4.8848e-05
16:7532394 T G 0.288664 -1.9914e-05
16:7533268 T C 0.029641 -5.1152e-06
16:7533404 C T 0.945837 -2.6112e-05
16:7534999 T G 0.409854 -2.7794e-06
16:7535045 A G 0.335992 2.5097e-05
16:7536590 T C 0.258377 -2.7630e-05
16:7539904 G A 1.065069 -4.1255e-06
16:7543792 G T 0.785357 3.2840e-05
16:7546905 C T 1.540316 -2.0059e-05
16:7548006 T C 0.133933 1.2930e-05
16:7551887 A G 0.135228 9.9827e-06
16:7555635 A G 0.066556 3.2304e-06
16:7564115 C A 0.027531 -3.6243e-05
16:7565653 A G 0.065296 2.0799e-05
16:7567362 C G 0.055403 7.2662e-06
16:7575203 C T 0.040845 1.4263e-05
16:7576334 T C 0.045474 3.3814e-06
16:7581442 G A 0.128489 3.3720e-05
16:7582209 G C 0.062706 4.5210e-06
16:7583357 G A 0.133348 1.3733e-06
16:7585001 G T 0.172460 1.0241e-05
16:7585142 G A 0.194357 2.8148e-05
16:7587396 C T 0.125279 2.7244e-06
16:7589030 T C 1.837332 -7.3825e-06
16:7590752 G A 0.203179 8.0388e-06
16:7592263 A G 0.070314 -9.1210e-06
16:7594064 G A 0.167465 2.7123e-05
16:7595678 T G 0.539333 4.8681e-05
16:7597891 C A 0.126555 -1.6912e-06
16:7599893 C T 0.081736 -1.3551e-05
16:7604361 G A 1.590786 -1.7491e-05
16:7604703 G C 0.102253 1.0376e-05
16:7605006 G C 1.438096 -5.4292e-05
16:7605762 C T 0.772562 2.6834e-06
16:7605888 G A 1.971537 2.7539e-05
16:7609441 T G 0.068429 3.1911e-05
16:7609763 G A 0.040073 -1.8994e-05
16:7611973 C G 0.836862 -1.7838e-05
16:7615006 G A 0.277369 9.2145e-06
16:7615445 T C 1.725968 7.9087e-06
16:7619206 T C 0.848569 4.6064e-05
16:7619546 C G 0.025428 -6.0810e-06
16:7619626 G T 0.846177 -3.1959e-05
16:7621357 T C 0.043578 -1.0895e-05
16:7623397 G C 0.059373 -1.0792e-05
16:7626847 A G 0.051015 -9.1953e-06
16:7627001 A G 0.925736 -3.9076e-05
16:7628744 G A 0.081714 -1.3991e-05
16:7630218 C T 0.841811 -8.1821e-05
16:7631137 A G 0.438706 4.4423e-05
16:7631319 G A 0.137707 -1.4094e-05
16:7633105 C T 1.852523 8.1828e-06
16:7633888 G A 0.071704 1.0558e-05
16:7634872 G A 0.068630 -3.1068e-05
16:7635155 T G 1.934467 -1.6292e-05
16:7635406 A G 0.542916 6.6269e-05
16:7636228 C G 0.354233 -3.2274e-06
16:7636315 C A 0.034695 -5.1115e-05
16:7636718 C T 1.573612 -9.8906e-05
16:7639829 A C 0.058464 -6.6162e-06
16:7642236 G A 0.052722 -8.0733e-06
16:7651591 C A 1.298593 -9.0960e-05
16:7652406 T G 0.407189 4.9527e-05
16:7661131 C T 0.063566 -1.5773e-05
16:7662707 C A 1.058616 -3.8878e-05
16:7664243 A G 0.020650 6.5537e-06
16:7666326 C A 0.116561 4.6009e-05
16:7674624 T G 0.337998 5.5111e-05
16:7675495 C T 0.321645 5.8668e-05
16:7677334 C G 0.196749 8.3856e-06
16:7682605 G A 0.991603 2.0793e-05
16:7682623 A G 0.151431 -3.1513e-06
16:7683850 C T 0.319246 2.4597e-05
16:7684796 T C 0.054572 4.7026e-06
16:7690071 T C 1.562219 -5.1634e-05
16:7690523 T G 0.358943 3.6203e-05
16:7692292 C T 0.055413 3.6818e-05
16:7692534 A G 0.033860 2.4052e-05
16:7693137 G A 0.111225 3.4836e-05
16:7695012 G A 0.634374 -2.4263e-06
16:7696194 G A 0.026785 -1.8748e-05
16:7696605 A G 1.169218 -1.6434e-05
16:7700469 A G 0.124708 2.6788e-07
16:7700613 G A 0.072830 -1.2045e-05
16:7701180 T C 0.043030 2.7701e-05
16:7701661 A G 0.036184 2.6926e-05
16:7701914 A G 0.035555 2.5760e-06
16:7704173 C A 0.051570 -1.0875e-05
16:7704203 C T 1.899470 -1.9660e-06
16:7704852 G A 0.058847 1.0240e-06
16:7706352 A G 0.083018 7.4575e-06
16:7708514 A C 0.045159 -6.1607e-06
16:7709030 A G 0.054484 -1.0654e-05
16:7709446 G T 0.036110 2.1792e-05
16:7710031 G A 1.561781 -2.8064e-05
16:7710306 G A 0.235004 1.5466e-05
16:7710332 A G 0.026337 -3.1349e-06
16:7711022 A G 0.176949 2.0109e-05
16:7711259 T C 0.039336 -2.8269e-05
16:7712416 C T 1.007589 -3.8536e-06
16:7712979 C G 0.317675 -2.2323e-05
16:7718276 C T 0.801073 6.0659e-07
16:7727113 T C 0.036344 -1.7641e-05
16:7728239 A G 0.029965 -7.7016e-06
16:7728672 T G 0.130797 -2.0966e-05
16:7730030 T C 0.023510 1.7276e-05
16:7730342 C G 0.244888 -3.6896e-05
16:7730365 C T 0.436635 2.3249e-06
16:7731059 G C 0.041144 -4.0706e-06
16:7733856 A G 1.809989 -3.2254e-05
16:7734494 G A 1.021926 -3.6124e-05
16:7734509 T C 0.067325 1.5762e-05
16:7735350 C T 0.326611 4.2119e-05
16:7735458 A G 0.058668 -6.1770e-06
16:7735839 G A 0.818143 -1.7085e-05
16:7736410 A G 1.057519 2.0947e-05
16:7739510 C T 0.187797 2.2213e-05
16:7739586 G A 0.529716 2.2245e-05
16:7742950 T C 0.669455 -6.2263e-05
16:7747854 A G 0.047373 2.8945e-06
16:7750169 C G 0.241694 -1.6322e-05
16:7752167 A G 0.063362 7.5319e-06
16:7752518 T C 0.024415 -1.2882e-05
16:7753084 C T 0.048392 3.4651e-05
16:7753306 T C 0.044146 4.9770e-05
16:7753517 T C 0.042783 3.2896e-05
16:7753601 T C 0.531549 -2.1766e-06
16:7754251 G C 0.080136 6.4054e-06
16:7754489 T A 0.065877 1.3008e-06
16:7754683 A G 0.047879 -7.5607e-06
16:7755696 A G 0.197872 4.1704e-05
16:7756445 A G 0.490464 1.7518e-05
16:7756952 C T 0.076231 -6.6371e-06
16:7760166 G A 0.671347 -1.0003e-06
16:7763813 C G 0.166459 -1.5469e-05
16:7765418 T C 0.204701 -1.7747e-05
16:7766479 C T 0.081694 -2.7949e-05
16:7767639 T C 0.072343 -1.2436e-05
16:7768621 A C 0.110845 1.8277e-05
16:7768940 C A 0.599491 -1.7093e-07
16:7771651 G A 0.030319 -2.2057e-06
16:7771746 A G 0.422172 2.4117e-07
16:7772926 C G 0.030245 -1.1532e-06
16:7773093 C G 0.083538 3.7541e-05
16:7773809 C G 0.059762 -2.5224e-05
16:7774471 A G 0.068958 1.6865e-05
16:7774639 C A 0.235050 -9.3638e-06
16:7780973 A G 1.568075 -1.1015e-05
16:7781144 C T 0.086741 1.0499e-05
16:7781828 G T 1.931348 -3.3472e-05
16:7782980 G A 0.045166 1.3901e-05
16:7783264 A G 0.026765 2.8330e-05
16:7783399 C T 0.198781 5.1595e-06
16:7787680 C A 0.124922 9.2200e-06
16:7787994 T C 0.063836 1.2570e-05
16:7789607 C T 0.059902 -7.4780e-06
16:7789942 C T 0.284295 2.7289e-05
16:7790267 G A 0.275360 -2.1179e-05
16:7792049 G T 0.068591 1.1553e-05
16:7796249 C T 0.157419 2.4663e-05
16:7797362 A G 0.049535 1.2966e-05
16:7798495 C T 0.118404 1.2498e-05
16:7799454 A G 0.081327 3.6699e-05
16:7800226 T C 1.369820 -4.1169e-05
16:7806373 T C 1.271861 -1.6898e-05
16:7807459 T C 0.185340 2.8729e-05
16:7812666 C T 0.078309 2.7406e-05
16:7812719 T C 0.181409 -5.3271e-06
16:7814616 A G 1.361400 -1.3657e-05
16:7816281 G A 1.836521 7.3746e-07
16:7819249 A G 0.031248 2.6459e-05
16:7822457 C A 1.473517 -1.6818e-05
16:7825045 A G 0.046458 1.3428e-05
16:7829393 G A 0.075300 3.8713e-05
16:7831217 G A 0.061992 -5.7617e-05
16:7834785 A C 0.028930 -3.7179e-05
16:7835486 C T 1.608807 -1.8455e-05
16:7836297 A C 0.293747 5.5599e-05
16:7837453 T C 1.730554 1.0352e-05
16:7838231 T C 0.067299 9.9120e-06
16:7839562 C T 0.217762 -1.8469e-06
16:7839820 A G 0.130482 3.8838e-07
16:7841377 C G 1.639859 -2.6715e-05
16:7846220 A G 0.080513 1.5393e-07
16:7846716 G T 0.159253 -1.5873e-05
16:7848192 T G 1.633718 2.9419e-05
16:7848287 T C 0.295834 -6.6910e-06
16:7854075 C T 0.103931 6.1661e-05
16:7859210 G C 0.049288 -1.6650e-05
16:7864469 T G 0.050142 8.5942e-06
16:7872030 T C 0.203942 -3.5176e-08
16:7877054 C T 0.110800 -1.0627e-05
16:7884055 C T 0.154699 -1.8353e-06
16:7884841 A G 1.389593 1.6595e-05
16:7885794 T C 0.068831 5.1450e-06
16:7896313 C T 1.440170 3.8952e-05
16:7898101 C T 0.271744 -3.9384e-05
16:7905393 C A 0.106694 -2.0346e-05
16:7906010 T C 1.634806 5.9113e-06
16:7906045 G T 1.527142 -2.0869e-05
16:7914492 A G 1.816926 2.9960e-06
16:7914910 G A 1.157033 1.5232e-05
16:7915530 A G 1.968801 -6.4932e-06
16:7917143 A G 0.228792 -4.3500e-05
16:7932520 T C 0.109459 -1.6290e-06
16:7935118 C T 1.909253 2.3757e-05
16:7937760 T A 0.030332 -1.7999e-05
16:7939255 C T 0.202630 3.5604e-06
16:7940349 G A 0.247608 1.7073e-04
16:7946087 A G 0.033669 1.3754e-05
16:7956132 A C 0.027930 -2.2796e-05
16:7957344 T C 1.616561 -7.2654e-06
16:7958887 C A 0.433905 -4.1391e-05
16:7960547 C T 0.051898 -1.5788e-05
16:7961362 G A 0.287139 2.7299e-05
16:7961786 A C 1.616178 -1.6108e-05
16:7965152 C T 0.213484 -1.9733e-05
16:7968516 T C 0.248423 4.6458e-05
16:7968733 G T 0.046591 2.2683e-05
16:7973527 T C 0.168880 6.5592e-06
16:7974635 G A 0.445126 1.0115e-06
16:7977038 G A 0.756855 5.5989e-06
16:7984435 A G 0.593197 -3.8493e-05
16:7987848 G A 0.033585 -7.6174e-06
16:7990012 G A 0.061560 4.5129e-06
16:7993421 C T 0.074274 2.8234e-05
16:7994967 C A 0.428439 -4.7319e-06
16:8006662 A G 0.106012 -2.8584e-05
16:8007308 A G 0.088027 -5.8225e-06
16:8009821 T C 0.671295 3.1217e-05
16:8011259 A G 0.475702 -2.2301e-07
16:8015053 A G 0.196301 6.2173e-05
16:8021162 G A 0.063076 -6.1290e-07
16:8027241 C G 0.394134 -2.4431e-05
16:8030762 A G 0.676764 -1.7298e-06
16:8031283 G C 0.216574 -8.4443e-06
16:8032255 G A 0.051927 -3.1912e-06
16:8038856 A G 1.234774 -4.5000e-05
16:8039286 A G 0.365214 -2.5033e-05
16:8040128 C T 0.138772 -1.6052e-05
16:8040195 C T 0.275068 1.6082e-05
16:8041271 G A 0.459583 -3.3652e-05
16:8044951 T G 0.199105 -2.5193e-05
16:8047081 T C 0.957106 -1.9699e-05
16:8047452 T C 0.123173 3.2023e-06
16:8047761 T C 1.798730 -1.4013e-05
16:8047958 G A 0.050135 -4.2851e-05
16:8049280 T C 0.127447 1.1667e-05
16:8049377 G A 0.342214 -1.4975e-05
16:8050320 G A 0.046555 -3.4385e-05
16:8050408 T C 0.267826 -3.4597e-05
16:8050410 A G 0.932383 7.2312e-06
16:8060441 G T 0.632702 -2.8619e-05
16:8064303 A G 0.465675 -9.7811e-06
16:8064437 A G 0.760085 3.2896e-06
16:8074720 T C 0.154943 -1.2592e-05
16:8074893 C T 0.033529 -1.9097e-05
16:8075271 G T 0.928796 -1.2285e-05
16:8076300 T C 1.381956 -3.1662e-05
16:8076537 G A 0.069496 1.7753e-05
16:8077581 C T 0.080811 -1.4533e-05
16:8080887 A G 0.137506 -3.3806e-05
16:8082249 T C 0.050615 -1.5644e-05
16:8085097 T C 0.141161 -1.3971e-05
16:8086508 C T 0.285113 -8.7413e-06
16:8087235 C T 0.112838 3.7854e-05
16:8089404 T C 1.920649 3.4272e-05
16:8089591 G A 0.898139 5.6850e-05
16:8092615 A G 0.073599 1.8368e-05
16:8096430 G A 0.109459 2.4859e-05
16:8100081 A G 0.066591 2.9110e-05
16:8116455 T C 0.085216 2.0536e-06
16:8120865 A G 0.045708 -1.2992e-05
16:8121039 G A 1.848475 -5.8330e-07
16:8127825 A G 0.703341 -2.8579e-05
16:8136568 T C 0.627191 1.1724e-04
16:8144564 T C 0.069730 2.7168e-05
16:8146608 C G 0.056042 -1.9827e-05
16:8150564 C T 1.519462 4.3329e-05
16:8155298 G A 0.814748 -3.4362e-05
16:8176093 C G 0.050054 -6.1922e-06
16:8176526 A C 0.612617 6.4934e-05
16:8177440 T G 0.036266 1.9449e-05
16:8177707 A C 0.041092 -4.9887e-06
16:8178120 G C 0.135718 -8.9965e-06
16:8181780 C A 0.175758 -4.1256e-06
16:8185583 G A 0.107038 -2.4235e-05
16:8194527 A G 0.076449 -1.4885e-06
16:8194811 G A 0.823317 -1.2916e-05
16:8196681 G A 0.681695 -5.0741e-05
16:8200245 T C 0.129099 1.1071e-05
16:8204366 T C 0.043299 -2.8932e-06
16:8211031 A C 0.973615 -2.3161e-05
16:8213004 G T 0.744888 1.4069e-07
16:8214210 A C 0.022617 7.8717e-06
16:8217480 G C 0.168945 2.0906e-05
16:8219754 A G 0.829864 -7.9797e-06
16:8226775 T G 0.113068 1.4470e-05
16:8227377 T C 1.696256 4.3372e-06
16:8228293 A C 0.040962 7.2526e-06
16:8231491 C A 0.103130 1.9717e-05
16:8232027 G T 1.876207 -1.1798e-05
16:8235070 C A 1.309778 9.5968e-06
16:8235618 A G 1.521935 1.3398e-05
16:8236341 G T 0.040982 1.0867e-05
16:8236519 C T 1.696288 -2.3321e-05
16:8236685 C T 0.065254 1.4092e-05
16:8238485 C T 0.088309 6.0727e-07
16:8240953 G A 1.909870 -3.7310e-05
16:8242945 T C 0.179014 3.0988e-05
16:8248550 C T 0.040271 -3.9587e-06
16:8251747 C A 0.356804 -7.1535e-06
16:8253211 C T 0.104412 -1.7680e-05
16:8260910 G T 0.054816 2.5940e-06
16:8263755 T C 0.069646 -3.1243e-05
16:8265395 T C 0.065238 8.9736e-06
16:8265434 C T 0.048301 -2.3746e-05
16:8267288 A G 0.034906 8.9178e-06
16:8268940 A G 0.405650 -1.8241e-05
16:8270206 T C 0.562440 2.6733e-05
16:8275858 T C 0.040521 -1.3413e-05
16:8277932 A G 0.127418 -3.8592e-05
16:8282062 G A 0.029333 -1.8087e-05
16:8282614 C T 1.054741 9.5429e-06
16:8284161 T C 0.040459 1.0782e-05
16:8288401 T G 0.060781 -1.9599e-06
16:8288442 C T 0.053592 3.6399e-06
16:8291986 A G 0.058230 1.9592e-05
16:8293475 T C 0.414606 -3.8661e-06
16:8297331 A G 0.031348 -1.7498e-06
16:8301335 T C 0.169185 1.1011e-05
16:8301563 T C 0.551154 4.6304e-06
16:8304438 C A 0.088673 -3.3161e-05
16:8309465 G A 1.129577 -6.4678e-06
16:8310880 A G 0.545448 -5.8009e-06
16:8311250 A G 0.462968 4.6008e-05
16:8312309 A C 0.626022 -5.6479e-05
16:8312366 G A 0.295562 5.9731e-05
16:8312933 G C 1.535217 -1.4069e-05
16:8313146 G A 0.072882 -4.4937e-06
16:8314169 T C 0.369677 3.2083e-05
16:8314463 C T 0.082376 -2.3776e-05
16:8314758 T C 0.086988 -5.8854e-06
16:8315083 T G 1.223209 8.5290e-06
16:8321202 G A 0.105791 -1.6621e-05
16:8321930 G A 0.549330 1.0653e-06
16:8323546 C T 0.222385 -3.0524e-05
16:8323809 T C 0.362179 3.8569e-05
16:8325142 A G 1.070960 -1.7252e-05
16:8326382 G A 0.176696 -3.3026e-05
16:8329537 C A 1.236212 -3.4880e-05
16:8329767 T C 0.142683 -4.2255e-05
16:8330522 C T 0.540735 1.2757e-05
16:8331814 G C 0.034844 -9.1876e-06
16:8334459 G C 0.212313 -2.5660e-05
16:8334883 T C 0.026100 -7.1049e-06
16:8337317 T C 0.042150 -1.4908e-05
16:8337803 T C 0.683522 1.0076e-04
16:8341334 A G 0.542702 -3.9883e-05
16:8342368 T G 0.702634 -3.6242e-05
16:8342423 T C 0.040446 -7.1973e-06
16:8346844 G T 0.184353 3.8333e-06
16:8347248 C G 0.153089 -5.2667e-06
16:8353913 A G 0.025730 3.3330e-05
16:8355250 T C 0.204899 -1.6228e-05
16:8356326 C T 0.059808 2.0763e-05
16:8356836 A G 0.034850 -2.9988e-05
16:8357822 G A 0.039904 -3.9978e-05
16:8360241 C G 0.112374 -1.9212e-05
16:8360838 G A 0.181244 9.7192e-06
16:8365904 G C 0.598241 7.0441e-06
16:8365917 C A 0.026437 1.3824e-05
16:8370889 A G 0.033513 4.4105e-05
16:8372784 T C 0.048681 4.2007e-06
16:8373033 G T 0.096109 -4.9870e-05
16:8374086 T C 0.063148 3.3855e-06
16:8374698 A G 0.113896 1.3848e-06
16:8376321 A G 0.293731 2.3816e-05
16:8376405 A G 0.054777 -2.3522e-05
16:8376556 C A 1.074222 1.9648e-05
16:8378857 G A 0.073544 -5.8959e-06
16:8380704 G A 0.074359 -4.6598e-05
16:8381397 A G 0.092324 -6.3388e-06
16:8381462 A G 0.133355 5.6971e-06
16:8383389 G A 0.111900 2.2517e-05
16:8384310 C A 0.749487 -1.7170e-05
16:8387478 A G 0.030498 -2.6883e-06
16:8387954 G A 0.185794 -7.5535e-05
16:8391445 C T 0.232894 -8.5227e-06
16:8391469 A G 0.037885 4.8155e-05
16:8391922 G C 0.056179 2.2115e-05
16:8392711 T C 1.841649 -6.1016e-05
16:8393362 G C 1.325641 -2.4559e-05
16:8396491 A G 0.169851 -4.4194e-05
16:8397851 T C 0.042004 -5.6893e-06
16:8401351 T A 0.522776 -3.8378e-05
16:8403659 C T 0.025694 -3.4635e-06
16:8405036 G T 1.923915 -5.0343e-05
16:8405358 A G 0.093584 -8.9225e-06
16:8407652 G A 0.452621 2.2214e-06
16:8407852 C A 0.271575 7.6074e-06
16:8410733 G A 0.021763 6.5808e-06
16:8413708 A C 0.066971 4.7231e-06
16:8416649 T C 0.115376 6.1566e-06
16:8420435 G A 0.067208 -3.3914e-05
16:8425663 T C 0.069899 3.2875e-05
16:8428262 C A 1.453857 8.6216e-05
16:8432048 T C 0.048321 1.1467e-05
16:8433888 A G 0.062404 -1.9051e-05
16:8438416 G T 0.046480 -1.7554e-06
16:8438738 T G 0.039651 1.2962e-06
16:8439383 G A 0.115272 -6.9699e-07
16:8440823 A G 0.718746 -2.8994e-05
16:8441498 C T 0.173782 5.5499e-05
16:8445772 G T 0.390784 -3.0587e-05
16:8451211 A C 0.021935 -1.4111e-05
16:8451775 C G 0.730538 -1.9604e-05
16:8452099 A C 0.036275 -7.1081e-06
16:8452785 T C 0.103571 -3.4025e-05
16:8452917 G A 0.828851 -1.0126e-05
16:8453037 A G 0.358102 1.7758e-05
16:8453292 T C 0.700933 -1.7886e-06
16:8453542 C A 0.025272 -4.1315e-06
16:8453814 A G 0.137344 4.2573e-06
16:8453817 A G 0.054426 9.2051e-06
16:8457571 G A 0.291728 -2.8699e-05
16:8459474 G A 1.908783 1.6812e-05
16:8464372 A G 0.076709 -2.1312e-05
16:8467294 C G 0.055929 -2.4664e-06
16:8469095 T C 0.791228 -3.0881e-06
16:8470247 A G 0.106304 8.8898e-06
16:8471684 T G 0.131631 5.4686e-06
16:8475903 G A 0.024759 -4.0011e-05
16:8477004 T C 0.087621 -3.4015e-05
16:8478618 C T 0.052826 5.5624e-05
16:8478766 C T 1.157108 8.0020e-08
16:8483682 C A 0.477467 1.3591e-06
16:8487718 C G 0.028193 -1.1041e-05
16:8491024 A G 0.033753 -1.0793e-05
16:8492070 C T 0.041842 -8.8592e-06
16:8494293 T C 0.094113 -8.8971e-06
16:8495936 G A 0.106499 7.6489e-06
16:8497884 G T 0.319990 3.3251e-05
16:8498552 T C 1.535480 2.4080e-07
16:8501329 G A 0.374094 2.2923e-08
16:8507805 A G 0.157731 3.6232e-06
16:8510122 G A 1.638045 4.9035e-05
16:8510337 T C 0.247011 -1.2754e-05
16:8512182 T G 0.054131 2.0683e-05
16:8520158 T C 0.504752 -1.6777e-05
16:8524680 T C 0.233992 2.8471e-05
16:8525687 C T 0.101159 1.6894e-05
16:8528222 C T 0.350475 -1.4893e-05
16:8535266 C T 0.800450 1.3770e-04
16:8536872 A G 0.026009 -3.6633e-05
16:8549017 C A 0.133848 2.7131e-05
16:8557407 A C 0.785581 2.9485e-05
16:8559064 C T 0.084132 1.9773e-05
16:8560525 C A 0.059376 2.2512e-05
16:8560545 A G 0.093694 1.2613e-05
16:8560625 T C 0.059077 1.2076e-05
16:8562593 C T 0.041793 -2.0548e-05
16:8564497 A G 1.120946 4.3955e-06
16:8566301 G T 0.303803 -2.0187e-05
16:8567246 T C 0.099033 1.1408e-05
16:8571878 G T 0.090250 -1.2858e-07
16:8572246 T C 0.415011 -3.6532e-05
16:8575286 T C 0.670847 1.9916e-05
16:8579582 A G 0.037691 2.8066e-05
16:8581540 A G 0.786824 1.6852e-05
16:8583691 G A 0.085576 3.4365e-06
16:8584604 G A 1.222105 -6.5649e-06
16:8585327 T C 0.257930 -2.9860e-06
16:8585931 G A 0.133631 2.7889e-05
16:8588470 G A 0.120949 3.7018e-05
16:8590873 A G 0.243372 -1.9221e-05
16:8591294 T C 1.583191 -2.9494e-05
16:8591822 A G 0.180799 -3.7545e-05
16:8591996 T C 0.175012 -3.9169e-05
16:8596723 A C 0.283124 5.9254e-05
16:8597994 A C 0.034370 -1.6548e-05
16:8598612 C G 0.172155 -3.0355e-05
16:8601724 G A 0.691400 -2.9944e-07
16:8602591 C T 0.509994 2.5614e-05
16:8604258 C A 0.186035 -1.8900e-05
16:8607892 C A 0.100400 2.3242e-05
16:8611376 G C 0.232628 -2.7760e-05
16:8615209 G A 1.259221 -6.0971e-05
16:8617713 A G 0.449287 7.9063e-05
16:8620968 T C 0.231723 -3.6207e-05
16:8622885 A G 0.043416 2.7436e-05
16:8625523 A C 0.440517 -7.6076e-05
16:8629164 C T 0.597693 1.0337e-04
16:8631255 A G 0.034097 -4.1262e-06
16:8633168 G C 0.429267 -5.5319e-05
16:8690857 G A 1.306513 5.7443e-06
16:8690917 G A 0.114324 3.2191e-05
16:8691661 T C 0.059454 -4.6511e-06
16:8695530 A G 1.851880 -4.5478e-06
16:8696192 C T 0.047467 5.6121e-06
16:8701636 A G 1.146244 -7.6589e-06
16:8710021 G A 0.238669 -5.3834e-06
16:8713376 A G 1.809447 -3.6517e-05
16:8714162 C A 1.808084 -1.6820e-05
16:8714542 C T 0.051644 2.5892e-06
16:8718989 C T 0.092412 -9.1510e-07
16:8719738 A G 0.248137 -1.7280e-05
16:8722629 C G 0.376039 7.2377e-06
16:8724319 A G 0.055900 -1.1539e-05
16:8725568 A G 0.062291 1.5851e-05
16:8725594 C A 0.051466 9.3439e-07
16:8729011 T C 0.042663 -1.6091e-05
16:8729124 A G 0.556497 -1.8543e-05
16:8731226 A G 0.023406 -2.0497e-05
16:8736264 A G 0.216639 1.8563e-05
16:8739977 G A 0.022935 1.1453e-05
16:8740292 T C 0.046691 -3.9927e-06
16:8743227 C T 0.249961 -2.0736e-05
16:8749039 C T 0.033328 3.8517e-05
16:8749156 A C 0.554040 -1.2850e-05
16:8753398 G A 0.365853 -3.5929e-06
16:8753573 T C 1.693860 -2.9223e-05
16:8754962 C T 1.344259 -1.7180e-05
16:8758775 C T 0.257381 1.3205e-05
16:8758885 C T 0.121693 3.6109e-06
16:8762166 A G 1.813021 4.4798e-06
16:8764553 A C 0.089971 -3.0968e-07
16:8769568 C A 0.168630 2.4812e-05
16:8769707 C A 0.028885 8.3133e-06
16:8771449 A G 0.235965 7.3257e-06
16:8771482 T C 0.060765 -1.1842e-06
16:8772613 A G 0.111075 -5.0668e-06
16:8772793 C A 1.275519 -4.5923e-06
16:8774073 T C 0.129732 9.9018e-06
16:8782133 T G 0.036516 4.3789e-05
16:8791426 A C 1.444204 -2.1070e-05
16:8795453 G C 0.195811 -3.1182e-05
16:8799403 C T 0.094684 1.9579e-05
16:8802097 C G 0.187060 1.2914e-05
16:8802832 T C 0.088968 8.1653e-06
16:8808270 A C 0.020760 -7.7598e-06
16:8808945 G A 0.675356 1.2401e-05
16:8809852 G A 0.118340 1.1830e-05
16:8812663 A C 0.264421 2.2250e-05
16:8815000 A G 0.165865 6.0024e-06
16:8816135 T C 0.111221 1.8303e-05
16:8817119 T G 0.080432 1.4558e-05
16:8818682 T C 1.768005 5.4450e-07
16:8821017 A G 1.974832 -5.9908e-06
16:8821979 C G 0.625844 2.0798e-05
16:8823848 G A 0.974932 -2.6138e-06
16:8828533 A T 1.600815 -6.3832e-06
16:8828699 A G 0.182042 -2.0674e-05
16:8829340 T C 0.034850 4.2811e-05
16:8829715 C T 0.635481 1.3277e-05
16:8830468 A G 0.264976 -2.6423e-05
16:8833192 G T 1.731736 -2.2818e-05
16:8833920 G T 1.235602 2.9299e-06
16:8834085 A G 0.216198 -1.6914e-05
16:8839954 G A 1.256930 2.4021e-05
16:8840102 T C 0.047113 -2.5993e-06
16:8840627 A C 1.248621 2.6282e-05
16:8841547 C G 0.410558 -3.7525e-05
16:8844389 T C 0.208061 1.1853e-05
16:8849326 G C 0.368953 -3.9065e-05
16:8850476 A G 0.054338 -5.6170e-06
16:8850647 C G 0.137782 7.1215e-06
16:8851324 A G 0.266473 3.5904e-06
16:8852581 A G 1.979772 3.1946e-05
16:8854407 C T 0.695697 -1.1227e-05
16:8854455 C A 0.109774 2.0835e-05
16:8855251 A G 1.689949 1.8619e-05
16:8857749 G A 1.536856 1.6984e-05
16:8862212 T C 1.739977 -3.6146e-05
16:8863058 T C 0.126360 -7.0695e-05
16:8863992 A G 0.107077 7.5320e-06
16:8866280 T C 0.589306 -2.3358e-05
16:8866321 C A 0.152927 2.2956e-06
16:8866582 A G 0.095895 -2.9073e-06
16:8868666 A G 0.045399 1.3187e-05
16:8868776 A C 0.867499 -1.2086e-05
16:8871388 C T 1.477636 5.7023e-06
16:8872830 A C 0.026009 -5.4570e-06
16:8873709 C A 0.080643 2.1156e-05
16:8873960 A G 0.025282 2.8264e-06
16:8876788 G A 0.025194 -2.2289e-05
16:8876845 A G 0.269511 -3.8936e-05
16:8880989 G A 0.130012 2.6562e-06
16:8882670 C T 0.042657 3.7713e-07
16:8890322 A G 0.044955 1.4506e-05
16:8890574 A G 0.512357 1.4520e-05
16:8895909 A C 0.405595 -8.6120e-06
16:8897174 G A 0.091893 2.8968e-07
16:8900241 A G 0.031838 6.8363e-05
16:8901283 A G 1.888642 -1.3636e-05
16:8906539 A C 1.587465 9.8599e-06
16:8906914 C A 0.050943 -2.0664e-05
16:8911074 G A 1.881819 -2.1917e-05
16:8913308 A G 0.938634 2.1128e-05
16:8920606 T C 0.021202 2.1758e-05
16:8940216 T C 0.516648 -3.9326e-06
16:8943042 T C 0.099673 3.6207e-05
16:8943198 G C 0.022773 -5.2795e-06
16:8943551 T C 1.457843 -4.7222e-06
16:8943658 T G 0.320084 -2.0966e-05
16:8946601 T C 0.372556 3.8059e-06
16:8946904 A C 0.123997 1.3581e-05
16:8950089 G T 0.437703 -6.9352e-06
16:8950403 T C 0.048249 6.3089e-07
16:8952524 G A 1.029073 9.0292e-06
16:8953030 T C 0.029053 -1.5942e-05
16:8956706 A C 0.041560 -1.0228e-05
16:8959326 A G 0.701410 9.6636e-06
16:8959355 T C 1.005677 9.7273e-07
16:8959689 G A 0.230600 -2.1794e-05
16:8960093 G C 0.242006 -6.5112e-06
16:8960864 C T 0.229178 1.0908e-06
16:8961658 A G 0.057915 -1.6731e-05
16:8966022 C G 0.029930 2.5435e-06
16:8966957 T C 1.791355 -4.8707e-06
16:8968594 T C 0.086511 1.9430e-05
16:8969733 T G 0.046389 -1.5655e-05
16:8970086 G T 1.827634 -1.5448e-05
16:8971091 A G 1.781368 -1.1301e-06
16:8976783 A C 0.057214 -1.6040e-07
16:8979146 T C 0.054825 1.3476e-05
16:8980272 A C 0.028722 1.4802e-05
16:8982217 T C 0.110342 -2.3192e-05
16:8983781 T C 0.028531 3.1510e-05
16:8992828 T G 1.030004 -3.3170e-05
16:8994325 T C 0.030728 -1.6188e-05
16:8999462 A C 0.037577 -2.0674e-05
16:9000085 C A 0.634952 3.4841e-05
16:9001814 G A 0.130742 4.5296e-06
16:9017349 C T 0.043523 -4.3299e-06
16:9024969 C T 0.043994 1.6882e-05
16:9029420 C T 0.036899 -8.8921e-06
16:9029921 T C 0.077010 2.2523e-05
16:9032015 A G 0.350195 -3.2496e-05
16:9035124 C T 0.706412 -8.3595e-06
16:9035305 C G 0.118288 -1.8423e-05
16:9036217 T G 0.082700 -3.6288e-06
16:9039283 C A 0.028076 -1.5831e-05
16:9042444 G C 0.027534 5.6223e-06
16:9047198 T C 0.504096 -1.9976e-05
16:9050032 C A 0.058746 1.6804e-05
16:9052562 T C 0.040638 9.9383e-06
16:9061059 G A 0.061388 4.9746e-06
16:9068911 T C 0.055234 -2.0973e-05
16:9069331 G A 0.589205 2.9140e-05
16:9073156 C G 0.088611 8.2708e-05
16:9076936 G A 1.055241 1.8597e-06
16:9085636 T G 0.077919 2.4892e-05
16:9089986 T C 0.032474 -2.5928e-05
16:9090886 A G 1.418049 3.4257e-05
16:9099988 T C 1.381498 6.5656e-06
16:9100237 C T 0.197612 1.3395e-05
16:9101249 T C 0.183873 1.8820e-06
16:9101544 A G 0.638571 -2.5772e-05
16:9102931 T C 0.665716 6.4142e-05
16:9103926 A G 0.130252 -8.2363e-06
16:9104482 A G 0.197233 9.1120e-06
16:9106130 C T 0.055270 -2.5321e-06
16:9106215 T C 0.742544 -2.4074e-05
16:9108297 T C 0.055380 2.5309e-05
16:9108683 T C 0.113877 2.3052e-06
16:9111137 C T 0.347446 2.5398e-05
16:9118815 G A 0.129583 -9.3121e-06
16:9120958 G A 0.997267 -2.3070e-05
16:9121038 A G 0.036363 -1.7014e-06
16:9128163 T C 0.374844 2.9933e-06
16:9131052 A C 1.560528 -4.2220e-05
16:9131061 A G 0.040719 1.3291e-05
16:9136551 A C 0.399126 -5.3007e-06
16:9138192 T C 0.237753 -2.5771e-05
16:9140159 T G 0.039505 2.9301e-05
16:9142415 T G 0.845973 -1.2758e-05
16:9143836 A G 0.150697 3.3241e-06
16:9149649 G A 1.252288 -8.5762e-05
16:9151358 T C 0.085394 1.8590e-05
16:9162309 T C 0.190199 -1.5817e-06
16:9162852 T G 0.410857 1.4408e-04
16:9165496 G A 0.170987 -3.0864e-05
16:9173479 T C 0.367690 3.3574e-06
16:9176513 G C 0.909971 3.8127e-05
16:9183435 C T 1.170747 3.1565e-05
16:9187192 C A 1.965013 -1.1956e-05
16:9187475 G A 0.377376 9.7154e-05
16:9191650 A G 0.052092 1.2319e-05
16:9195327 T C 0.061463 2.5493e-05
16:9197429 G A 0.039602 -6.8305e-07
16:9201191 A T 1.727224 -1.1513e-07
16:9211295 C G 0.240370 1.2648e-04
16:9211739 G A 0.059801 -5.0452e-05
16:9212361 A C 0.057662 1.4082e-05
16:9217119 C T 0.254567 -2.8071e-05
16:9225494 G A 0.542361 -6.3056e-06
16:9226385 T C 0.661473 4.6646e-05
16:9229929 T C 0.030433 1.9139e-05
16:9230816 A G 0.759767 1.6034e-05
16:9233034 G A 0.116853 2.3050e-05
16:9233291 A C 1.056711 1.7701e-05
16:9233678 T C 0.154995 1.9462e-05
16:9235668 T C 0.041345 -6.0442e-06
16:9238230 T C 0.026281 1.6650e-06
16:9242520 A G 1.229970 -7.6858e-06
16:9246177 G C 1.557110 -3.4166e-06
16:9246545 T C 0.080931 1.2837e-05
16:9246577 A G 0.046130 1.9242e-05
16:9246883 G T 0.759416 -4.4372e-05
16:9249891 A C 0.055676 -2.3009e-06
16:9251271 C G 0.023626 4.4477e-05
16:9253434 A C 0.082145 -7.2778e-06
16:9253650 T G 0.186736 3.3737e-05
16:9254049 C A 1.767044 -2.3850e-06
16:9259232 A C 0.682698 -3.4058e-05
16:9263737 T C 1.803605 1.5467e-05
16:9268811 G C 0.022945 -8.6464e-07
16:9269908 T G 0.080542 2.9396e-05
16:9272621 C T 1.203023 4.6290e-05
16:9277137 C G 0.023321 -4.7577e-06
16:9277180 C A 0.115220 3.7186e-06
16:9279421 C G 0.258355 1.2264e-05
16:9279670 A G 0.022653 -2.0080e-05
16:9280021 G A 0.053514 3.3775e-05
16:9281195 C T 0.070571 8.5228e-06
16:9286558 C T 0.934058 -1.0878e-05
16:9288453 T C 0.835304 7.6778e-05
16:9289315 C T 1.563014 -1.1658e-05
16:9291635 A G 0.113763 -1.8165e-06
16:9294490 G A 0.400681 4.6745e-05
16:9295342 G A 0.652908 -5.0074e-05
16:9295537 T G 1.793118 -3.7164e-06
16:9295696 G A 0.042984 -2.7933e-06
16:9296997 A G 0.033448 -5.2400e-06
16:9303142 C T 0.035107 -1.1034e-05
16:9304299 C T 0.506274 3.7828e-05
16:9305237 T C 0.066806 -3.8757e-05
16:9306920 T C 0.041900 -1.7329e-05
16:9307454 G C 0.020381 1.4519e-05
16:9307510 T C 0.034179 -4.4348e-06
16:9310624 A G 0.087456 3.8509e-06
16:9313257 A G 0.149386 -1.4591e-05
16:9313427 C T 0.287781 1.8910e-05
16:9314373 T G 0.104350 1.5810e-05
16:9314504 G A 0.303783 -2.8391e-05
16:9321019 T C 0.025532 -5.2376e-06
16:9322507 C T 1.612556 3.0179e-05
16:9328774 A G 0.758877 3.9337e-06
16:9343767 A G 0.856586 2.2546e-05
16:9347889 T G 0.101942 -1.3169e-06
16:9354911 A G 0.285785 5.1857e-05
16:9360362 G T 1.804893 2.8543e-05
16:9365304 C A 0.079805 1.5748e-05
16:9371648 T C 0.090120 -4.2227e-06
16:9375320 A G 0.146435 -1.3040e-06
16:9375508 G C 0.038603 8.8132e-06
16:9382304 G T 0.026168 2.9755e-05
16:9382329 G A 0.537200 2.9262e-05
16:9383554 C G 0.996654 -7.4522e-06
16:9389896 G A 0.249234 -5.3744e-05
16:9390422 G T 0.845930 3.5516e-07
16:9395570 T C 0.026275 7.6589e-06
16:9395925 A C 0.038164 -5.6024e-06
16:9399796 A G 0.797873 2.8907e-05
16:9401967 A C 1.415897 -9.8610e-06
16:9410381 G T 0.052897 2.9926e-05
16:9417781 T C 0.599663 -1.2896e-05
16:9420219 A C 0.321025 -1.4173e-05
16:9424738 A C 0.257696 1.6232e-05
16:9426174 A G 0.763038 -1.8481e-05
16:9428570 G A 0.062797 -2.0579e-05
16:9431174 G T 0.114883 1.7674e-05
16:9437260 C T 0.030780 2.1744e-05
16:9437729 G A 0.069269 2.2194e-05
16:9448686 C T 0.037807 -1.6510e-05
16:9453144 G A 0.053868 -6.0286e-06
16:9454445 T C 0.634981 -3.5925e-05
16:9462956 G A 0.516946 -1.9977e-05
16:9465845 C A 0.303712 -4.5388e-05
16:9474186 T C 0.400976 1.0023e-05
16:9476332 G A 0.283731 2.3065e-05
16:9476345 C G 0.041858 4.1195e-06
16:9477177 T G 0.069272 3.9742e-05
16:9477339 A G 0.124380 -3.3601e-05
16:9478263 A G 0.086466 2.6856e-05
16:9482943 A G 0.881125 1.2608e-06
16:9483202 G C 0.576868 -7.8674e-06
16:9484446 G A 0.035977 -1.3664e-05
16:9488898 T C 0.564189 9.5375e-06
16:9489057 A G 0.328335 1.0897e-06
16:9489579 C T 0.031929 -6.6244e-06
16:9495594 G A 0.055153 1.9589e-05
16:9496186 G A 1.412554 -2.6018e-06
16:9497671 G A 0.113838 1.7025e-05
16:9498102 T C 0.020757 -1.4197e-05
16:9498626 G A 0.042098 -1.2736e-05
16:9500788 T C 0.029813 -7.3430e-06
16:9503673 A G 0.086261 -9.0216e-06
16:9505352 T C 0.030189 2.9234e-05
16:9505986 A C 0.183886 -5.5787e-05
16:9509850 G A 0.273506 -1.4730e-05
16:9513858 T C 0.020676 -1.0428e-05
16:9521920 G A 0.073067 -5.2873e-07
16:9528424 C A 0.581266 -5.3261e-05
16:9531154 G A 0.039391 1.2989e-05
16:9532128 T G 0.028476 1.2936e-05
16:9537221 T C 1.124055 -7.4250e-06
16:9539298 T C 0.042816 -4.9095e-06
16:9541490 C A 0.071103 4.3352e-06
16:9551165 C A 0.068941 -4.0834e-05
16:9551490 T C 0.060677 -4.4291e-07
16:9553465 T C 0.072690 -8.0448e-06
16:9558156 G A 0.194685 -1.0611e-05
16:9558920 G A 0.608193 -1.5279e-05
16:9560996 T C 0.309243 -3.2829e-05
16:9562763 G A 0.555224 -1.2182e-05
16:9567038 C T 0.083077 3.2435e-05
16:9567493 G A 1.344976 -4.7721e-06
16:9582066 T C 1.520455 1.2593e-06
16:9587851 C T 0.047412 -2.3786e-05
16:9591330 T C 0.930293 -3.2260e-06
16:9592870 A C 0.170516 1.4669e-05
16:9594219 G C 0.061648 -2.2072e-05
16:9607822 G A 0.037778 -4.4192e-06
16:9612252 A G 0.818182 -4.5098e-06
16:9613233 G T 1.764424 -1.8553e-05
16:9624514 T C 0.034636 1.6289e-05
16:9626822 C A 0.343876 5.6533e-06
16:9626961 A G 0.993992 3.0820e-06
16:9628057 G A 0.039995 6.8944e-05
16:9628653 T C 0.391794 -2.6096e-05
16:9637516 C G 0.448109 -1.6638e-05
16:9642504 C T 1.171458 -7.5373e-06
16:9646218 G C 1.271494 2.9134e-06
16:9654056 T C 1.010299 -2.8888e-05
16:9656430 C T 0.152122 -1.4254e-05
16:9657316 C T 0.025687 1.1350e-05
16:9657958 C T 0.398733 2.0985e-05
16:9661861 C T 0.455938 -3.9405e-05
16:9663655 T C 0.859926 6.7568e-05
16:9664529 T A 1.102776 3.7273e-05
16:9666440 T C 0.046503 -9.1828e-06
16:9669359 G A 0.158250 -2.9188e-05
16:9670669 A G 1.242434 4.1836e-05
16:9672917 G A 0.219804 4.3081e-05
16:9688487 G A 0.563433 -3.6270e-05
16:9690209 G A 0.258141 -1.5818e-05
16:9690357 A G 1.763142 -2.9463e-06
16:9702388 G A 1.051683 2.2202e-05
16:9703336 G A 0.583785 -2.2367e-05
16:9715167 G A 0.581727 -8.3301e-06
16:9717408 A G 0.127025 1.2831e-06
16:9721516 T C 0.469278 1.8506e-05
16:9724773 C T 0.073073 4.0694e-06
16:9731909 C G 1.660847 3.5271e-06
16:9734654 A G 0.604120 3.2796e-05
16:9738833 A C 1.551346 1.3480e-05
16:9742298 A G 1.656705 6.1509e-06
16:9744095 G A 0.392897 6.4042e-07
16:9744511 A G 0.893978 -1.3444e-05
16:9749086 C T 0.126045 2.7079e-05
16:9752096 G A 0.023688 -1.3793e-05
16:9754738 A G 0.070395 1.1440e-06
16:9754812 C T 1.221580 3.8032e-05
16:9757306 G C 0.936862 -8.4159e-06
16:9760527 A G 0.073067 -6.6207e-06
16:9762297 T C 0.033974 -4.1205e-06
16:9764085 C T 0.072044 -1.3817e-05
16:9772515 G T 0.655076 -3.7948e-05
16:9781606 T G 0.085258 8.4531e-06
16:9783361 T C 1.706477 8.3013e-06
16:9787645 C T 0.546574 -2.8623e-05
16:9790022 A G 0.030271 -1.1594e-05
16:9796344 T C 0.548704 -1.2001e-05
16:9799012 T G 0.543601 -5.9435e-06
16:9799620 G A 0.107596 -5.6940e-07
16:9799707 C T 1.531335 -1.6986e-05
16:9803756 G A 1.219843 -8.2677e-06
16:9806751 C T 0.343545 1.8708e-06
16:9807217 T C 0.074570 2.3348e-05
16:9809395 A G 0.793760 1.6249e-05
16:9813549 T C 0.333619 9.5678e-06
16:9817002 C T 0.048661 9.4041e-06
16:9829848 T G 0.602821 -4.1560e-06
16:9829947 T G 0.024873 4.0213e-06
16:9831431 A G 0.020176 4.7523e-06
16:9832680 T C 0.044669 1.6652e-05
16:9838106 C G 0.037061 -3.0703e-06
16:9845234 G A 0.094230 -6.4195e-06
16:9850100 C A 0.131430 -5.4867e-06
16:9854082 G T 0.032627 1.9133e-05
16:9862556 T G 0.856872 -3.0639e-06
16:9866056 G A 0.027362 8.6233e-06
16:9866590 T C 0.775019 -6.1298e-06
16:9887760 G A 0.091831 1.7159e-05
16:9894133 A G 0.633179 -3.3225e-06
16:9902520 C A 0.571798 5.6647e-06
16:9903445 A G 0.034555 -2.8052e-05
16:9904728 A G 0.073226 -3.2171e-05
16:9907759 T C 0.079146 -1.3073e-05
16:9921302 G C 0.056029 -1.8491e-05
16:9926966 G T 0.711027 -8.7654e-06
16:9930505 C T 0.351237 2.6375e-05
16:9949936 G A 0.227799 -2.4075e-05
16:9957951 G T 0.034536 3.2592e-06
16:9965272 A G 0.022950 -3.9933e-05
16:9968503 G A 0.566452 1.4763e-05
16:9977314 A G 1.317218 2.5050e-05
16:9984523 T C 0.464380 1.9878e-05
16:9996285 G A 0.068243 2.8186e-06
16:9997628 G T 0.035470 2.3252e-06
16:9997641 C G 0.065397 5.2886e-05
16:10005447 C T 0.022240 1.5355e-06
16:10007065 A G 0.035902 -3.1233e-05
16:10015196 T C 0.077637 -6.0977e-06
16:10021894 A G 0.113591 4.0869e-06
16:10022683 T C 0.877886 -6.2109e-06
16:10036264 C A 0.024886 1.9054e-05
16:10043092 C A 0.046928 -3.2642e-05
16:10047617 A G 0.035879 5.7427e-06
16:10050159 C T 0.022338 -3.7605e-05
16:10052440 C T 0.655809 -1.9146e-05
16:10054080 C A 0.073193 -2.0962e-05
16:10055036 T C 0.037483 -2.8198e-05
16:10059007 G A 0.666611 1.5317e-05
16:10063969 G A 1.716120 -1.9464e-05
16:10075362 C T 0.090412 -6.9682e-06
16:10078393 A G 0.085862 -1.7152e-05
16:10079124 A G 0.225442 1.2354e-05
16:10086738 A G 0.055101 -8.0602e-06
16:10088149 A G 1.742908 -2.2013e-05
16:10089194 A G 0.053339 -4.3564e-06
16:10093864 T C 0.036564 -1.2583e-05
16:10102072 T C 0.029131 -1.8572e-05
16:10102969 A G 0.399276 4.7065e-06
16:10106767 A G 0.094259 -7.1031e-06
16:10112308 T C 0.178579 8.7143e-06
16:10112512 C T 0.259880 -2.3535e-05
16:10115263 G A 0.068117 -1.6926e-05
16:10120232 T C 0.023656 -1.6357e-05
16:10120890 C T 0.795166 -8.7467e-06
16:10123469 A G 0.284493 1.0603e-05
16:10131762 T C 0.032832 1.2185e-05
16:10136770 A G 0.064358 -1.7325e-07
16:10139121 G T 1.515616 1.4448e-05
16:10145293 A G 0.717483 1.5781e-05
16:10146493 C G 0.069100 3.6433e-05
16:10148252 T C 0.027706 -7.5795e-06
16:10155550 A G 0.075699 2.0801e-05
16:10157081 C T 1.277609 2.0330e-06
16:10158170 C T 0.230525 1.7923e-05
16:10172450 A G 0.073830 -5.5067e-06
16:10172984 T C 0.021241 -1.2926e-05
16:10179274 C G 0.295568 7.3535e-07
16:10183087 C T 1.566961 -2.2411e-05
16:10193022 A G 0.351088 -6.3474e-06
16:10197068 A G 0.808960 1.7187e-05
16:10197862 G A 0.541423 1.7101e-05
16:10211245 A G 0.075573 9.3862e-06
16:10214872 C T 1.802271 -6.4663e-06
16:10216403 A G 1.630979 2.5712e-05
16:10220866 T C 1.760000 -5.7119e-06
16:10231266 T C 0.061547 -4.6230e-06
16:10235992 G A 1.219827 4.9410e-05
16:10239733 C G 1.228227 3.9291e-05
16:10244676 C A 0.036337 2.5904e-07
16:10247683 C A 0.031416 -1.6401e-06
16:10248925 T C 0.031744 -2.6242e-05
16:10265157 T G 1.300534 -2.3758e-05
16:10266845 G T 0.033461 -8.4998e-06
16:10272741 T G 0.034091 -2.6855e-06
16:10285569 A G 1.422035 -3.2919e-05
16:10290592 A G 0.044533 -3.1831e-05
16:10291974 G T 1.336044 1.1058e-05
16:10295357 T C 0.472372 -5.2495e-06
16:10297945 T C 1.651931 -2.0934e-05
16:10299911 A G 0.103568 2.6983e-06
16:10300330 G A 0.033958 -1.8124e-05
16:10301539 A G 0.623341 -3.3382e-05
16:10305898 A G 1.445882 -9.3679e-06
16:10310378 T G 0.063154 -9.5233e-07
16:10310666 A G 0.042270 -1.0553e-05
16:10310848 C T 0.078831 -1.2550e-05
16:10311992 A G 0.063245 3.5842e-06
16:10312526 T G 0.029560 5.5168e-06
16:10313268 G A 0.320464 1.6229e-05
16:10318570 C T 1.015031 -3.6721e-05
16:10319809 T C 0.034909 -3.4857e-06
16:10321520 A G 0.138327 8.4923e-06
16:10323228 G A 0.032731 -8.1174e-06
16:10334645 T C 0.037217 -1.1914e-05
16:10336369 T C 0.044614 -6.5798e-06
16:10336503 C T 0.835278 -7.3994e-06
16:10336730 G C 0.482242 -1.6178e-05
16:10336997 A G 0.953848 4.4971e-06
16:10338295 C T 1.946243 -1.3822e-06
16:10340781 C T 0.750695 -3.0569e-05
16:10341141 C A 0.699589 -5.1307e-05
16:10342484 C T 0.355882 2.0498e-05
16:10342518 A G 0.536081 -4.9933e-05
16:10343927 A G 0.082924 -1.2377e-05
16:10344602 A G 0.350290 -4.8527e-05
16:10344766 C T 0.055429 4.6882e-05
16:10345018 C T 0.112348 9.1742e-06
16:10345668 A G 1.293903 -2.6341e-05
16:10346332 T C 0.117658 -2.7372e-05
16:10349893 T C 0.766080 -2.9618e-05
16:10349939 G C 1.760241 -1.2094e-05
16:10350137 G A 0.686281 2.3419e-06
16:10350784 C T 0.143397 1.9953e-05
16:10352739 G A 1.534221 1.5366e-06
16:10355745 A G 0.479402 1.2964e-05
16:10357140 G A 0.519040 1.0954e-05
16:10359780 G A 0.634377 1.8822e-05
16:10362802 A G 0.507897 -2.3813e-05
16:10364872 T C 1.597894 2.7750e-05
16:10368115 C T 0.021491 3.5033e-05
16:10369989 G C 0.180653 8.9582e-06
16:10370062 G C 0.054751 -1.9730e-05
16:10371892 A C 0.057854 1.6426e-06
16:10374359 G T 0.067744 8.2094e-06
16:10389412 T G 0.980807 1.6655e-05
16:10391185 C G 0.101971 2.0837e-05
16:10394930 C T 0.038827 -2.0606e-06
16:10394980 C T 0.144705 1.8946e-05
16:10395920 C T 0.399730 -1.8531e-05
16:10402541 G C 0.054721 -8.6494e-07
16:10405945 A G 0.064498 -9.1604e-07
16:10407374 T C 0.057630 -3.4586e-06
16:10413681 A C 0.682630 6.6485e-06
16:10415887 A G 0.169848 1.9215e-05
16:10417501 T G 0.144803 3.3297e-05
16:10417658 G A 0.699274 2.6720e-06
16:10423631 C T 0.639457 -2.5180e-05
16:10424952 C T 0.638925 -2.1218e-05
16:10426040 C T 0.650103 -1.0389e-05
16:10426128 G A 0.672087 -1.2817e-05
16:10426259 G A 0.059129 3.5643e-06
16:10427549 C A 0.612903 1.4886e-05
16:10428947 T C 1.718249 -1.4940e-06
16:10431456 G T 0.416352 2.7898e-05
16:10432323 A G 0.073869 3.0517e-06
16:10432583 A G 0.025898 -9.3242e-08
16:10433127 G A 0.091425 -1.0889e-05
16:10434389 C T 0.137107 9.7549e-06
16:10436072 G A 0.155832 1.2080e-05
16:10437820 T A 0.065147 3.7518e-06
16:10441268 T C 0.061801 -1.2584e-05
16:10442196 C A 0.068458 -1.4254e-05
16:10442233 C T 0.129843 4.6795e-06
16:10443796 A G 0.060278 1.3205e-05
16:10443995 A G 0.085378 2.1743e-05
16:10446142 C T 0.262733 -2.3775e-07
16:10452072 G C 1.547655 -5.3727e-05
16:10453844 G A 0.331100 -2.6650e-05
16:10456482 A G 0.082733 2.4919e-05
16:10472145 T C 0.054770 7.4054e-06
16:10472742 T C 0.046513 -1.0776e-05
16:10480388 T C 0.100338 9.1134e-06
16:10482312 G A 0.321116 -1.9680e-05
16:10498892 C T 1.490717 -3.2465e-05
16:10499331 T C 1.168475 -1.1233e-05
16:10503776 C T 0.083298 6.9164e-05
16:10509031 G A 0.033237 3.1486e-05
16:10516483 G A 0.042588 -2.3109e-05
16:10524957 T G 0.224524 -3.5228e-05
16:10525230 C T 0.225724 -3.6862e-05
16:10525643 C G 0.097511 -2.0115e-05
16:10526950 C T 0.175612 -4.9112e-06
16:10532589 T C 0.051037 -8.2786e-06
16:10549245 T C 0.033085 3.7486e-05
16:10554207 A G 1.136532 -9.8439e-06
16:10556313 C T 0.164070 1.3235e-05
16:10559263 G A 0.036908 4.7550e-05
16:10569039 G A 0.093886 1.3651e-05
16:10576298 G A 0.089546 4.0759e-06
16:10578791 T G 1.108002 -2.1113e-05
16:10578806 A G 0.051751 3.8428e-05
16:10581578 T C 0.118379 4.4336e-05
16:10582727 A G 0.068805 4.9897e-05
16:10586827 C T 1.256323 -6.6982e-06
16:10588544 G T 0.175684 -3.8960e-05
16:10589261 T C 0.184993 -3.2012e-05
16:10589345 G T 0.092490 3.7419e-06
16:10594136 T C 0.064848 4.8582e-06
16:10594904 T C 0.034652 4.8862e-05
16:10598467 G A 1.033997 -2.8508e-05
16:10608238 G T 0.046620 5.1375e-05
16:10612643 G T 1.123390 3.2629e-06
16:10614967 A G 0.172551 2.4521e-05
16:10619454 C T 0.206509 -1.2107e-04
16:10622270 A G 0.035402 1.3774e-05
16:10624579 A G 0.168260 2.8933e-05
16:10625887 T C 1.099822 -4.1280e-06
16:10626070 A G 0.154965 -1.6106e-04
16:10626122 C G 0.205860 -1.0968e-04
16:10630988 T C 1.570107 -1.5924e-05
16:10632213 T C 1.045101 -3.1944e-05
16:10633165 G A 1.722586 -2.5218e-06
16:10634060 T C 0.415979 4.6343e-05
16:10635600 G C 0.804400 1.9946e-05
16:10635983 C T 0.077640 7.4631e-06
16:10638783 G A 0.074453 5.6583e-06
16:10639012 A G 0.727922 -6.8122e-07
16:10641927 G A 1.105132 -1.7212e-05
16:10641958 T G 0.034153 -2.6602e-05
16:10643381 A G 0.051693 1.9185e-05
16:10644342 C G 0.071642 -4.1628e-05
16:10645563 A G 0.144978 4.7176e-07
16:10646797 C A 0.826449 2.0089e-05
16:10646843 T C 0.937885 1.3354e-05
16:10648665 T C 0.113130 -1.5056e-04
16:10650183 T C 0.028196 1.6540e-05
16:10651866 C T 0.043150 2.3396e-05
16:10655503 T C 0.083009 -4.0264e-05
16:10657605 A G 0.479996 2.3595e-05
16:10658899 T C 0.273049 -2.3868e-05
16:10665509 A G 1.352568 5.7816e-05
16:10665718 G A 0.799291 -5.7925e-06
16:10668176 C A 0.152570 -4.4653e-06
16:10669802 C T 0.125805 3.3169e-05
16:10676312 G C 0.388454 1.0839e-05
16:10677014 C T 0.343126 1.1060e-05
16:10678838 G A 0.179475 4.4452e-06
16:10680028 A G 1.075456 6.0419e-06
16:10682643 C T 1.199297 1.9671e-05
16:10683751 A G 0.186233 2.4945e-05
16:10686212 A G 0.568665 1.9828e-06
16:10687193 G T 0.182289 -1.4013e-05
16:10687290 A G 0.608141 -2.1051e-05
16:10689910 C G 0.036395 -1.5015e-05
16:10691650 T C 0.075621 4.2572e-06
16:10694466 A G 0.048304 3.2246e-06
16:10696712 A G 0.421195 4.1308e-05
16:10697022 T C 0.125646 1.9020e-05
16:10698348 C T 0.029436 2.7513e-05
16:10702090 A G 0.075112 2.5336e-05
16:10704700 C T 0.102055 2.5839e-05
16:10710739 C T 0.792131 5.8799e-06
16:10711883 C A 0.029712 -3.8610e-06
16:10711923 A G 0.030706 7.8439e-06
16:10712112 G T 0.125831 2.6848e-05
16:10718931 T C 0.363815 -1.0697e-05
16:10722040 C T 0.136412 2.8156e-05
16:10728445 T C 0.164963 -1.8698e-05
16:10732181 C T 0.344931 2.8342e-05
16:10733448 A G 0.167020 -1.8986e-05
16:10735901 A G 0.093090 3.3071e-05
16:10738488 C T 0.211728 2.2816e-05
16:10743686 C T 0.160613 -2.6538e-05
16:10745528 A G 0.590364 -7.0825e-06
16:10746002 T C 0.376282 3.6593e-05
16:10747161 T C 0.106499 -3.6913e-05
16:10748693 C G 1.266320 -4.2314e-05
16:10751286 G A 0.771231 -3.3101e-05
16:10753553 T C 0.307626 -4.0477e-06
16:10753613 T C 0.115052 2.1645e-05
16:10753981 A G 1.243346 2.0211e-05
16:10754400 A G 0.985829 -5.8171e-05
16:10755189 G A 1.439186 8.3669e-06
16:10755313 C A 0.137130 -7.3840e-06
16:10762914 C A 0.491317 -5.8548e-05
16:10768084 T C 0.127811 7.8413e-06
16:10769943 A G 0.056682 -1.6295e-06
16:10769958 C T 0.775687 -1.0800e-05
16:10775661 T C 0.379038 -2.1181e-05
16:10775857 G C 0.078650 -7.2559e-05
16:10779588 A G 0.375156 -9.1437e-06
16:10779741 C A 0.988263 -1.3822e-05
16:10784481 G T 0.248267 4.8562e-06
16:10787973 C T 0.625315 -7.1718e-06
16:10788556 T C 0.036038 -4.7308e-06
16:10788652 T C 0.023990 3.0562e-06
16:10790795 A C 0.439073 -2.2759e-05
16:10801740 A G 0.021448 -1.8373e-05
16:10803918 T C 0.031429 -7.0972e-06
16:10804402 G A 1.923032 9.5523e-05
16:10811152 C T 0.082694 -5.8053e-06
16:10811672 T G 0.310746 -1.0663e-05
16:10815609 G A 0.877473 -2.3476e-05
16:10823713 T C 0.152125 2.3260e-05
16:10824872 G A 1.328299 1.1169e-06
16:10830973 G A 1.390849 3.4120e-05
16:10833905 G A 0.560272 3.5751e-05
16:10834608 G C 0.604146 1.8155e-05
16:10837913 G C 0.218369 -2.3737e-05
16:10839907 G A 0.042673 -2.8986e-05
16:10845281 C T 0.132280 1.5616e-05
16:10848421 T C 0.116132 5.7645e-06
16:10855341 T C 0.475799 1.0251e-05
16:10856535 A G 0.048460 -1.9752e-05
16:10856585 T C 0.035143 -2.1356e-05
16:10861110 T C 0.370930 5.5089e-05
16:10861716 C T 0.054303 8.0468e-06
16:10863459 C G 1.406381 3.9341e-05
16:10863650 C T 0.096544 8.5122e-06
16:10864944 A G 0.582772 4.1014e-05
16:10866145 T C 0.513431 4.1497e-05
16:10882632 G C 0.059941 1.4037e-05
16:10888409 C G 0.193487 -6.4359e-06
16:10889444 G C 0.066948 -1.8341e-06
16:10896769 T C 0.105032 7.9871e-06
16:10897627 C T 0.254940 -1.6220e-05
16:10901698 C T 0.040920 -1.5476e-05
16:10903108 G A 0.250204 4.2097e-07
16:10903378 T C 0.093162 2.7832e-06
16:10907087 T C 0.074531 1.5303e-05
16:10908394 A G 1.160337 -1.7374e-05
16:10908735 A G 0.026765 2.2327e-05
16:10910817 T C 0.069636 9.9723e-06
16:10914566 G A 1.958009 -8.9766e-06
16:10916152 G A 1.928832 -3.1389e-05
16:10920439 G A 0.623332 -2.6556e-05
16:10922939 T C 0.022072 2.1639e-05
16:10924817 T C 0.172116 3.8496e-05
16:10924846 T C 0.133007 -4.4513e-05
16:10926738 T C 1.041491 -8.6343e-06
16:10929300 A C 0.242983 3.7430e-05
16:10929430 A G 0.045445 5.6449e-06
16:10933702 A C 0.160516 -6.0302e-05
16:10937856 T C 0.038330 -1.3467e-05
16:10940863 T G 0.172152 1.2284e-05
16:10943112 T G 0.030988 9.8624e-06
16:10946715 T G 0.222904 1.7534e-05
16:10948646 T C 0.037045 1.9573e-06
16:10949209 C T 1.470716 -4.9691e-05
16:10950425 G A 1.637389 -3.0369e-05
16:10957130 T C 0.040131 2.0984e-05
16:10965126 A G 0.474712 9.7024e-05
16:10974221 C T 0.097514 4.3480e-06
16:10974305 T C 0.036944 3.1849e-05
16:10975311 G T 1.495670 -2.1845e-05
16:10981796 A G 0.059525 -1.2041e-05
16:10982933 A G 0.259539 1.9701e-05
16:10989219 G C 0.021718 1.1695e-06
16:10991449 T G 0.122170 -2.7028e-06
16:10991878 C T 0.131294 -2.0047e-05
16:10992328 C T 0.167997 -2.7620e-05
16:10992715 G T 1.601367 -2.0816e-05
16:10995145 C T 0.121819 -4.0710e-05
16:10997168 T G 1.216182 9.1764e-06
16:10997243 G C 0.172292 -1.4132e-05
16:11000848 C G 0.574462 -2.0386e-05
16:11001694 C T 0.170971 -8.2678e-06
16:11001821 T C 0.060103 -4.5640e-05
16:11002626 A G 1.418533 2.1364e-05
16:11008262 A G 0.580656 -2.2348e-05
16:11008280 C A 0.631462 3.2877e-05
16:11010626 C T 1.142187 -5.6805e-05
16:11011728 A G 0.218392 -1.4470e-05
16:11011921 G A 0.030741 4.3685e-05
16:11016045 T C 0.225848 1.4393e-05
16:11018447 A G 0.100393 -2.7068e-05
16:11020255 G A 1.575995 4.6366e-05
16:11024105 T C 0.986432 1.5785e-05
16:11025884 T G 0.104688 2.4244e-05
16:11027668 C G 0.055134 7.5586e-06
16:11034933 G A 1.182857 -1.7278e-05
16:11039635 A C 0.219668 -3.1384e-06
16:11046826 G A 0.797921 -9.9632e-06
16:11053080 G A 0.051576 1.8645e-05
16:11056378 T C 0.257180 -2.4720e-05
16:11059776 G C 0.057607 1.1014e-05
16:11061205 T C 0.360527 1.8639e-05
16:11061668 A G 0.029294 -1.4413e-05
16:11071904 T C 0.032854 1.9041e-06
16:11081249 G C 1.631897 7.3673e-06
16:11086902 T C 1.025902 -1.2721e-05
16:11096561 T G 0.040443 4.0244e-06
16:11097479 T C 0.139791 4.5036e-05
16:11106058 A G 0.166751 -1.1056e-05
16:11114192 T C 0.045253 -1.7915e-05
16:11127055 C T 0.246563 -2.7629e-05
16:11134903 A G 0.141914 4.0719e-05
16:11134972 T C 0.114191 5.2113e-06
16:11137317 C T 0.053381 -1.6433e-05
16:11145810 G A 0.251055 -1.7762e-05
16:11151228 T C 0.033864 -1.0290e-05
16:11153343 A G 0.105924 -3.7095e-05
16:11154770 A G 0.821940 -5.6880e-06
16:11156812 A G 0.128476 -4.6849e-06
16:11158885 A G 1.303884 1.6673e-05
16:11166688 A C 0.643027 -1.5132e-05
16:11177801 G A 1.096716 9.7678e-06
16:11179873 G A 0.706214 -1.7979e-05
16:11185464 T C 0.186164 1.6676e-05
16:11187783 A G 0.649967 -1.5056e-05
16:11193684 C T 0.024749 8.7170e-06
16:11200166 T G 0.245836 -1.2880e-05
16:11207722 C T 0.854587 2.8396e-07
16:11207911 T C 0.055500 6.3482e-05
16:11210415 C T 0.614101 1.4320e-05
16:11210504 G T 0.093343 3.8299e-05
16:11224966 G A 0.495664 -2.6113e-05
16:11225876 T C 0.071970 2.0306e-05
16:11229554 C A 0.042507 1.2752e-05
16:11230112 A G 0.164651 -4.7772e-07
16:11238783 A G 0.680945 -2.9847e-05
16:11249329 A G 1.313904 9.5967e-06
16:11260710 A C 0.044426 -2.1746e-05
16:11261403 G A 0.073677 1.6417e-05
16:11269399 G T 0.059885 1.0921e-05
16:11273459 T C 0.223598 -2.3733e-05
16:11288154 T C 0.935606 4.3620e-06
16:11295248 A G 0.464384 1.2807e-05
16:11296285 A G 0.458463 -1.8827e-05
16:11299077 C T 1.724293 -1.3379e-05
16:11304320 T C 0.160211 -1.4374e-05
16:11305836 G A 1.314374 9.3681e-06
16:11307734 C T 1.784419 3.0687e-08
16:11308304 A G 0.847888 -3.4588e-05
16:11308338 C A 0.077046 4.1583e-06
16:11318537 G A 1.084658 -2.1425e-05
16:11324737 G A 0.311833 -1.5167e-05
16:11328137 G A 0.042452 4.5849e-06
16:11328937 C A 1.943536 1.3951e-05
16:11339702 C T 0.813534 -5.7471e-06
16:11346586 G A 0.144858 2.0629e-05
16:11347858 C T 0.578169 -3.3573e-05
16:11348706 G C 0.025317 -7.1640e-05
16:11354497 C T 0.604087 -1.5268e-05
16:11362729 A G 1.116950 1.3238e-05
16:11363003 G C 0.035831 -6.8261e-06
16:11364079 T A 0.871819 -8.9309e-06
16:11366669 A C 0.024006 1.5451e-05
16:11367154 T C 1.865493 9.4393e-06
16:11367195 C G 0.387811 2.5939e-05
16:11370548 A G 0.062742 -8.5350e-06
16:11382753 A G 0.066462 3.6841e-05
16:11384829 T C 0.426057 -1.5091e-05
16:11396350 A C 0.166602 -6.0586e-06
16:11403893 T C 0.368015 -8.3713e-06
16:11404762 C T 1.426927 -6.7673e-06
16:11404830 C G 0.191423 -1.1696e-05
16:11406803 T C 0.697551 1.4126e-05
16:11408375 T C 0.059418 -1.4508e-05
16:11412623 A G 0.536873 -1.7432e-05
16:11419018 T C 0.789911 4.6965e-06
16:11419589 A G 0.166030 4.1845e-06
16:11420693 A G 0.029011 -1.7947e-05
16:11422899 G C 0.045620 3.7918e-06
16:11425655 A C 0.220278 -1.4269e-05
16:11437779 T C 1.407926 1.6564e-05
16:11439679 G C 1.049119 -1.8051e-06
16:11443424 A C 1.570642 1.0526e-05
16:11443873 T G 0.515080 1.4885e-05
16:11444572 C A 0.536451 -1.7935e-05
16:11448517 A G 0.289709 1.7558e-05
16:11449841 C A 1.093074 -2.0263e-06
16:11451301 G A 1.251766 -2.2877e-06
16:11452266 T C 0.023753 -9.7828e-06
16:11457527 T C 1.532465 1.3812e-05
16:11462429 G C 0.175508 3.5075e-05
16:11464455 A G 0.496339 7.5329e-06
16:11470066 A G 1.119326 -5.0551e-05
16:11475039 G C 0.218749 2.5229e-05
16:11478148 G A 1.206227 -6.2279e-05
16:11478974 C A 1.041855 -4.5554e-05
16:11479041 G A 1.958161 -4.9391e-05
16:11479710 G A 0.083697 2.9427e-05
16:11481845 G A 1.629771 -1.2597e-05
16:11484307 C T 0.177401 2.4211e-06
16:11484549 C T 0.141641 -3.0456e-05
16:11485389 G A 0.647205 -3.8825e-05
16:11489018 A G 1.136756 2.5700e-05
16:11489686 T C 1.776564 -7.7146e-06
16:11489955 T G 0.458444 -5.0427e-05
16:11497549 G A 1.157903 -8.7001e-06
16:11498745 C T 0.709969 -4.5243e-05
16:11499444 T C 0.286869 7.3675e-06
16:11500741 C T 1.978162 -3.2714e-05
16:11500751 T C 0.573184 1.6047e-05
16:11501432 C T 0.093902 1.1224e-05
16:11502294 C T 0.737676 1.8635e-05
16:11503269 G A 0.066669 9.1575e-06
16:11505265 T G 0.336836 2.2551e-05
16:11507852 A G 1.078140 3.8534e-05
16:11508572 T G 0.882563 1.0523e-05
16:11510720 A G 0.687898 6.7730e-06
16:11517850 T C 0.029978 1.6340e-06
16:11518126 G A 0.527388 -8.6237e-06
16:11518637 T C 0.187748 4.3055e-05
16:11519579 A C 0.542154 -2.5912e-05
16:11519710 G T 0.026671 -1.8411e-05
16:11522673 C T 0.803047 8.7520e-06
16:11523076 C T 0.098394 -1.6595e-05
16:11524663 T C 0.036863 -1.1925e-06
16:11526524 C A 0.851257 -1.6593e-05
16:11536429 C A 0.950336 -1.4776e-05
16:11536655 T C 0.123689 2.6541e-05
16:11541896 A G 1.661613 -5.6485e-05
16:11542488 A G 1.032562 -2.0556e-05
16:11542894 T C 1.656361 -4.6750e-05
16:11544509 G C 0.147438 -1.7552e-05
16:11544673 A G 1.179390 -3.1613e-05
16:11545894 C T 0.085109 -5.3006e-06
16:11548629 C T 0.062885 -1.6734e-05
16:11554867 T C 1.019371 -1.5225e-05
16:11556902 C T 0.040060 2.1901e-05
16:11557982 G A 1.588248 -1.9467e-05
16:11563348 A G 0.067997 4.3131e-05
16:11571453 A G 0.057432 1.0075e-05
16:11573853 A G 0.342925 1.9358e-05
16:11574756 C A 0.140992 -9.5938e-06
16:11582737 A G 0.041089 5.9459e-06
16:11583948 G A 0.505771 1.9575e-05
16:11586216 A G 0.353337 4.8937e-05
16:11587329 T C 1.597787 -2.4800e-05
16:11589761 C A 1.632579 -2.5115e-05
16:11592003 T C 0.074511 3.1914e-06
16:11593674 A G 1.348287 -2.9624e-05
16:11594747 T G 1.454877 -4.2248e-05
16:11595078 C T 1.403797 -2.5373e-05
16:11596375 T A 0.025512 -3.4921e-05
16:11598435 T C 1.282082 -3.0393e-05
16:11599866 C T 0.106028 -9.0139e-06
16:11600230 C T 0.121611 -1.3753e-06
16:11602939 T C 0.050846 1.2663e-05
16:11605604 A G 1.273526 -3.0738e-05
16:11606969 T C 1.288155 -2.5409e-05
16:11608756 A G 1.299353 -2.1741e-05
16:11612436 G C 1.408104 -6.1514e-06
16:11612706 C G 1.468827 -5.5781e-05
16:11613169 A G 0.594931 -3.0690e-07
16:11614838 C T 0.108050 1.5763e-05
16:11615062 T C 0.147753 -1.6246e-05
16:11615660 T C 0.124779 -1.8621e-05
16:11617658 G A 0.852708 -3.3481e-05
16:11621220 C T 0.986488 -3.2138e-05
16:11621325 C T 0.661509 4.2351e-05
16:11626938 C G 0.188092 1.8248e-05
16:11627550 C T 0.244248 -3.4705e-05
16:11631394 T C 0.049720 -1.8849e-05
16:11632804 G A 0.564228 2.2360e-05
16:11635010 G A 0.625467 2.5447e-05
16:11636903 T C 0.029336 -9.5289e-06
16:11640789 A G 0.049570 1.6104e-05
16:11640890 C T 0.033484 6.4970e-06
16:11641180 G A 0.974339 -1.0940e-05
16:11646226 A G 0.080623 -1.9274e-05
16:11646313 G A 0.373179 -1.9911e-05
16:11646567 T G 0.128398 -1.7593e-05
16:11647492 C T 0.447327 1.9905e-05
16:11647532 T C 0.026389 1.3541e-05
16:11647676 A G 0.131920 -1.5322e-05
16:11650057 C T 1.601909 9.9958e-06
16:11650887 T C 0.944308 -4.2301e-06
16:11652001 T C 0.186064 -1.6235e-05
16:11655045 A T 0.606031 3.3507e-05
16:11659255 G T 0.426265 -7.6244e-06
16:11659562 A C 1.275843 8.1122e-06
16:11660702 T C 0.403294 -2.7007e-05
16:11664641 G A 0.040112 9.7888e-06
16:11665321 C A 0.386701 2.1841e-05
16:11668543 T C 1.497657 8.0588e-06
16:11669568 A G 0.722716 5.5454e-06
16:11674500 G T 0.057195 1.0045e-05
16:11675522 T C 0.349624 1.5203e-05
16:11676546 T C 1.416936 1.9572e-06
16:11679823 C T 0.750204 1.0665e-05
16:11681698 G A 0.614915 6.8739e-06
16:11688159 T C 0.656390 3.9916e-06
16:11688990 C T 0.068760 -2.5663e-05
16:11690748 A G 0.383731 -3.8241e-06
16:11691753 C T 0.971774 1.6974e-05
16:11692525 G C 0.048707 7.3635e-05
16:11694874 G C 0.045136 -9.0711e-06
16:11700928 G A 0.422152 -8.9344e-06
16:11703682 C T 1.759653 1.8716e-05
16:11707567 A G 0.797032 8.6893e-05
16:11709659 T C 0.034581 -2.0427e-06
16:11715942 A G 0.078919 -2.9138e-05
16:11716734 A G 0.039748 2.1582e-05
16:11718261 C T 0.299385 4.3917e-05
16:11718312 C T 0.058772 5.0149e-05
16:11718394 T G 0.105048 -7.1459e-07
16:11723276 A G 0.451173 5.1912e-06
16:11724369 T C 0.067413 1.9823e-05
16:11726239 A G 0.066676 -4.9694e-06
16:11727983 C T 0.478620 1.4097e-05
16:11734317 C T 1.475968 1.6621e-05
16:11737090 T C 1.476419 1.5203e-05
16:11745762 C G 0.532364 3.4612e-05
16:11750649 T C 0.101779 1.7820e-05
16:11753235 A G 0.071058 -4.7432e-06
16:11754556 C T 0.024091 -1.1932e-05
16:11758731 A G 1.261451 4.6216e-06
16:11759483 G A 0.841792 -2.1649e-05
16:11760125 A C 0.073976 -6.7241e-06
16:11769963 T C 0.968908 1.6995e-05
16:11770978 A G 0.058448 4.2835e-06
16:11773662 G C 1.093980 1.0086e-05
16:11773981 G A 0.188027 -4.8266e-07
16:11774391 A C 0.053072 -1.3673e-05
16:11784965 T C 0.030699 -9.9757e-06
16:11785747 C G 0.038064 -4.5366e-06
16:11789190 T C 0.998676 2.1142e-05
16:11789571 C T 0.024159 -3.3844e-06
16:11800685 G A 0.039804 2.7466e-05
16:11802479 C T 0.038700 -3.3560e-05
16:11821708 A G 0.856541 9.2739e-06
16:11822462 C T 0.023915 1.5755e-05
16:11825293 A G 0.093438 -2.5595e-05
16:11826013 T C 1.131634 2.7286e-05
16:11826890 A G 0.072979 1.1886e-04
16:11827546 C T 0.141765 -5.1494e-05
16:11835147 C T 0.087949 5.7637e-06
16:11837682 G A 1.583379 -4.0711e-05
16:11839900 G A 0.072187 -1.9534e-05
16:11841494 T C 0.037798 -2.3876e-05
16:11844195 C T 0.203715 5.2154e-05
16:11850150 G C 0.021374 -1.0962e-05
16:11851697 A G 0.046042 -2.2965e-05
16:11851799 T C 0.028222 1.4047e-04
16:11852027 G T 0.047597 2.6129e-05
16:11854650 C T 0.090046 -4.9675e-07
16:11861071 C T 0.022893 2.5460e-06
16:11864139 G A 0.133040 4.9896e-06
16:11871961 G T 0.061560 1.3774e-07
16:11872504 C A 0.430825 9.2168e-07
16:11876203 C T 0.112591 -2.0577e-05
16:11877355 G A 1.050476 2.6419e-05
16:11887648 C T 1.714692 1.3039e-05
16:11888919 T C 0.411090 3.2645e-05
16:11889059 C T 0.298395 5.3464e-05
16:11903888 A T 0.039989 1.0134e-05
16:11904393 T G 0.278174 4.3185e-05
16:11905118 T C 0.473498 -1.0781e-05
16:11908022 C G 1.115373 5.8288e-05
16:11913383 C T 0.573612 8.1036e-06
16:11919946 G C 1.317127 -2.6458e-05
16:11922063 G A 1.292111 -1.8540e-05
16:11924241 A G 0.038366 -3.0480e-06
16:11926943 C T 0.043260 -3.7105e-05
16:11940764 C T 1.200602 -1.5205e-05
16:11946414 T C 0.036509 -3.7293e-05
16:11948721 A G 0.141323 7.7191e-06
16:11956498 T C 0.053790 1.4754e-05
16:11958382 G A 0.073476 -9.5644e-08
16:11959858 T C 0.070217 4.3326e-05
16:11966916 A G 0.043793 -9.9305e-06
16:11970882 G T 0.711212 6.5570e-06
16:11979434 G A 0.077510 -8.8624e-06
16:11981487 A G 0.706162 4.7710e-06
16:11987390 G A 0.028067 2.4218e-05
16:11993067 A G 0.048080 9.3733e-07
16:11995115 G A 0.057523 -4.0380e-05
16:12001172 A G 0.076407 4.3142e-06
16:12005192 A G 0.034980 -4.3506e-06
16:12006338 T C 1.199923 -1.2224e-05
16:12008513 A G 0.665664 1.6417e-05
16:12009781 A G 1.894384 -5.5290e-06
16:12016637 T C 0.060376 -9.3532e-06
16:12040511 A G 0.143693 4.8331e-07
16:12041738 T C 0.057412 -3.5184e-05
16:12041768 G A 0.933769 -9.9175e-07
16:12043245 C A 0.029440 -7.7279e-06
16:12047865 A G 0.088757 3.3118e-05
16:12054073 C G 0.269592 -7.6684e-06
16:12055191 T C 0.793734 -7.2208e-06
16:12059032 G A 0.089536 -2.1452e-05
16:12060163 G A 1.976257 -1.5159e-05
16:12062396 C T 0.677599 2.6597e-05
16:12069780 G A 0.250029 2.5324e-05
16:12071213 T C 0.604295 1.7364e-05
16:12073383 T G 0.022789 -7.3992e-06
16:12073959 G A 1.860257 -6.1717e-06
16:12080542 C A 1.699842 -1.2470e-05
16:12086955 A G 0.245939 2.3776e-05
16:12089483 G T 0.085135 1.3200e-06
16:12098262 C T 0.171133 -2.2576e-05
16:12105982 T C 0.987030 2.6593e-05
16:12107062 G A 0.192747 7.7503e-06
16:12127769 A C 0.986845 2.0681e-05
16:12138938 C T 0.860806 6.9230e-06
16:12140042 A G 0.908809 -8.1255e-06
16:12145791 C G 0.060856 8.5366e-06
16:12151283 G A 1.415417 -1.7339e-05
16:12153374 C A 1.445055 1.7954e-05
16:12156507 T C 0.027765 8.1891e-06
16:12157067 T G 0.592347 -4.5370e-06
16:12158825 T C 0.773230 1.5428e-05
16:12162895 T G 0.023201 3.5134e-05
16:12163933 T G 1.618291 -8.9882e-06
16:12177673 C T 0.176885 -1.6141e-05
16:12177955 G A 0.320292 -2.2688e-05
16:12181702 T G 0.391145 -2.2849e-06
16:12188092 A G 0.105460 -1.5846e-05
16:12191465 T C 0.147636 1.6116e-05
16:12194260 G A 0.020663 -1.6065e-05
16:12195123 C T 0.409610 6.2848e-07
16:12197911 C T 0.495813 5.7047e-06
16:12198908 A G 0.039128 1.5867e-05
16:12206631 T C 0.038437 -1.0588e-04
16:12215368 T G 0.485981 -1.2226e-05
16:12216434 T C 0.049982 1.8702e-05
16:12218259 T C 0.041780 5.6379e-06
16:12227783 T C 0.054471 -1.3265e-04
16:12231739 T G 1.348326 1.8681e-05
16:12232419 A G 0.027051 1.9756e-05
16:12232547 T C 1.130164 9.2928e-06
16:12233364 T C 0.085213 -1.4634e-05
16:12234958 G A 0.305585 -1.0913e-05
16:12235245 T C 0.032293 -1.1529e-05
16:12236130 T C 0.020218 6.8146e-06
16:12241441 A G 0.495443 5.7928e-05
16:12245525 T C 0.272211 3.2141e-06
16:12247810 C T 0.299911 -5.8822e-06
16:12248879 T C 0.053981 -8.9374e-06
16:12249127 A G 0.118005 8.9711e-05
16:12249185 C A 0.045682 -4.9777e-07
16:12249272 A G 0.669247 6.8568e-06
16:12252401 A G 1.789310 6.1746e-05
16:12253681 G A 0.038570 2.2933e-05
16:12256147 T C 0.526635 -4.9141e-06
16:12258363 T C 0.083827 5.6504e-05
16:12262064 T C 0.507667 -2.2875e-05
16:12262263 G A 0.366067 5.4889e-06
16:12268830 A C 0.122290 -4.0766e-06
16:12280899 A G 0.039995 -4.4854e-05
16:12283735 G T 0.389983 -2.3731e-06
16:12303543 C A 0.161233 7.7272e-06
16:12304148 A G 0.052199 -3.4609e-06
16:12305767 A G 1.090357 1.5549e-05
16:12309682 T C 0.140580 -4.4186e-05
16:12310642 T C 0.091617 4.6083e-05
16:12315925 C G 0.242694 -9.2450e-06
16:12322808 T C 1.116788 2.5994e-05
16:12328294 G A 0.095745 -5.0626e-06
16:12330351 T C 0.044624 -1.6766e-05
16:12334336 A G 0.301050 9.9799e-06
16:12337158 G T 0.041624 1.7943e-05
16:12338867 A G 0.087705 4.5036e-05
16:12339221 G T 0.156332 -3.7018e-06
16:12356978 T C 0.079795 -3.6505e-07
16:12357859 T C 0.120926 -4.7242e-05
16:12362279 G C 0.074492 -2.7800e-05
16:12367791 C T 0.283763 3.2124e-05
16:12376161 C T 0.056559 2.8266e-05
16:12377538 G A 0.030274 -1.3395e-05
16:12381694 T C 1.189118 -8.3350e-07
16:12388443 C T 0.027586 1.2019e-05
16:12392381 G A 0.035035 6.1285e-05
16:12397111 C T 0.024947 2.4336e-05
16:12399562 C T 1.570473 2.5809e-05
16:12400161 C A 0.062829 -2.0852e-05
16:12408759 A G 0.046899 -3.3270e-06
16:12408821 A G 0.037285 6.4317e-05
16:12419248 T C 0.045468 -1.5927e-05
16:12424632 T G 1.082460 1.4671e-05
16:12429654 G A 0.038181 2.8825e-05
16:12432830 A G 0.052965 7.7433e-06
16:12438850 T G 0.029115 -2.7603e-05
16:12440899 G C 0.021799 -1.8432e-05
16:12447298 T C 0.033760 2.7207e-05
16:12448581 T C 0.059730 1.2767e-05
16:12448822 C T 0.186729 9.9250e-06
16:12452909 C T 1.168624 -1.6646e-06
16:12456402 C T 0.089075 -1.6416e-05
16:12456922 G A 1.755560 -3.4103e-05
16:12458667 A G 0.060807 1.4788e-05
16:12461016 G T 1.603013 -4.7964e-05
16:12468954 T G 0.065657 -2.2839e-05
16:12469071 T C 0.909094 -3.0172e-05
16:12476086 G A 1.014058 -2.1231e-05
16:12479476 T C 0.036804 -4.1078e-05
16:12480591 G A 0.082613 1.5238e-05
16:12482789 C A 0.257826 9.6137e-06
16:12482889 G A 1.781731 -3.9316e-05
16:12486383 A G 0.318023 1.9635e-05
16:12494049 G T 0.032549 3.5944e-05
16:12496164 T G 0.033396 1.2571e-06
16:12497509 T C 0.089358 1.1341e-05
16:12499140 C T 0.029060 -4.4125e-06
16:12505469 G T 1.262010 -5.1211e-06
16:12516765 A G 0.028404 -2.1018e-05
16:12517005 T C 0.062732 1.3049e-05
16:12524289 A G 0.036921 2.2435e-05
16:12525833 A G 0.929205 -4.4857e-05
16:12532036 G C 0.230457 3.9378e-05
16:12532904 T C 0.035058 -1.2236e-07
16:12533051 G A 0.023682 -1.0634e-05
16:12536294 G A 1.243317 7.1918e-05
16:12542758 T C 0.425106 2.0281e-05
16:12542911 T C 0.022185 -7.9648e-06
16:12543322 A G 0.038330 5.0491e-06
16:12544369 A C 0.020828 -2.0486e-08
16:12546324 T C 0.048541 -1.5892e-06
16:12551291 C T 0.688793 5.2171e-05
16:12551735 G T 0.027862 -1.9796e-05
16:12553109 T C 0.840808 1.0267e-05
16:12554460 C T 0.595778 4.7916e-05
16:12556076 T C 0.106758 3.7328e-06
16:12557036 A G 0.029034 -2.2300e-05
16:12561668 A G 0.080938 3.4973e-05
16:12563362 C A 0.026609 -3.2266e-06
16:12563922 C T 0.478406 1.0609e-05
16:12564907 A G 0.197109 -5.8575e-05
16:12572443 T C 0.450027 9.3248e-06
16:12581258 C T 0.201793 1.4143e-05
16:12595967 G A 0.262672 2.2142e-05
16:12596511 C T 0.445382 -1.5931e-05
16:12596935 T C 0.049298 2.6301e-05
16:12601915 C G 1.856681 3.5165e-05
16:12604996 G A 0.029641 -1.5484e-05
16:12605946 G A 0.069389 7.9854e-05
16:12607546 C A 0.065822 2.0774e-05
16:12608920 A G 0.581250 1.2555e-05
16:12609267 C A 0.299531 4.9400e-05
16:12611373 G C 0.160113 1.9734e-05
16:12612104 C G 0.464325 -1.0274e-05
16:12613039 A G 0.809171 1.7578e-05
16:12613098 A G 0.056578 -1.2339e-06
16:12613317 G C 1.744297 2.1697e-05
16:12613477 C T 1.137052 -3.7113e-05
16:12614005 A G 0.026083 -4.5808e-06
16:12615194 G A 0.886961 -1.6180e-05
16:12617474 C T 0.502366 -1.1829e-05
16:12618324 G C 0.056886 1.0315e-05
16:12618855 A G 0.048317 2.9439e-05
16:12620413 T G 0.031153 -2.1773e-05
16:12620525 G A 0.048850 -2.6302e-05
16:12620830 A G 0.225273 4.8591e-07
16:12623096 C G 0.067786 -2.1045e-05
16:12624980 T C 0.475455 3.5920e-06
16:12625662 A G 0.083483 1.3730e-05
16:12627518 G A 0.040226 -3.5331e-05
16:12627744 T C 0.033503 3.8731e-06
16:12627893 A G 1.377369 2.0276e-05
16:12628452 C G 1.249247 2.2650e-06
16:12630187 C A 0.458427 2.7583e-05
16:12632626 A G 0.337030 -3.2445e-06
16:12633513 T C 0.335894 -7.8813e-06
16:12634014 A G 0.064572 -2.1482e-05
16:12634307 A C 0.206782 7.1361e-06
16:12635361 C G 0.103256 -1.4342e-06
16:12635613 T C 0.138314 4.8618e-06
16:12639220 T C 0.048772 8.3859e-06
16:12640309 C T 0.941302 -1.9937e-05
16:12641115 T C 0.033468 -2.3042e-06
16:12641495 A G 0.021062 -6.3511e-05
16:12641791 C T 0.355785 -3.5675e-06
16:12641929 C A 0.026986 4.1960e-05
16:12643842 G T 0.057876 1.2294e-07
16:12644688 T C 0.023906 -5.0000e-05
16:12645652 T C 0.361686 -2.3084e-05
16:12645979 A G 0.025330 8.3521e-06
16:12648059 A G 0.205412 8.7881e-06
16:12649024 C T 0.084554 -7.5726e-06
16:12649174 T C 1.243025 2.9104e-05
16:12653960 G A 1.965068 -1.3889e-05
16:12658746 G T 0.405891 -4.5349e-05
16:12658854 T C 0.029001 2.0248e-05
16:12659229 G A 0.295088 -1.7711e-05
16:12659427 A G 0.020215 -4.7420e-05
16:12661805 C G 0.027846 3.7611e-05
16:12662216 A G 0.055358 1.0773e-05
16:12662395 A G 0.028810 2.4368e-05
16:12662448 A G 0.047860 1.0231e-05
16:12663424 G C 0.102948 -1.8762e-05
16:12667366 A G 0.439881 -3.0591e-05
16:12670495 A G 0.448589 -2.8081e-05
16:12672013 A G 0.032861 -8.4269e-07
16:12672787 G A 0.665073 -2.9340e-05
16:12675659 A C 0.472177 -1.8791e-05
16:12676922 A G 0.215718 -1.4951e-07
16:12682246 A G 0.890969 1.3944e-05
16:12691653 T C 1.202387 3.8643e-05
16:12693346 C T 0.315579 -2.7018e-06
16:12693610 C G 0.300411 -6.3416e-06
16:12693742 C A 0.218512 6.8134e-06
16:12694060 C T 0.887720 4.3579e-05
16:12695882 A C 0.574362 4.8702e-05
16:12697211 G T 0.618482 -2.4212e-06
16:12697590 T G 0.031387 1.6771e-07
16:12704870 A G 0.031507 -1.9492e-05
16:12706689 C G 0.912327 2.9361e-05
16:12707102 T C 0.138045 -2.6076e-05
16:12707379 G A 0.346395 -1.9570e-05
16:12708711 T C 1.173635 9.3356e-06
16:12712280 C A 1.782143 -3.0868e-05
16:12712348 C G 0.036181 -1.2036e-05
16:12712458 C T 0.202793 -1.9734e-05
16:12712483 C T 0.034750 1.5800e-06
16:12715788 T C 0.045912 -3.8028e-06
16:12718254 A G 0.223134 -1.9502e-05
16:12718443 G T 0.642388 -5.3070e-05
16:12718845 C G 0.076436 1.4244e-05
16:12719053 A G 0.981132 -7.9858e-06
16:12719433 T C 0.130976 -6.4081e-05
16:12719621 C T 0.974105 4.5161e-05
16:12721243 A G 0.021974 -1.8435e-05
16:12723062 A G 0.039761 1.0649e-06
16:12723702 C G 0.026648 2.4376e-05
16:12725212 G A 0.254294 -3.8822e-06
16:12727894 T C 0.955104 -3.1973e-06
16:12730018 A G 0.130203 1.0111e-06
16:12733350 T C 0.061814 -3.0875e-06
16:12733598 A G 0.090662 3.7595e-05
16:12734368 A G 0.828728 2.0676e-06
16:12742340 T C 1.271104 -1.3615e-05
16:12743796 A G 0.036895 -4.4712e-05
16:12745733 C T 0.028774 1.3029e-05
16:12749375 C T 0.137441 4.3868e-06
16:12749495 A G 1.805539 2.8793e-05
16:12749601 A C 0.039508 -8.6172e-06
16:12753531 T C 0.044338 1.3271e-05
16:12758966 C T 1.906335 3.8533e-05
16:12760767 G A 1.798801 4.6716e-05
16:12760911 T C 1.853451 6.3229e-05
16:12762543 C T 0.037512 3.0417e-05
16:12763689 C T 0.060729 7.7811e-06
16:12766292 C T 0.094194 -2.4276e-05
16:12769179 C G 0.053657 2.0701e-05
16:12770901 A G 1.640918 2.2612e-05
16:12775675 T C 0.066082 3.8278e-06
16:12776281 G A 1.198051 2.3863e-05
16:12776837 A G 0.176222 -4.9649e-06
16:12777101 G A 0.398042 3.9422e-05
16:12777425 T C 0.043961 6.8862e-06
16:12778076 A C 1.062791 2.4282e-05
16:12778817 A G 0.045773 -1.3622e-05
16:12782117 C T 0.174320 5.2775e-05
16:12786784 C T 0.272763 -3.6800e-06
16:12787460 G C 0.068724 2.1015e-05
16:12793839 A C 1.117742 2.4263e-05
16:12795919 T C 0.033094 -5.6993e-05
16:12797011 G A 0.023107 -7.9724e-06
16:12805932 C T 0.349803 -3.4189e-06
16:12807752 T C 0.157455 -4.7899e-05
16:12815954 A G 0.037564 2.0873e-05
16:12817590 A G 0.031673 4.9914e-06
16:12817902 T C 1.525746 8.9061e-06
16:12822280 G A 0.036850 1.9113e-05
16:12830658 C T 0.148175 8.8057e-06
16:12843226 A G 0.075832 2.5903e-05
16:12847439 T C 0.029170 1.4730e-05
16:12848389 A G 1.447706 -2.9493e-05
16:12850671 C T 0.386208 -3.7748e-05
16:12851394 C T 0.036493 9.5390e-06
16:12852101 C G 0.779443 -9.1270e-06
16:12852522 G C 0.052099 1.0915e-05
16:12854120 A G 0.076517 7.1772e-06
16:12860938 A G 0.081649 2.0343e-05
16:12862007 C A 1.407922 -6.6080e-06
16:12863749 C A 0.210505 -4.0085e-05
16:12864818 A C 0.074894 -9.4348e-06
16:12867710 G A 0.582321 -5.2698e-06
16:12873738 T C 0.043624 -1.0172e-05
16:12873900 G C 0.580211 6.4088e-06
16:12877538 C T 0.062109 3.3081e-05
16:12877695 C G 0.193282 -5.9315e-05
16:12878592 T C 0.887503 9.2195e-05
16:12879969 A C 0.126324 -6.2596e-05
16:12897578 T G 0.345742 -1.4299e-05
16:12904924 C T 0.346586 -1.3488e-05
16:12908797 C T 0.276405 -1.5987e-05
16:12918222 A G 0.135731 -3.8917e-05
16:12923603 T C 0.238357 -4.7907e-05
16:12926310 C T 0.076303 -4.1524e-06
16:12926662 C T 0.121952 1.0691e-05
16:12927912 G A 0.061577 3.1602e-05
16:12931918 A G 0.051047 1.1531e-06
16:12937051 C A 0.274899 -1.5163e-05
16:12937158 T C 0.035922 -1.4439e-05
16:12937472 C T 1.340808 -1.5738e-05
16:12942865 T C 0.770043 3.0647e-05
16:12943523 C T 0.059366 -1.2266e-05
16:12953246 G A 0.293273 3.3989e-05
16:12960212 C T 0.329205 1.0444e-05
16:12960925 C A 0.059538 -4.5908e-06
16:12961080 C T 0.157478 -1.6946e-06
16:12961740 A G 0.274318 3.5616e-07
16:12962007 A C 0.079688 -2.2316e-06
16:12963059 C T 0.200391 8.1207e-06
16:12966897 G A 1.203263 6.6720e-05
16:12967545 G A 0.847355 3.9576e-05
16:12987249 C T 1.097219 5.0031e-05
16:12988184 C T 1.718821 4.6995e-05
16:12997617 G C 0.068565 -4.4904e-07
16:13002359 C T 1.735624 4.6915e-05
16:13002387 T C 0.152223 8.7159e-06
16:13002616 A G 0.041456 1.5962e-05
16:13004227 A G 1.482372 6.0187e-05
16:13005559 G A 0.252249 -2.4539e-05
16:13006160 T G 1.750182 4.2207e-05
16:13006662 A G 0.646121 1.3897e-05
16:13007417 G A 0.087073 5.5043e-05
16:13008716 C A 0.259890 5.6182e-05
16:13010208 T C 0.079961 2.4219e-05
16:13012107 A G 0.628337 6.1735e-06
16:13014595 T C 0.055211 4.6218e-06
16:13014847 C T 0.178813 -2.2717e-05
16:13029351 G A 0.201420 -9.8613e-06
16:13029998 C T 0.187914 -2.1253e-05
16:13033870 T C 0.049304 -4.9030e-06
16:13038196 G A 0.675638 -3.1747e-05
16:13039921 G A 1.218798 -1.7323e-05
16:13040390 C T 0.095648 1.4490e-05
16:13041527 G A 0.116376 -4.9123e-05
16:13045653 A C 0.034214 6.5224e-05
16:13045815 T C 0.041667 3.0336e-06
16:13055663 A G 0.028800 -1.6140e-05
16:13060803 T G 0.116493 -2.1746e-06
16:13061611 A T 1.496793 -9.9773e-06
16:13065719 G T 0.841899 -2.3003e-05
16:13072919 G T 0.270945 1.7689e-05
16:13074022 A G 0.052060 2.4004e-06
16:13076341 T C 0.020965 4.0372e-06
16:13076934 C G 0.093181 -2.6167e-05
16:13087963 C T 0.248539 -3.9925e-05
16:13089377 C T 0.080026 9.6847e-06
16:13089402 T C 0.092808 3.3829e-06
16:13090413 T C 0.030254 -1.2629e-05
16:13091642 T C 0.045091 3.1919e-05
16:13092100 G A 0.495310 -1.0092e-05
16:13094541 T C 0.232528 -6.3299e-06
16:13101788 T G 0.075160 -3.0397e-05
16:13105153 G A 0.041913 -6.3119e-06
16:13107495 G A 0.028456 -2.2729e-06
16:13110382 C A 0.106866 1.2793e-05
16:13112549 T C 0.054390 -5.0412e-05
16:13114798 T C 0.130067 -1.3159e-05
16:13115360 C T 0.972005 -3.3413e-05
16:13115533 G A 0.221197 1.6152e-08
16:13118648 A C 0.352477 -2.3009e-05
16:13120550 G A 0.066134 1.3621e-04
16:13123577 G C 0.054614 1.0954e-04
16:13124152 A G 1.396880 -1.3447e-06
16:13124657 G A 0.032419 -6.2008e-06
16:13128176 C A 0.062050 2.6327e-06
16:13128258 C T 1.491661 4.1120e-05
16:13130642 A G 0.080941 3.9765e-05
16:13131088 A G 0.033302 8.0788e-05
16:13131494 T C 0.036912 7.2798e-06
16:13136496 T G 0.061278 -7.7688e-06
16:13139758 G A 0.158403 -2.5234e-06
16:13144869 A G 0.030770 -1.5988e-05
16:13145592 T C 0.034393 9.5326e-05
16:13147485 G T 0.054702 1.1608e-04
16:13147675 G A 0.022980 -1.5891e-05
16:13149832 C T 0.113455 8.4315e-05
16:13150478 T C 0.043867 1.1537e-05
16:13152061 G A 0.158367 -1.6590e-06
16:13156436 T G 0.334752 -4.4949e-05
16:13168479 G T 0.020806 3.7440e-06
16:13175200 A G 0.039018 2.3450e-05
16:13176483 A G 0.058730 3.6139e-06
16:13178722 G C 1.374111 2.1178e-05
16:13190417 G A 0.031410 -9.9005e-06
16:13191252 C A 0.041475 -1.7908e-06
16:13191689 G A 0.028573 -3.3611e-05
16:13192515 G A 0.088582 -1.6501e-05
16:13195271 C A 0.547425 2.1068e-05
16:13195686 A G 0.061177 -1.3194e-05
16:13200051 A C 0.416569 3.2387e-05
16:13204289 C G 0.103866 -4.0204e-06
16:13205436 T G 0.037129 5.4171e-06
16:13210053 G A 0.035863 -4.0698e-05
16:13211409 A G 0.031053 -3.9115e-05
16:13212131 A G 0.035487 3.9118e-06
16:13212464 A G 0.241931 -5.0529e-05
16:13215678 G C 0.834898 2.8931e-05
16:13216365 A G 0.033971 1.4493e-05
16:13217126 T C 0.116986 1.5212e-05
16:13224044 G A 0.147263 -4.2094e-05
16:13228713 A G 0.031673 -1.8618e-06
16:13231842 G A 0.156741 9.8131e-06
16:13232313 T C 0.383537 -3.4585e-06
16:13237467 T C 0.213092 -1.2155e-05
16:13237922 C T 1.141661 -2.7151e-05
16:13238625 A G 1.692828 2.5408e-06
16:13239630 G A 0.111588 4.6818e-05
16:13243860 G C 0.115814 1.4413e-05
16:13246303 T C 0.114172 -1.7705e-05
16:13246947 T C 1.050560 -8.1746e-06
16:13248996 G A 0.063024 2.2446e-06
16:13253956 T G 1.548437 3.8416e-05
16:13259668 T C 0.166498 -2.9795e-08
16:13262651 T C 0.886104 4.2392e-06
16:13265687 A G 0.107145 -6.5969e-06
16:13267266 T C 0.337267 -1.2830e-05
16:13276377 G T 0.322904 2.5355e-06
16:13278517 G T 0.146607 -8.0899e-06
16:13283861 A G 0.269280 -3.4521e-05
16:13293647 C G 0.055786 7.4542e-06
16:13293754 T C 0.045390 1.0687e-05
16:13297254 G C 0.034662 2.6997e-05
16:13305559 T A 0.021108 3.4203e-05
16:13307517 G A 0.331250 -1.5677e-06
16:13309009 T G 0.452874 -3.0392e-05
16:13311526 G A 0.800106 9.6698e-06
16:13312905 T C 0.126876 3.3655e-05
16:13314377 C T 0.329088 -9.1484e-06
16:13314698 A G 0.062203 6.5233e-05
16:13316788 G A 1.225711 -1.5871e-05
16:13318479 G A 0.311544 -4.7102e-05
16:13318551 C A 1.440108 1.1989e-05
16:13322176 C T 0.667111 -1.5042e-05
16:13322280 C T 0.314011 6.0547e-07
16:13329719 C G 0.419065 2.4804e-07
16:13330774 A G 0.193591 -2.1950e-05
16:13334465 C G 0.279193 -1.1184e-05
16:13336485 G A 0.053582 1.0145e-05
16:13338546 A G 0.349514 5.5864e-05
16:13339235 G C 0.304533 4.0798e-06
16:13340565 T C 0.035970 6.2557e-07
16:13345984 G C 1.195363 7.0548e-05
16:13349182 A G 1.412174 -7.9211e-06
16:13349918 A G 0.037609 -7.5265e-06
16:13351744 T C 0.060109 4.2474e-05
16:13352328 C T 0.301758 5.1638e-06
16:13357933 G A 0.334700 5.4246e-05
16:13358425 T C 1.038028 -7.9263e-06
16:13364255 G A 0.212566 1.7015e-05
16:13380593 G A 0.396854 -6.3929e-05
16:13395579 T G 0.100303 2.7810e-05
16:13405302 A G 0.253587 3.4791e-05
16:13415503 G A 0.151343 -3.8069e-05
16:13420996 A G 0.065955 3.6237e-05
16:13423538 G A 0.072625 -1.3162e-07
16:13424333 A C 0.043945 3.2594e-05
16:13426671 C A 1.350984 -2.5970e-05
16:13427979 G A 0.020056 -2.4437e-06
16:13431379 C T 1.055987 6.7734e-05
16:13431956 A G 0.168332 1.6568e-05
16:13431992 A G 0.058146 -3.2012e-05
16:13435047 G A 0.020144 1.0665e-05
16:13435435 C T 0.036701 3.7294e-05
16:13440344 C T 0.107843 -9.1074e-06
16:13443182 T C 0.047941 1.6837e-05
16:13443847 A C 0.021594 2.7091e-05
16:13444850 T C 0.351458 -1.2687e-04
16:13452336 A C 0.375185 -9.2115e-06
16:13453438 G A 1.619005 1.5775e-05
16:13458449 G A 0.085372 -3.1230e-05
16:13464430 C T 0.027960 2.1940e-05
16:13484959 A G 0.949261 6.3019e-05
16:13489294 G T 0.032150 -2.9341e-06
16:13490416 T C 0.026230 1.5541e-05
16:13492809 T C 0.038736 -3.2687e-05
16:13494128 G A 0.053365 -4.1639e-05
16:13494541 G A 0.364711 5.8390e-06
16:13495489 A G 0.203241 1.9866e-05
16:13498042 A G 0.026197 6.4887e-06
16:13511022 A G 0.045373 3.7737e-05
16:13516748 A G 0.407182 3.9933e-05
16:13516923 T C 0.042167 3.7793e-05
16:13517823 A C 1.404524 4.8255e-05
16:13529662 T G 0.529748 -2.3612e-05
16:13539137 T C 0.043036 2.7530e-05
16:13543550 T C 0.034786 -4.6805e-05
16:13545593 C T 0.816085 -1.4922e-05
16:13547643 C T 0.167033 5.2425e-05
16:13548104 G T 0.028794 1.5635e-05
16:13562466 A G 0.026184 -1.8392e-05
16:13565574 G A 0.579675 -8.5149e-05
16:13577210 G A 1.632826 2.6584e-05
16:13594666 A G 0.026772 2.6026e-05
16:13594882 T C 0.027012 2.4934e-05
16:13596038 G A 0.707515 -3.5995e-05
16:13599365 A G 0.567400 1.9237e-05
16:13616796 C T 0.381946 -3.8605e-05
16:13621025 A C 0.052459 -2.2294e-05
16:13626052 C T 0.109861 -1.2215e-05
16:13630342 G C 0.033873 1.9396e-05
16:13634143 T A 0.225922 2.8568e-05
16:13634314 A G 0.149717 7.3198e-06
16:13639660 A G 1.608368 3.3570e-05
16:13643566 T C 0.770666 7.8131e-06
16:13648792 A G 0.065543 -4.1274e-06
16:13650784 A G 1.538122 2.0504e-06
16:13656885 G A 0.916021 2.3527e-06
16:13660918 T G 0.721395 -1.6568e-05
16:13664186 A G 0.062794 -3.4900e-05
16:13672982 T C 0.118057 2.1391e-05
16:13675795 G A 0.675096 -1.5543e-05
16:13678557 T C 0.198398 1.3633e-05
16:13681496 C T 0.059480 -1.7380e-05
16:13692488 G A 0.122978 2.0340e-05
16:13706979 A G 0.230473 -3.4985e-05
16:13707519 A G 0.030365 5.8165e-06
16:13708865 G A 0.914752 -1.1215e-05
16:13718913 C A 0.150291 -3.2317e-05
16:13736694 C T 1.378645 3.2550e-05
16:13740476 T C 0.198291 5.0388e-06
16:13752485 T C 0.056890 2.8976e-05
16:13753149 T C 0.104321 -6.5840e-06
16:13753384 A G 0.447353 -2.8378e-05
16:13762811 G A 1.973608 4.1094e-06
16:13766080 A G 0.373643 -2.3303e-05
16:13767933 G A 0.060798 2.5434e-05
16:13780874 T C 0.051391 6.4452e-06
16:13784003 T C 0.050882 1.9476e-05
16:13795867 C T 0.342574 -2.2109e-05
16:13797041 T G 0.726176 -5.2549e-05
16:13800709 C A 0.040414 -2.7207e-06
16:13804563 T C 0.186924 1.5351e-05
16:13806384 G C 0.378187 -3.7993e-05
16:13806433 T C 0.295386 -2.5669e-05
16:13809961 A G 0.125983 1.2756e-05
16:13810926 A C 0.371410 3.7523e-06
16:13810985 G C 0.175583 2.2212e-05
16:13811042 G A 0.910834 2.0556e-07
16:13813152 T C 0.199281 -3.3996e-06
16:13813390 C T 0.028375 2.6175e-05
16:13814182 A C 0.705987 -4.9552e-06
16:13817307 A G 0.048824 -8.6639e-06
16:13819464 A G 0.022536 8.5030e-06
16:13820685 G T 0.398737 1.5810e-05
16:13828600 T C 0.159211 -6.3811e-05
16:13832054 A G 0.030965 3.3754e-06
16:13837476 C T 1.506586 3.7959e-06
16:13847886 T C 0.169792 -8.9287e-05
16:13851161 T C 1.251675 3.0195e-05
16:13852368 G T 0.044877 -1.5338e-05
16:13853672 A G 0.073998 -1.8161e-05
16:13859457 A C 1.894293 -3.6312e-05
16:13861487 T C 0.093691 4.0206e-05
16:13868357 C T 1.895322 -2.3122e-05
16:13873966 G A 0.245855 -2.4084e-05
16:13875363 C T 0.137853 -2.5481e-05
16:13877198 C G 1.272127 7.1744e-06
16:13887537 G A 0.082723 -1.0825e-05
16:13888980 G T 0.809496 2.1309e-05
16:13890344 C G 0.172902 -3.4695e-05
16:13890819 T G 0.596307 4.7547e-05
16:13894030 G A 0.474118 3.6171e-05
16:13894256 C T 0.072580 -9.7447e-06
16:13894417 T C 0.604084 1.1021e-05
16:13895574 G A 0.050284 1.0282e-06
16:13896233 T C 0.076767 -1.0819e-05
16:13896880 G T 0.324109 -3.6924e-05
16:13898369 T C 0.028089 3.9455e-06
16:13900989 A G 0.069678 -9.5048e-06
16:13902782 A G 0.048415 -1.0357e-05
16:13905433 G A 0.027463 2.3315e-05
16:13908288 C T 0.173687 -4.2166e-06
16:13909521 T G 0.126100 -4.4180e-05
16:13912461 T C 0.212498 -4.8352e-05
16:13912680 G T 0.573966 -6.3799e-05
16:13916334 A G 0.241058 7.9148e-06
16:13917080 G C 0.242525 -2.3737e-05
16:13920714 T C 0.333440 -4.6600e-05
16:13922331 G T 0.041608 -2.6829e-05
16:13922496 A G 0.407293 -3.7151e-05
16:13923020 A G 0.170120 -7.9716e-06
16:13933302 T C 1.915871 4.0508e-06
16:13941352 T C 1.425249 -1.0067e-05
16:13949528 A C 0.174496 -1.4916e-05
16:13949650 C T 1.727231 3.1791e-06
16:13952766 C T 0.168361 -9.4280e-06
16:13954217 T C 0.035896 -5.5608e-06
16:13956169 G T 0.159471 -6.3770e-05
16:13957286 C G 0.118800 2.8599e-05
16:13966386 T C 1.744881 -2.5003e-05
16:13966742 A G 0.033659 -1.6191e-06
16:13968029 C A 0.150132 1.5230e-05
16:13976267 A G 0.023490 -2.6838e-05
16:13976356 C T 1.526746 2.3254e-06
16:13979558 T C 0.190608 -2.6855e-06
16:13980581 C A 0.217960 4.2116e-05
16:13980739 G A 0.144287 1.1654e-06
16:13981776 G A 0.083096 -2.1708e-05
16:13982844 G C 0.044689 -2.1868e-05
16:13984366 G A 0.055062 5.1640e-05
16:13985508 A G 0.074122 2.1590e-05
16:13986424 T C 1.941760 -3.7564e-06
16:13986590 C G 0.086962 4.1329e-05
16:13987719 C T 0.770092 -1.3373e-05
16:13988334 A G 0.091867 1.4999e-05
16:13988520 G A 0.366726 -2.8761e-05
16:13988639 C A 0.794205 -1.6769e-05
16:13989720 G T 0.405514 -3.9944e-05
16:13993590 T C 0.829085 -2.2132e-05
16:13996140 G A 1.326118 3.3266e-05
16:14000394 T C 0.695623 1.5771e-05
16:14003151 A G 0.034347 3.9170e-05
16:14005751 C T 0.548178 1.6310e-05
16:14009266 C G 0.075446 -9.6708e-06
16:14013077 C T 0.051823 -2.3222e-05
16:14014055 T C 0.053819 -1.3217e-05
16:14015577 G C 0.152813 4.2262e-06
16:14026007 A G 1.966075 3.3359e-05
16:14029033 A G 0.155397 1.1158e-05
16:14038174 A G 0.707369 1.2636e-05
16:14038201 G A 0.038155 8.1186e-05
16:14042077 G A 0.034811 2.2268e-05
16:14042108 A G 0.028615 -2.7213e-05
16:14043151 C T 0.022354 1.8612e-05
16:14045399 A G 0.578624 2.3782e-05
16:14046005 T C 0.125042 -1.3875e-05
16:14050948 A T 0.029547 -1.1256e-05
16:14051918 C G 0.035584 -7.7442e-06
16:14067361 A G 0.492619 -1.6316e-05
16:14071253 A G 1.500993 -1.1446e-05
16:14075811 T C 0.046821 -2.0667e-05
16:14078419 G T 1.551148 -3.7688e-05
16:14085697 T C 0.033023 8.6179e-06
16:14087955 T C 0.093652 -1.0810e-04
16:14091796 A G 1.209810 5.0224e-05
16:14093584 C T 0.052959 2.8979e-05
16:14094867 G A 0.434395 3.8000e-05
16:14103822 T C 1.015139 9.6573e-07
16:14107728 G A 0.202316 1.4555e-05
16:14110014 A G 0.056247 1.9933e-05
16:14114984 G A 0.034724 -3.2216e-06
16:14117955 C T 0.890836 4.2736e-06
16:14122666 C A 0.786629 -7.2586e-06
16:14125380 T C 0.142664 4.2533e-05
16:14126422 C A 0.503807 -2.1991e-05
16:14128075 G A 1.825709 5.2853e-06
16:14129254 G A 0.040157 3.5979e-06
16:14131061 T C 0.127259 -1.6365e-06
16:14131534 T G 0.168565 -6.9300e-06
16:14139016 A G 1.795688 -1.6662e-05
16:14140929 T C 1.212491 -5.4874e-05
16:14140988 G A 0.111673 -3.4834e-05
16:14142391 T G 0.157474 -2.6068e-05
16:14144049 C T 0.037850 1.3886e-05
16:14144788 T C 0.346768 -1.8329e-05
16:14146761 A C 0.083359 2.6605e-05
16:14148480 T G 0.389697 -3.5027e-05
16:14151185 A G 0.123296 -1.0345e-04
16:14173036 A G 0.077971 -9.9013e-06
16:14175880 G A 0.137253 -1.1291e-05
16:14178623 A G 0.027534 -2.0834e-05
16:14191255 T G 0.037694 5.0783e-06
16:14209588 T C 0.074378 -1.2727e-05
16:14215588 T C 0.092191 -1.3749e-05
16:14240303 G T 0.068013 -7.9602e-06
16:14240940 A G 0.143053 6.1879e-05
16:14258018 G A 0.036551 -1.7971e-06
16:14263799 T C 0.123221 -1.8442e-05
16:14276975 T C 0.097180 -6.5603e-05
16:14280249 C T 0.067870 -2.6656e-05
16:14289154 C T 0.474556 4.1436e-06
16:14299272 G C 0.859995 -1.6302e-05
16:14308663 C T 1.837060 1.6770e-05
16:14309961 C G 0.025762 -4.8002e-06
16:14311652 G C 0.031335 -8.3421e-06
16:14313033 C T 0.119489 -2.3158e-05
16:14319884 A G 0.059340 5.5730e-06
16:14327243 A G 0.035130 -2.6699e-06
16:14334126 A C 0.026804 -2.5770e-05
16:14342664 T C 0.113039 2.9035e-05
16:14346000 T G 0.033844 -6.7106e-06
16:14349127 C G 0.102902 -2.8500e-05
16:14368140 G T 0.180620 -4.7057e-05
16:14376243 A G 0.557208 1.7329e-06
16:14377573 C T 0.765395 -2.0729e-05
16:14377712 G C 1.214715 -3.1586e-05
16:14382615 A G 0.021770 1.6010e-05
16:14383371 G A 0.037580 -2.4975e-05
16:14401962 A G 1.160730 4.6360e-05
16:14409658 A G 1.250639 1.7559e-06
16:14410658 T C 0.302767 2.4360e-05
16:14412427 C G 0.037165 -2.2329e-05
16:14414329 T C 0.041008 -8.3132e-05
16:14419038 T C 0.066040 -1.4493e-04
16:14429960 T C 1.341562 -1.3134e-05
16:14430532 A C 0.538927 6.2545e-06
16:14433033 T C 0.204455 5.7049e-06
16:14434845 A G 0.075420 -6.9330e-05
16:14442631 C T 0.331957 3.6447e-06
16:14450654 C T 1.523260 -3.0765e-05
16:14451354 T C 0.096226 -1.0861e-04
16:14456707 C T 0.344256 -4.4465e-05
16:14457007 G A 0.734826 1.8410e-04
16:14462297 G A 0.495865 -2.0936e-06
16:14464421 C A 0.110082 1.6741e-05
16:14464538 C T 0.103169 1.4424e-06
16:14464656 A C 1.302089 4.9799e-05
16:14467120 A G 0.832006 4.1544e-05
16:14469827 A G 0.332431 -6.5604e-05
16:14471228 A G 0.801596 -4.6832e-05
16:14471261 A G 0.280079 2.1948e-06
16:14472249 G A 0.061671 -9.7939e-06
16:14472370 A G 0.032851 -9.5292e-06
16:14472870 A G 1.218967 3.8448e-05
16:14480035 T C 0.305429 -1.8217e-05
16:14483486 C T 0.047214 -8.6329e-06
16:14484114 A G 0.022529 -1.3603e-05
16:14492413 A G 0.646640 -2.0573e-05
16:14493575 A G 0.577390 4.4427e-06
16:14493828 G C 0.404284 7.4690e-06
16:14510543 C T 1.739779 1.3495e-05
16:14512564 T C 0.039547 -2.8164e-05
16:14514905 T C 0.080545 -6.4578e-06
16:14520518 T G 0.259478 3.3979e-05
16:14531172 T C 0.028161 1.0658e-05
16:14541727 T G 0.196421 5.6493e-06
16:14543776 A G 0.280949 1.2169e-05
16:14549915 T C 0.412986 -3.1192e-06
16:14556167 G A 0.077553 6.9252e-06
16:14581567 C G 0.097219 -1.0112e-05
16:14591349 G A 0.180091 -2.8199e-05
16:14611424 G A 0.044439 2.1839e-05
16:14643231 A G 0.034003 4.0110e-07
16:14650645 G A 0.040849 -1.0604e-05
16:14660372 C T 0.206389 -4.7224e-06
16:14665794 A G 0.069552 8.7225e-06
16:14697357 T C 0.462900 7.0427e-06
16:14699185 C T 0.084992 -2.3110e-05
16:14703673 A C 0.108807 1.8009e-05
16:14705001 C G 0.778450 -4.1380e-05
16:14706369 T C 0.083087 9.4506e-06
16:14707566 G T 0.024918 1.3018e-05
16:14710811 T C 0.078338 -1.1113e-05
16:14735178 G A 0.051823 -1.5830e-05
16:14742400 G T 0.747127 -6.3132e-06
16:14755908 A G 0.043413 2.3478e-05
16:14759768 G A 0.190829 -6.2326e-06
16:14761719 A G 0.037132 -1.2632e-05
16:14777392 A G 0.106943 -2.8223e-05
16:14777773 T G 0.102240 6.6753e-07
16:15127986 C T 1.691325 7.7003e-06
16:15128416 G A 0.509776 -1.6554e-05
16:15129940 T C 0.816750 2.0404e-05
16:15130510 T C 0.047931 1.6125e-05
16:15131974 T G 0.590390 -3.7152e-06
16:15132364 C T 0.031361 -4.3882e-05
16:15140211 T C 0.609362 -5.7741e-06
16:15143185 T C 0.069581 6.7639e-06
16:15148646 A C 0.594853 3.6671e-06
16:15151451 A G 0.050729 1.9472e-06
16:15153389 T G 1.494359 4.1333e-06
16:15153717 C T 1.687852 1.0004e-05
16:15154075 A G 0.024542 1.5778e-05
16:15154898 C T 0.205938 1.1483e-05
16:15155407 A G 0.192783 6.8290e-06
16:15166891 C T 0.222849 2.4007e-05
16:15168760 C T 1.184623 3.3775e-07
16:15170452 A C 0.219931 3.3457e-05
16:15185186 T C 0.047175 1.6276e-05
16:15194989 C G 0.074583 9.6441e-06
16:15288094 C A 0.126246 4.1271e-06
16:15381348 G T 0.149814 2.3814e-05
16:15388638 T C 0.809678 5.0609e-06
16:15484868 A G 0.053631 -3.2741e-06
16:15490473 A G 0.104032 -1.8026e-05
16:15496158 T C 0.262454 1.6828e-05
16:15497554 G A 0.272257 -3.4232e-05
16:15499057 C T 1.243820 -1.0857e-05
16:15504781 T G 0.049629 1.6361e-05
16:15511301 G A 0.028696 1.0575e-05
16:15512513 C T 0.037626 -4.6288e-06
16:15517042 G A 0.684733 2.4880e-05
16:15533024 T C 0.062398 1.6970e-05
16:15533061 G A 0.057428 5.6479e-07
16:15538038 T C 0.035915 -1.8191e-05
16:15539901 G T 1.785282 6.3739e-05
16:15545021 G A 0.166777 -8.3552e-06
16:15548857 T C 0.045922 1.5593e-05
16:15557623 G A 0.749124 2.9910e-05
16:15561316 G A 0.025496 5.2279e-05
16:15572456 A G 0.041693 -9.7336e-06
16:15580394 G A 0.063027 2.6765e-05
16:15591724 C A 0.084658 1.3567e-05
16:15594211 G T 0.105360 -2.8607e-05
16:15624663 T C 0.220606 -2.2996e-05
16:15626960 G A 0.510146 2.1200e-05
16:15628038 A G 1.412902 5.1871e-05
16:15640815 C G 0.374091 6.0864e-06
16:15644738 T G 0.145221 2.0863e-05
16:15644922 G A 0.080010 1.1641e-05
16:15653929 A G 0.922181 4.8622e-05
16:15661724 G A 0.051018 -1.7679e-05
16:15666514 T C 0.059142 -1.1361e-05
16:15680642 T C 0.392472 1.7480e-05
16:15681611 T C 0.063485 -2.3384e-05
16:15689721 G A 0.183250 7.9139e-06
16:15694484 A G 0.108865 1.4232e-05
16:15699444 A C 0.064365 -4.7383e-06
16:15702060 T C 0.165612 7.6889e-06
16:15703960 A G 0.166809 2.8481e-05
16:15707967 C T 0.187385 2.9975e-06
16:15709984 T C 0.032377 -1.2454e-05
16:15715932 A G 0.044176 -5.8478e-06
16:15717623 A G 0.055666 2.3759e-06
16:15719840 C A 0.028631 3.4453e-05
16:15730655 C T 0.030423 -2.2860e-05
16:15731277 C T 0.456074 2.3713e-05
16:15734149 G A 0.922103 3.8799e-05
16:15784303 C T 1.260912 4.5880e-05
16:15784529 G A 0.082038 -2.5310e-05
16:15785049 T C 0.023987 -4.4928e-06
16:15789748 G T 0.149707 3.2954e-05
16:15790607 T C 0.082739 1.7512e-05
16:15793639 T C 0.027486 -6.5798e-06
16:15800027 C T 1.316406 5.9356e-05
16:15802208 A G 0.024701 4.4628e-05
16:15803657 A G 0.048463 -1.7767e-05
16:15806918 G A 0.192916 2.1178e-05
16:15810058 A G 0.061226 -2.8161e-05
16:15810211 A G 0.572512 -6.2137e-05
16:15812581 C G 0.028592 -1.8053e-06
16:15818842 G A 0.137230 5.4840e-05
16:15819055 A G 0.029021 -1.3085e-05
16:15820863 T C 0.579347 -6.5137e-05
16:15822800 T C 0.119687 4.6646e-05
16:15823364 A G 0.108829 2.6777e-05
16:15828759 A G 0.064300 -4.8194e-06
16:15839034 A G 0.696934 -2.3426e-05
16:15843359 A G 0.077845 -6.4691e-05
16:15850204 G A 0.849874 -1.7729e-05
16:15853596 G C 0.766674 -1.8386e-05
16:15858791 A G 0.296850 1.1222e-06
16:15869466 T C 0.700566 6.4845e-06
16:15873593 T C 0.398714 1.0268e-05
16:15876471 C T 0.420831 1.6003e-05
16:15876979 A G 0.086134 -1.9715e-06
16:15879890 T C 0.046837 6.2654e-06
16:15880749 C T 0.252954 -6.5435e-06
16:15880797 A C 0.036295 -2.0933e-05
16:15882857 A G 0.254638 1.5103e-05
16:15885171 A G 0.049434 -6.6284e-05
16:15887128 T C 0.035363 -6.1002e-05
16:15888336 C T 0.721459 -5.5626e-05
16:15890890 T G 1.193471 -8.9353e-06
16:15892160 T C 0.151239 1.2923e-05
16:15894632 G A 0.042102 2.3753e-05
16:15896110 A G 0.230525 -2.1817e-05
16:15904226 C T 0.217136 4.4030e-05
16:15904695 C T 0.273649 -1.6722e-05
16:15905233 T C 0.144446 -2.1959e-05
16:15908129 G T 0.832791 -1.5665e-05
16:15908483 A G 1.875708 1.2984e-05
16:15912814 A G 0.215133 4.2284e-05
16:15915948 A C 1.786967 1.2956e-06
16:15916059 T C 0.070727 1.0047e-04
16:15918096 T C 0.811421 -4.7430e-05
16:15920502 T C 0.370933 -2.1892e-05
16:15921675 T C 0.053089 -2.9844e-05
16:15921833 T C 0.035302 7.4039e-06
16:15923227 C G 0.104834 -3.2727e-05
16:15927353 A G 1.517089 8.7564e-06
16:15931370 T G 0.060726 -2.8679e-05
16:15932374 T C 0.584255 2.5651e-06
16:15943601 A G 0.289632 4.6054e-05
16:15944333 T C 1.223634 1.9165e-05
16:15948359 T G 0.479811 -2.0166e-05
16:15953496 A G 0.109005 -1.2136e-05
16:15954664 G T 0.055757 -3.8923e-05
16:15957309 T C 0.902314 4.9589e-06
16:15960226 C T 0.842292 -3.5120e-06
16:15961866 C T 0.086563 -1.9399e-06
16:15962510 T C 0.110014 -1.5444e-05
16:15965463 G A 0.026778 9.7111e-06
16:15966210 C A 1.749503 6.3511e-06
16:15968594 A G 0.191673 -8.5165e-07
16:15980702 A G 0.311976 5.9013e-06
16:15986239 T C 0.086894 -1.0295e-05
16:15991449 G T 0.533046 -1.0252e-05
16:15996525 T C 0.630216 -1.7204e-05
16:15999132 T C 0.130463 -8.3249e-06
16:16001084 T C 1.454464 7.9391e-06
16:16003469 A G 1.250828 1.5332e-05
16:16005568 T C 0.398461 1.8701e-05
16:16006637 T C 0.161850 9.5939e-06
16:16016391 G A 0.162986 2.1352e-05
16:16018589 T C 0.178085 2.4017e-05
16:16020188 A C 0.048837 -1.6843e-05
16:16025750 C T 0.232008 -1.4051e-05
16:16030411 T C 1.470482 -9.5692e-06
16:16041768 A G 1.381264 -2.7065e-05
16:16047542 C T 0.230048 -2.3193e-05
16:16047825 C T 0.239867 5.3055e-05
16:16048540 T C 0.029199 -4.0511e-06
16:16048587 T C 1.893358 7.5477e-06
16:16049633 G T 1.444139 4.0236e-07
16:16052638 A G 0.039619 -8.2114e-07
16:16054650 A G 1.408039 2.8723e-05
16:16060994 T C 0.389142 -2.2526e-05
16:16066040 A G 1.456013 4.7252e-05
16:16070948 A G 0.042046 -1.1172e-06
16:16073437 C A 0.292816 -2.3327e-06
16:16073656 A G 1.727214 3.9990e-05
16:16077287 A G 1.756475 5.1638e-05
16:16080126 A G 0.049479 2.2952e-05
16:16081123 A G 0.092490 1.8046e-05
16:16082128 C G 1.743479 5.4345e-05
16:16086833 T C 0.135630 -7.0653e-06
16:16088201 C T 0.238461 -1.0383e-06
16:16095952 C G 1.838822 -6.2709e-05
16:16096788 A G 0.179017 -1.1771e-06
16:16097975 G A 1.205889 3.0000e-05
16:16104489 C T 0.336199 3.7049e-06
16:16108894 A G 1.408367 4.9823e-05
16:16112881 T G 0.093723 -6.0360e-05
16:16114507 C T 0.169630 2.5742e-06
16:16114767 C T 0.180458 -3.6936e-06
16:16117683 G T 1.821385 -3.6300e-05
16:16119024 G A 0.316984 -4.8606e-05
16:16132331 T C 0.029660 1.2733e-06
16:16138322 C T 0.599416 -3.3753e-05
16:16141566 G C 0.482128 -1.1581e-05
16:16141823 C T 0.468314 -4.3875e-05
16:16142079 T G 0.027593 -4.1589e-05
16:16142944 G C 0.295532 -4.0811e-06
16:16148252 T C 0.045325 1.8966e-06
16:16148625 C T 0.280641 -3.1016e-05
16:16155103 C A 0.396883 -4.8298e-05
16:16156634 C A 0.211725 7.5623e-06
16:16160471 T C 0.145449 -1.8790e-05
16:16162039 T C 0.212813 -1.7429e-05
16:16167812 T C 0.255291 -3.1286e-05
16:16170477 T G 0.115954 -3.6924e-05
16:16171442 T C 0.226062 -3.0624e-05
16:16173221 T C 0.024542 1.9363e-05
16:16173232 T G 0.106732 -2.0931e-05
16:16177275 A G 0.021033 -1.5689e-05
16:16179004 G A 0.032591 2.4403e-05
16:16181778 G A 0.044932 -1.2181e-05
16:16184232 G C 1.711105 -2.2573e-05
16:16195257 A G 0.063755 -2.4455e-05
16:16204758 C A 0.612150 7.4447e-06
16:16205143 G A 1.048885 -1.8192e-05
16:16205501 C T 0.781683 -2.1936e-05
16:16205741 C G 0.062988 -1.3576e-06
16:16205865 G A 1.041290 1.0276e-05
16:16213872 A G 0.093055 -3.0936e-05
16:16214255 G T 0.082421 -4.9232e-06
16:16220690 G A 0.094665 -2.8121e-05
16:16220858 T C 1.350290 3.2413e-05
16:16224312 A G 0.048051 -3.3269e-08
16:16224432 G A 0.065296 -1.5633e-05
16:16225971 A G 0.744453 3.8787e-05
16:16227943 A G 0.397789 -5.7361e-05
16:16230290 A G 0.845086 2.9470e-05
16:16232976 T C 0.052537 2.5114e-05
16:16236431 A G 0.109203 1.1277e-05
16:16236650 C T 0.327682 -3.0660e-05
16:16238584 A G 0.317338 -2.1742e-05
16:16244584 T C 0.024512 3.5316e-05
16:16249190 G C 0.455006 -6.7847e-06
16:16250356 A C 0.180757 2.2791e-05
16:16251259 A G 0.129457 2.6423e-05
16:16251599 T C 0.574008 2.7989e-05
16:16253796 A G 0.033679 -9.3709e-06
16:16255424 A G 0.035711 1.6409e-05
16:16257410 A C 0.295805 -4.4467e-07
16:16259596 A G 0.053907 2.6588e-05
16:16263662 T G 0.034328 2.1391e-05
16:16276292 C T 0.029628 1.1279e-05
16:16276345 T C 0.028433 1.7720e-05
16:16276964 T C 0.123543 1.0695e-05
16:16278869 C G 1.009393 -1.7319e-06
16:16280776 C G 0.345593 4.0913e-06
16:16281007 G A 1.018725 1.3423e-06
16:16282307 A G 0.665618 7.1024e-07
16:16284360 T C 0.050674 2.1469e-05
16:16284809 G C 1.969178 6.2879e-06
16:16288356 A G 1.417761 4.9068e-05
16:16289532 C T 1.322067 2.8908e-05
16:16290343 T C 0.367343 1.4742e-05
16:16291099 G A 0.792020 2.6357e-05
16:16291971 T C 0.710031 8.7472e-06
16:16292323 A G 0.862672 -5.7610e-06
16:16294465 C T 1.542007 -4.0012e-05
16:16302586 C T 0.103818 6.2778e-05
16:16305355 G A 0.079221 1.8663e-05
16:16632593 A C 0.107343 -2.2688e-05
16:16633361 T G 0.673587 -2.2753e-06
16:16831091 A G 0.497040 -3.9845e-06
16:16857605 A G 0.137457 5.7657e-06
16:16860140 T C 0.044925 4.0241e-05
16:16868700 T C 0.402281 1.2987e-05
16:16872161 A G 0.513499 7.2598e-06
16:16872439 G C 0.441575 -2.3043e-06
16:16874968 G A 0.463452 -8.4059e-06
16:16877846 T C 0.217461 6.5649e-05
16:16878099 A C 0.218415 -4.4620e-06
16:16891892 G A 0.044779 1.4536e-06
16:16901527 G A 0.026528 -5.1827e-06
16:16901637 A G 0.035925 -2.6001e-05
16:16904910 T C 0.068367 -8.2018e-06
16:16906562 G T 0.240840 -2.1715e-05
16:16907870 T C 0.869132 7.4724e-06
16:16909362 C T 0.798532 -9.1915e-06
16:16910133 A G 1.512188 -1.6097e-05
16:16911160 G A 0.457908 7.2526e-05
16:16916650 T G 0.128116 -1.5127e-06
16:16920941 G A 0.726598 2.8849e-05
16:16923203 T C 0.075608 -1.7915e-06
16:16932384 C T 1.970226 -7.4567e-08
16:16944939 T C 0.020507 1.2218e-05
16:16946521 T G 0.067747 -3.6609e-06
16:16946710 T C 0.342980 1.3199e-05
16:16948041 G T 0.026846 1.0190e-04
16:16951680 C T 0.322122 -3.2404e-05
16:16954282 G A 1.372468 1.3792e-05
16:16956275 G A 0.020419 1.0896e-05
16:16957346 A G 0.139665 -4.8322e-06
16:16957482 C T 1.105181 -4.3608e-06
16:16958214 C A 0.255982 9.4767e-06
16:16958419 A T 0.826105 -1.2490e-05
16:16958823 C G 0.800787 -5.0544e-05
16:16959510 G A 0.785750 -2.0428e-05
16:16960488 T G 0.729639 6.2295e-06
16:16960613 A G 1.911275 3.6913e-07
16:16966576 T C 0.130375 -2.2013e-05
16:16972725 C T 0.230970 1.2509e-05
16:16974626 C T 0.426128 -2.4232e-05
16:16978267 T C 0.032199 -2.7133e-05
16:16978886 C T 1.662217 -1.5311e-05
16:16979021 G A 0.161240 -2.5416e-05
16:16982154 T C 1.237890 1.2440e-05
16:16983290 A G 0.026992 -2.9015e-05
16:16987923 A C 1.537048 -1.7120e-05
16:16991041 G A 0.042180 -1.5824e-05
16:17005275 A G 0.132183 2.6055e-06
16:17005289 G C 0.044306 -3.2183e-05
16:17008909 G A 0.735426 -1.7799e-05
16:17011375 T C 0.037356 -1.5934e-05
16:17013774 C T 0.107476 -1.6063e-05
16:17017421 T C 0.466451 -1.4188e-05
16:17022123 G A 0.077137 -6.3888e-06
16:17023221 A C 0.614182 -3.3222e-05
16:17025608 G A 0.243732 2.4194e-05
16:17025721 G A 0.204188 2.0629e-05
16:17037270 C T 0.143336 2.1231e-05
16:17038046 A G 1.582035 -1.6889e-05
16:17044460 G A 0.039038 1.0738e-05
16:17046172 A G 0.739636 -6.8244e-07
16:17047268 T C 0.027706 1.6414e-05
16:17049691 G A 0.023425 9.7367e-06
16:17051165 T G 0.623513 -3.2799e-06
16:17054831 A G 0.054926 2.1492e-05
16:17057220 T C 0.035139 3.2583e-05
16:17057578 C T 0.114230 -6.6632e-06
16:17062146 G T 0.036843 2.9490e-05
16:17078467 C T 0.793007 -1.4644e-05
16:17093101 T C 0.073969 -2.0613e-06
16:17106226 A G 0.155813 -2.1360e-05
16:17106553 A G 0.134475 -3.0423e-06
16:17107897 C T 0.046769 -8.5536e-06
16:17112908 T C 0.140554 -3.5060e-05
16:17124436 T C 0.159503 -3.1954e-05
16:17125820 T C 0.063540 8.3111e-06
16:17134274 C T 0.042296 3.7644e-05
16:17135493 C T 0.384429 -5.9101e-07
16:17135795 C T 0.731791 -9.0739e-06
16:17163100 T C 0.106203 8.5243e-06
16:17166305 G A 0.356074 3.5767e-06
16:17166564 A G 0.311236 -1.3340e-05
16:17167361 T C 0.052904 7.4406e-06
16:17178205 G A 0.294562 -2.3410e-05
16:17178298 A G 0.324453 5.0018e-06
16:17192434 C T 1.062612 -9.5327e-06
16:17197534 T C 0.117226 1.5343e-05
16:17201196 G A 0.409909 1.0971e-06
16:17201896 T C 0.384802 -1.8586e-05
16:17204484 G A 0.122731 -1.5897e-05
16:17205544 G C 0.462501 1.1746e-05
16:17214305 T G 1.440452 -3.7786e-05
16:17220788 C A 0.064972 -7.6338e-06
16:17221901 G A 0.961667 -7.2801e-05
16:17227467 A G 0.042913 -9.1953e-06
16:17234040 T C 1.300479 -8.4153e-06
16:17240797 G A 0.021594 -1.3386e-05
16:17241182 G T 0.135010 -1.0048e-04
16:17246435 C G 0.114652 -7.6254e-06
16:17247168 A G 0.565124 3.6483e-05
16:17248016 C A 1.827712 -4.5539e-05
16:17249695 T C 0.054309 3.1383e-05
16:17250663 T C 0.070753 -1.4163e-05
16:17253640 T G 0.343649 -3.9056e-05
16:17256597 A C 0.618606 -9.9589e-06
16:17267656 G A 0.201819 -3.1961e-05
16:17270944 G A 0.703114 2.0215e-05
16:17273448 C T 0.382141 4.5403e-05
16:17275427 T C 0.792316 3.7287e-06
16:17278194 G A 0.328948 1.0487e-05
16:17280770 G A 0.328624 -1.1056e-05
16:17284831 G T 0.585112 1.5514e-05
16:17294348 A G 0.059317 -5.5161e-06
16:17310164 A G 1.560564 3.0446e-05
16:17313288 G A 0.749838 -1.5604e-05
16:17316975 G A 0.066812 2.6165e-05
16:17323672 C T 0.381174 -1.8845e-05
16:17324222 G T 0.291475 2.5220e-05
16:17325433 C T 1.600010 8.6595e-05
16:17328754 T C 0.145011 2.1925e-06
16:17329357 G C 1.186216 2.5678e-05
16:17332565 A G 0.172691 -3.7082e-05
16:17333685 T C 0.207700 4.3187e-05
16:17336793 T C 0.058402 1.8858e-05
16:17338063 A G 0.115292 -1.0726e-05
16:17338502 A G 1.377415 1.8174e-05
16:17339054 A G 0.090591 6.9256e-06
16:17339936 T C 0.773451 -8.1878e-06
16:17340512 T C 0.223063 9.7163e-06
16:17342395 C G 0.748841 3.5523e-05
16:17342509 C T 0.307409 1.8664e-05
16:17344480 G A 0.303563 -1.8102e-05
16:17347154 T C 0.088689 8.4748e-06
16:17347158 C G 0.020621 3.5226e-05
16:17350709 A G 0.254963 -6.6161e-06
16:17362829 T C 0.218262 -7.3865e-06
16:17363011 A G 1.177693 1.4741e-06
16:17367077 T C 0.092120 1.7107e-06
16:17369320 A G 0.527015 -3.9917e-05
16:17377756 T C 0.073804 3.5592e-05
16:17380640 C T 0.222583 -3.9116e-05
16:17383558 T C 0.309227 1.0457e-05
16:17392108 A G 0.188767 5.7323e-06
16:17393756 T C 0.228490 1.2836e-05
16:17397506 T C 1.030128 2.4333e-05
16:17406260 T C 0.293562 7.4285e-06
16:17406306 T C 0.219531 -3.2654e-05
16:17416372 T C 0.110592 5.5211e-06
16:17416916 C T 0.102240 -2.5213e-05
16:17425483 C T 0.212887 -8.8389e-07
16:17426060 A G 0.024074 -8.7202e-06
16:17426655 G T 1.251470 -7.3417e-06
16:17437753 G C 0.066871 9.9680e-06
16:17439082 C T 0.211332 -1.8876e-05
16:17443247 T C 1.912970 3.1379e-05
16:17446303 C T 0.890009 -4.0563e-07
16:17448197 A G 0.056104 -1.6204e-06
16:17448626 C G 0.106483 -2.4717e-05
16:17454647 A C 0.668066 2.3395e-05
16:17455841 G A 0.026814 -4.5023e-05
16:17462771 T C 0.231470 -3.3853e-05
16:17469326 A G 0.038207 -1.2085e-05
16:17472243 T C 0.048915 2.9630e-05
16:17473744 A G 0.071346 5.8713e-06
16:17479794 G A 0.989120 3.5323e-06
16:17479893 T C 0.764483 1.4269e-05
16:17487038 A G 0.396750 1.1715e-05
16:17492995 C A 0.042952 -5.7201e-05
16:17496324 C T 1.049408 -4.9041e-06
16:17498809 T C 0.140246 -2.9355e-05
16:17499589 A C 1.789417 -8.3744e-06
16:17503809 C A 0.403790 2.3199e-05
16:17505274 G A 1.249627 -9.1538e-06
16:17506615 A C 0.117794 8.5807e-06
16:17512152 G A 0.071278 -5.4515e-05
16:17514825 G A 0.021452 -2.8829e-05
16:17514932 A C 0.318876 4.6406e-05
16:17518947 T C 0.129223 -1.4717e-05
16:17523285 G A 0.893238 4.5245e-05
16:17526432 C T 0.083252 -3.0592e-05
16:17529621 A C 0.656153 4.2434e-05
16:17540420 T C 0.059655 -5.8057e-05
16:17543874 C G 0.065037 3.0240e-05
16:17544866 C T 0.040268 5.3750e-05
16:17548906 C T 0.036551 6.0465e-05
16:17550576 C T 0.444068 -1.0415e-05
16:17552274 G A 0.325530 -1.5352e-05
16:17558435 C T 1.375734 -3.0874e-05
16:17559518 T C 0.048609 3.4056e-05
16:17561732 C T 0.473456 -4.6728e-05
16:17563949 A G 0.792933 4.1239e-05
16:17564311 A C 0.062709 -7.8898e-06
16:17565843 C T 0.121800 -3.7471e-05
16:17568525 C T 0.179462 6.8954e-06
16:17576546 T C 0.394806 -6.3903e-05
16:17578899 A G 0.024960 2.1489e-05
16:17583593 C T 0.829072 3.4605e-05
16:17591947 G A 0.031559 1.0573e-05
16:17593300 T G 1.845135 -2.6644e-06
16:17613763 C T 1.852743 6.2113e-06
16:17615227 T C 1.824602 9.9516e-06
16:17618883 T C 0.053647 -2.8082e-06
16:17633714 T C 1.460495 2.6333e-05
16:17634065 A C 0.121404 2.1179e-05
16:17636203 A G 0.049921 2.2003e-05
16:17637006 T C 0.160035 -8.4708e-06
16:17640871 A G 1.584219 7.0622e-05
16:17645383 C T 1.176187 7.8520e-07
16:17645690 G A 1.889009 2.2754e-05
16:17646194 C T 0.061359 1.8813e-05
16:17651615 A G 0.363052 -4.3280e-05
16:17651742 A G 0.503116 3.3377e-05
16:17652636 T C 0.076429 3.4520e-06
16:17653151 T C 0.041034 -2.3903e-05
16:17653439 A G 0.187037 8.0087e-06
16:17656773 T C 0.647666 8.4871e-06
16:17659055 T C 0.031923 -2.0994e-05
16:17661397 G C 0.086923 -2.7294e-05
16:17665785 A C 0.193691 -6.8639e-06
16:17666170 T C 0.050846 1.9086e-05
16:17667455 T C 0.061431 -3.8936e-06
16:17668698 C T 0.030644 2.1014e-05
16:17668712 A G 0.030323 -2.1855e-05
16:17669274 C T 0.274035 -4.5699e-05
16:17670042 A G 1.069282 -3.2792e-05
16:17670102 C A 0.062966 -3.7977e-05
16:17670941 A G 1.434025 -4.6709e-05
16:17680728 T C 1.096521 -3.1243e-05
16:17696104 C A 0.022364 3.0465e-05
16:17700204 T C 1.384543 -4.8562e-05
16:17700434 T C 0.046428 1.1520e-04
16:17702072 A G 0.040427 -3.1580e-05
16:17703003 G A 1.409730 -3.2609e-05
16:17711918 C T 1.699570 -1.1564e-05
16:17712340 A C 0.039012 1.5021e-05
16:17712411 A G 0.352458 -1.2253e-05
16:17714775 G T 0.142904 -8.9967e-06
16:17716979 A G 0.044468 1.3314e-04
16:17718842 C A 0.190144 3.2454e-06
16:17724597 G A 0.040446 1.2646e-05
16:17724959 A C 0.702053 5.9022e-05
16:17732625 C T 0.252658 1.3237e-05
16:17736154 G A 0.051271 5.1920e-06
16:17738008 A G 0.179845 7.0848e-06
16:17739347 C G 0.144468 -7.5153e-06
16:17746427 C T 0.285169 5.5412e-05
16:17747558 A G 0.070649 1.8851e-05
16:17750338 T C 0.105480 1.5833e-06
16:17751710 T G 0.253152 -6.4141e-05
16:17756541 A G 0.248429 -1.1871e-05
16:17759274 A C 0.045721 6.7432e-06
16:17761465 T C 0.082090 2.6597e-05
16:17763243 A G 0.686392 2.7846e-05
16:17769769 A C 0.030722 -1.0524e-05
16:17773932 C T 0.261581 4.7170e-05
16:17783383 T C 0.117492 -1.2060e-05
16:17788969 T C 0.022562 -7.1372e-06
16:17810302 G T 1.054715 1.5254e-05
16:17813874 C T 1.472774 -1.8131e-05
16:17816980 A G 0.290797 8.5187e-06
16:17819705 T C 0.742648 -2.8417e-05
16:17821228 T C 1.283546 -1.3705e-05
16:17821341 A G 0.047172 1.4214e-05
16:17821957 G A 1.159811 1.4940e-05
16:17822859 G A 1.062914 1.0793e-05
16:17823407 T C 0.352094 -1.5343e-05
16:17824009 T G 0.233852 -1.8479e-05
16:17824917 T G 1.386373 3.7194e-06
16:17825114 T C 0.037609 -2.9761e-05
16:17833185 C T 0.092649 -1.1425e-05
16:17833259 G A 0.060363 -1.7865e-06
16:17833912 C G 1.466860 1.7010e-06
16:17839413 C T 0.512655 3.5288e-06
16:17841757 G T 0.562570 -7.4092e-06
16:17842398 A G 0.070856 -6.9386e-06
16:17842758 G A 1.663885 1.7115e-05
16:17843026 G A 0.211839 -3.5391e-05
16:17843416 T G 0.050476 -1.1024e-05
16:17843493 G C 0.435022 -7.6052e-06
16:17847295 G A 1.623348 3.7987e-05
16:17847788 G C 0.177988 2.0319e-05
16:17853362 C T 0.240090 -1.4621e-05
16:17854860 C T 0.036081 1.9414e-05
16:17856045 A G 0.024071 -1.3972e-06
16:17872705 A G 0.032150 8.1345e-06
16:17873288 T C 1.080714 1.2194e-04
16:17877942 A G 0.072963 -2.9842e-05
16:17886454 A G 0.031997 1.0400e-05
16:17892076 A C 0.330178 3.0787e-05
16:17899063 C T 0.052316 2.8531e-05
16:17907140 T C 0.162742 -2.3318e-04
16:17917611 A G 0.054588 7.1348e-06
16:17919277 T C 0.782445 3.1465e-05
16:17923032 C T 1.270871 2.8197e-05
16:17936013 A C 0.039388 3.4558e-05
16:17936307 T G 0.038768 3.6758e-05
16:17936512 T C 0.310707 -3.3981e-05
16:17938152 A C 0.255586 -4.3466e-05
16:17943799 G T 0.031913 -3.5368e-05
16:17955230 G A 0.041319 8.8808e-05
16:17956466 A G 0.091665 -4.1270e-06
16:17978713 C T 0.086501 -1.5548e-05
16:17982947 G T 0.026460 -8.9560e-06
16:17986026 C T 0.048671 -1.6753e-05
16:17989239 A C 0.222200 -3.2303e-05
16:17992702 T C 0.882524 -3.6135e-05
16:17993047 A G 0.052105 3.8411e-05
16:17999271 G T 1.361270 -1.2476e-04
16:18000101 C T 1.321447 -8.4455e-05
16:18009834 A C 1.302939 -8.4384e-05
16:18015987 A G 0.020017 6.7338e-06
16:18026238 A C 0.028080 -4.7351e-06
16:18027830 G T 0.029586 -5.0694e-07
16:18034889 T C 0.093464 -3.0123e-06
16:18037175 A G 0.045747 -9.5592e-06
16:18037504 A C 0.180754 2.2070e-05
16:18038549 C T 0.032439 2.0359e-06
16:18044004 T C 0.031095 -2.4113e-07
16:18046387 T C 0.738347 -1.2115e-05
16:18051710 T C 0.708638 -2.4093e-07
16:18057598 A G 0.043228 1.5302e-05
16:18058331 T G 0.630414 -4.3799e-05
16:18067234 A C 1.888493 -3.4110e-05
16:18070482 C G 0.499464 2.8837e-06
16:18071261 T C 0.024402 2.8915e-05
16:18074325 G A 1.901492 -2.1476e-05
16:18075042 G T 0.054355 2.9345e-05
16:18075623 T C 0.020095 -1.1633e-05
16:18082349 G A 0.397442 9.3326e-06
16:18083484 T C 0.020540 2.1043e-05
16:18086557 T G 0.908867 1.3502e-05
16:18094687 C A 0.803371 1.4846e-05
16:18098613 G A 1.768887 1.6604e-05
16:18106345 G T 1.645880 4.5100e-05
16:18109185 C T 0.084008 2.8348e-05
16:18113484 C G 0.939592 1.3909e-05
16:18115241 A G 0.071658 4.7665e-06
16:18119013 A G 0.228847 -1.0850e-05
16:18121092 T C 0.120183 -5.6608e-05
16:18121976 C T 0.029956 9.6382e-06
16:18125091 C G 0.602231 -2.3387e-06
16:18130227 T C 0.092383 -2.3142e-05
16:18134201 C T 0.046399 3.1567e-05
16:18136672 T C 0.051252 -4.3214e-05
16:18136912 T C 0.055818 -2.3903e-05
16:18144407 G T 0.025350 2.4431e-05
16:18151375 T C 0.824823 1.9129e-05
16:18153057 A G 0.903544 1.5510e-05
16:18154576 A G 0.464241 4.6480e-07
16:18160867 G T 0.085002 2.7609e-05
16:18162557 C T 0.778528 2.5719e-05
16:18186000 A C 0.810233 2.3913e-05
16:18233685 T C 0.581600 -8.1043e-05
16:18244589 A G 0.072129 -2.4150e-05
16:18255924 T C 0.056925 7.1329e-06
16:18256086 A C 0.660078 4.8542e-05
16:18309593 A G 0.047928 1.2169e-05
16:18544348 G T 1.872579 -5.0788e-06
16:18570992 C T 0.081026 2.1482e-05
16:18601266 G A 1.520338 1.5694e-05
16:18632099 G A 0.141745 7.7321e-06
16:18771185 T G 0.127129 -3.0831e-06
16:18791970 A G 0.048908 3.2163e-06
16:18795196 A G 0.022247 -3.7670e-05
16:18804411 C T 0.175888 -8.7955e-06
16:18808403 G A 0.136286 6.0289e-06
16:18830692 T C 0.039051 -7.8047e-06
16:18831882 C T 0.053063 5.8731e-06
16:18843684 C T 0.136240 3.5220e-06
16:18846429 A G 0.083720 -1.5777e-05
16:18857619 A G 0.050340 -6.5822e-06
16:18862633 G A 1.096593 5.1494e-05
16:18866208 G C 0.044964 1.2089e-04
16:18873684 A G 0.207256 3.6680e-05
16:18884122 C T 0.783916 5.9255e-05
16:18885285 A G 0.036126 -1.9210e-05
16:18910039 A G 0.311817 -3.3253e-06
16:18947181 A G 0.065884 -2.7226e-06
16:18950519 G A 0.309266 -7.6252e-06
16:18955850 G A 0.064618 2.2584e-05
16:18961444 C T 1.112659 6.8567e-06
16:18962661 C T 0.248114 -2.7948e-05
16:18978696 A C 0.757969 -1.8729e-05
16:18980667 G A 0.065991 3.8464e-05
16:18989612 A G 0.760945 -1.4271e-05
16:19009717 G T 0.726549 -4.3511e-05
16:19011467 A C 1.139915 1.4540e-05
16:19022342 C G 0.686307 -3.7660e-05
16:19031067 A G 0.038122 -2.9569e-05
16:19032780 T G 1.929699 -3.5760e-06
16:19041595 A G 1.246124 2.8687e-05
16:19049253 T A 0.027904 3.7590e-05
16:19054665 T C 0.693529 -2.0335e-05
16:19070965 A G 0.062002 3.5332e-05
16:19071914 G A 1.536412 3.1593e-05
16:19078196 A G 0.375792 -1.8850e-05
16:19078322 T C 0.057587 -3.1313e-05
16:19082149 A G 0.080084 -8.4805e-06
16:19082824 G A 0.046402 -1.3217e-05
16:19083221 G A 1.952215 1.7951e-05
16:19083614 G A 0.162103 4.5516e-05
16:19085298 T C 1.283309 1.7236e-05
16:19090721 T C 0.285165 4.2626e-06
16:19102297 C T 0.087546 -2.6151e-05
16:19105138 C G 1.714439 -1.1002e-05
16:19105637 A G 1.966776 1.1573e-05
16:19107769 A G 0.056403 7.2782e-07
16:19107838 T C 1.429588 -1.6347e-05
16:19111039 C T 0.091766 4.5207e-05
16:19112840 G A 0.032630 -1.7392e-05
16:19117861 A G 1.247816 9.9139e-06
16:19119938 A G 0.115678 -4.2675e-05
16:19124898 G A 0.123724 -2.5914e-05
16:19126470 T C 0.048921 -1.7944e-05
16:19131356 T G 0.093811 1.8223e-06
16:19132447 C A 0.070405 -4.0601e-06
16:19138745 C A 0.082869 -2.4296e-06
16:19142782 T C 0.246212 -5.2948e-05
16:19146682 T C 0.115996 -3.7371e-05
16:19147183 A G 0.281351 -2.4323e-05
16:19148028 C A 0.068747 -3.7311e-06
16:19148688 T C 1.945344 -1.7055e-05
16:19149996 A C 0.554173 -1.0884e-05
16:19150396 G A 0.440906 1.9722e-05
16:19154522 C T 0.145384 9.0524e-06
16:19154690 G A 0.358508 3.3371e-05
16:19155011 T C 0.118349 3.6492e-05
16:19156016 A G 0.063060 1.4038e-07
16:19160123 G A 0.207554 -2.6122e-05
16:19161210 G A 0.139350 3.8863e-07
16:19168820 A C 0.024551 -2.7311e-06
16:19169057 T C 0.029758 8.3035e-07
16:19174413 A G 0.042163 1.8734e-05
16:19176044 C T 0.147718 -6.3660e-06
16:19181213 G A 0.061960 -2.0309e-05
16:19181864 C T 0.972631 -3.2023e-05
16:19185372 G A 0.178929 -3.1467e-05
16:19187191 A G 0.034906 -6.6376e-06
16:19187702 A G 0.861014 -1.7641e-05
16:19189303 C T 0.185723 -3.9476e-05
16:19190417 C G 0.783043 6.0542e-06
16:19191029 C T 0.131914 1.1611e-05
16:19191331 T C 0.970340 -7.4581e-06
16:19191388 A G 0.172772 -4.2546e-06
16:19193876 A G 0.055484 1.3283e-05
16:19194104 T C 0.477799 7.1176e-08
16:19194908 T C 0.054523 -7.9724e-06
16:19195130 T C 0.309373 -1.3158e-05
16:19196304 G T 0.320801 -6.3183e-06
16:19197200 G T 0.435226 -2.7106e-06
16:19200203 C T 0.030972 -2.6704e-05
16:19202359 C G 0.168218 1.1262e-06
16:19205562 A C 0.114522 -1.4822e-05
16:19206408 G A 0.248822 1.0504e-05
16:19208569 G A 0.316504 1.6694e-05
16:19209610 G T 1.335709 7.4353e-07
16:19211931 A C 0.566539 5.2992e-05
16:19212072 G A 0.028732 -1.0374e-05
16:19212240 A G 0.045088 -1.2228e-06
16:19220848 C T 0.512019 -2.5037e-05
16:19222713 G T 0.531510 3.2199e-05
16:19223970 A G 1.258468 -1.7780e-05
16:19226696 T C 0.529177 2.7777e-05
16:19230827 T G 0.039038 3.2837e-05
16:19234492 T C 0.031855 -1.9407e-05
16:19237864 A G 0.073258 -1.4262e-05
16:19239121 A C 0.171490 -1.1531e-05
16:19240076 C A 0.246894 7.5690e-05
16:19242312 G A 1.300784 -3.8249e-05
16:19242441 A C 0.446178 -7.4723e-05
16:19243076 G A 0.381466 -1.3855e-05
16:19243449 C G 0.917608 2.2158e-05
16:19243587 T C 0.434502 -6.1608e-06
16:19247797 A G 0.994810 1.0724e-05
16:19248422 G C 0.198099 -5.0712e-05
16:19251180 G A 0.215390 -4.6802e-05
16:19251745 G A 0.126889 -3.1563e-05
16:19258955 T C 0.029686 -1.1061e-05
16:19260970 T C 0.042644 -1.7282e-06
16:19267474 T G 0.071687 -6.6400e-05
16:19271032 G T 1.224274 -2.5458e-06
16:19277621 T C 0.139629 -6.5513e-05
16:19278625 A G 0.963374 2.1102e-05
16:19280171 T G 0.222070 4.3897e-06
16:19280235 A G 0.418572 2.6933e-05
16:19280924 A G 0.997215 8.2803e-06
16:19281088 C T 0.034993 2.2130e-05
16:19285473 T C 1.063540 -1.7368e-05
16:19287101 T C 0.564189 -1.7511e-05
16:19287953 C T 0.071372 1.5154e-07
16:19290414 T G 0.306847 -1.1999e-05
16:19292984 C T 0.661694 -1.1167e-05
16:19294088 T G 1.797535 -2.1584e-05
16:19295890 T G 0.037496 8.2115e-06
16:19297219 G T 0.144478 -1.6372e-06
16:19299227 G A 0.349053 -1.8221e-05
16:19303610 T C 0.082622 -1.0108e-05
16:19303665 A G 0.122231 -3.6291e-05
16:19307130 G A 1.042507 1.4231e-05
16:19307763 A G 0.036658 1.2394e-05
16:19310092 C T 0.588926 2.2530e-05
16:19310221 C A 0.035380 2.6875e-05
16:19320192 A G 0.068971 4.0395e-05
16:19323261 A G 0.167455 1.8908e-06
16:19325210 G A 1.923022 1.6632e-05
16:19334654 T C 0.114630 -9.8325e-06
16:19334821 T C 0.178387 1.3013e-06
16:19344423 A G 0.293023 -1.5089e-06
16:19344492 T C 0.051083 1.2953e-05
16:19346639 A G 1.424479 -1.4028e-05
16:19349394 A G 0.040940 -2.0002e-05
16:19353171 G A 0.143995 2.4504e-05
16:19353246 T C 1.895429 1.1348e-05
16:19355532 T C 0.953338 -1.8181e-05
16:19360460 T C 0.195428 1.5773e-05
16:19361972 T C 0.072580 2.8935e-06
16:19366622 G A 0.871582 2.4948e-05
16:19368063 A G 0.155631 5.2778e-06
16:19368621 T C 0.064566 4.9081e-05
16:19369547 G T 0.170896 2.3804e-06
16:19372773 A G 0.734219 1.7845e-05
16:19375262 G A 1.619278 -2.6985e-05
16:19375297 C T 0.147088 -9.8276e-07
16:19380081 T G 0.135656 1.7900e-06
16:19380370 A G 0.041433 -1.3635e-05
16:19382727 G A 1.761455 -2.1180e-05
16:19389361 C T 0.586287 -2.4435e-06
16:19392820 A G 0.589377 -1.6122e-06
16:19393110 T C 1.573064 -1.7356e-05
16:19393758 T C 1.117122 -1.9118e-05
16:19394911 G A 1.312537 1.2819e-06
16:19400852 G C 0.040427 4.9128e-05
16:19405838 A C 0.077144 -1.0434e-05
16:19424060 G A 1.250441 6.2556e-06
16:19425286 C T 0.072694 9.5741e-06
16:19428850 T C 1.605999 -8.5982e-06
16:19428993 G A 0.130544 3.7358e-07
16:19436132 C T 1.641278 6.3178e-05
16:19439936 T C 0.322778 1.6860e-05
16:19447067 A G 0.330042 -2.8087e-06
16:19447909 G A 1.586715 2.8585e-06
16:19449132 G A 0.042475 -2.9185e-05
16:19451080 T G 1.651372 2.2565e-05
16:19454954 T G 0.024418 -9.6546e-06
16:19455468 T G 0.070905 1.1917e-06
16:19471571 A G 0.136555 -3.5914e-05
16:19475099 A C 0.089997 1.2126e-06
16:19475488 T G 0.073914 2.3961e-05
16:19481998 G A 0.090779 7.0611e-06
16:19485435 A C 0.120858 3.8463e-05
16:19492752 T C 0.060142 3.9330e-05
16:19492898 C A 0.362734 -1.6458e-05
16:19499512 A G 0.141648 -9.4091e-06
16:19514351 A G 0.026249 -3.5459e-06
16:19516017 A G 0.075472 -1.8848e-05
16:19519923 A G 0.032825 -2.0736e-06
16:19527353 T C 0.080792 -1.6429e-05
16:19545447 G A 0.101890 2.2803e-05
16:19547503 T C 0.142031 -1.3070e-05
16:19547747 G C 1.826650 1.3035e-05
16:19548116 A G 0.305069 -2.5507e-05
16:19553183 C T 1.027963 2.4107e-05
16:19568029 G C 0.386516 -2.6538e-05
16:19569717 G A 0.254878 -1.6334e-05
16:19569935 G A 0.194409 1.3138e-05
16:19585726 A G 0.058675 -1.0891e-05
16:19597411 G A 0.264067 1.8609e-05
16:19612674 A G 0.810155 1.1196e-05
16:19618951 C T 1.230165 7.4217e-06
16:19624011 A C 0.883897 -2.2072e-05
16:19626664 G A 0.039855 -2.3236e-05
16:19654625 T C 0.714825 -3.2234e-05
16:19661458 G A 0.665553 -3.7588e-05
16:19667155 T C 0.532345 -7.6470e-05
16:19670281 A G 0.210495 3.2988e-05
16:19670360 G A 0.100072 2.5910e-05
16:19670455 G A 0.059496 1.1917e-06
16:19670619 G C 0.041021 -1.7301e-05
16:19678072 T C 0.141258 -1.7993e-05
16:19679818 A T 0.049038 -1.6085e-05
16:19683219 C T 0.653641 -4.2705e-05
16:19691583 G A 0.116759 3.7851e-05
16:19693627 T C 0.055780 1.7057e-05
16:19703062 C G 0.284857 -5.5974e-05
16:19703578 T C 0.055283 7.1871e-05
16:19704224 C T 0.291521 7.2779e-07
16:19711475 C T 0.040144 -3.0800e-06
16:19711717 T C 0.079610 4.4382e-05
16:19717985 A C 0.043890 -3.1518e-06
16:19726275 T C 0.400162 2.1906e-06
16:19735625 G A 0.082723 -4.1068e-06
16:19743547 T C 0.069451 3.8252e-05
16:19751906 T C 0.077900 -1.8162e-05
16:19751929 G A 0.037363 -3.4533e-06
16:19752863 C T 0.067393 -6.6865e-05
16:19756059 G A 0.246842 4.3643e-05
16:19762935 G A 0.347631 2.1919e-05
16:19769394 G A 0.353393 2.1690e-05
16:19775269 C G 0.170695 -1.5261e-05
16:19781935 A G 0.076468 -3.3030e-05
16:19785619 T C 0.787077 -8.1360e-06
16:19799811 T C 0.166852 4.0126e-05
16:19800213 C T 0.343382 2.3778e-05
16:19803300 G T 0.041349 -5.2817e-05
16:19838302 T C 0.151694 2.2562e-05
16:19839080 A G 0.088368 -1.1476e-05
16:19846668 C T 0.423493 4.9344e-05
16:19858903 C T 0.142732 -1.8382e-05
16:19871546 T C 0.035211 -2.4387e-05
16:19887473 T C 0.369713 -5.1670e-06
16:19889599 T C 0.061203 -1.4427e-04
16:19890332 T C 0.106242 -3.1115e-05
16:19893791 T G 0.782539 -2.7644e-05
16:19894308 A G 0.043789 5.6153e-06
16:19896574 T C 0.028106 -4.6887e-05
16:19908943 T G 0.023419 -1.4041e-05
16:19912147 G T 0.104597 -2.9447e-05
16:19913034 C G 0.114941 2.5439e-05
16:19918849 A G 0.079636 -2.9185e-05
16:19924696 G A 0.065799 2.5910e-05
16:19928554 G A 0.411561 -2.3631e-05
16:19930339 A G 0.045237 1.6854e-05
16:19933600 T C 0.285172 2.4584e-05
16:19939768 T G 0.062378 -2.2793e-05
16:19941968 C T 0.366564 2.0996e-05
16:19942527 C T 0.367522 2.0892e-05
16:19943524 T C 0.109767 -8.0813e-06
16:19944428 T C 0.093675 7.9930e-06
16:19973868 G A 0.821561 -6.4831e-06
16:19980393 T C 0.081120 2.5136e-05
16:19981681 C G 0.028911 3.2156e-05
16:19986891 G A 0.449258 -5.8836e-05
16:19991213 T G 1.933194 3.4122e-05
16:20000021 G A 0.172814 2.0081e-05
16:20000728 G A 0.079231 -7.3696e-06
16:20011253 T C 0.046691 -2.8770e-05
16:20015305 A G 0.163457 1.4428e-05
16:20016510 A C 0.434808 -4.2583e-05
16:20021535 G A 0.510854 -3.4940e-05
16:20040271 T G 0.123439 -8.5960e-06
16:20046956 A G 0.088082 8.8322e-06
16:20052642 G A 1.823073 1.4911e-06
16:20055884 T C 0.589481 -3.2259e-05
16:20056053 G A 1.321629 7.9208e-06
16:20056282 G A 1.864143 2.2766e-05
16:20056887 C T 0.037272 9.6137e-05
16:20056955 C T 0.719837 -2.0729e-06
16:20060830 T C 0.417303 -8.3737e-06
16:20061568 A G 1.790336 -1.1868e-05
16:20063468 A G 1.046432 -5.3171e-05
16:20064895 A G 1.384582 6.9351e-07
16:20064987 G A 0.242363 1.1849e-04
16:20068767 A C 0.158526 -3.3716e-05
16:20069568 T C 0.119356 9.8481e-06
16:20072823 A G 0.412950 9.5303e-06
16:20073683 C A 0.055672 -1.1658e-05
16:20077585 C G 0.024590 -1.7881e-05
16:20090636 T C 0.048424 -5.9962e-05
16:20092706 G A 0.291874 2.1539e-06
16:20095628 C A 0.498406 1.0617e-05
16:20124280 A C 0.029599 -5.6531e-05
16:20128687 A G 0.032234 2.7076e-05
16:20131141 G A 0.462910 1.0170e-05
16:20131662 C T 0.054858 -4.3148e-05
16:20133589 A C 0.025126 2.9945e-05
16:20134617 T G 0.034243 2.8581e-05
16:20134742 C T 0.687803 -3.2359e-05
16:20136819 G A 1.007573 4.6651e-05
16:20141705 A G 0.141187 1.2782e-05
16:20143230 T G 0.052160 -8.7288e-06
16:20146498 A C 1.495112 -1.3822e-05
16:20146847 T C 0.341351 -3.3415e-05
16:20151123 T G 1.727059 4.9711e-06
16:20153513 T C 0.026083 -2.6675e-05
16:20154118 C T 0.102114 2.9499e-06
16:20155180 G A 0.057286 -4.1306e-06
16:20162862 A C 0.093042 4.3946e-05
16:20169279 A C 0.036597 -1.0380e-05
16:20169666 A G 0.023578 2.5421e-05
16:20175339 G A 0.026765 1.7728e-05
16:20176080 G A 0.031751 -1.4275e-05
16:20176987 A G 0.089734 -1.0345e-05
16:20180187 T C 0.158562 3.5325e-05
16:20191219 A G 0.667939 -4.7677e-05
16:20193714 T C 0.192124 1.5214e-05
16:20195472 A G 1.552764 -3.1566e-05
16:20195534 T C 0.068925 1.0410e-05
16:20200700 T G 0.492992 -3.7355e-05
16:20208648 A G 0.131716 -3.9320e-05
16:20216850 T C 0.049609 -3.3725e-06
16:20218061 T C 1.630216 5.7411e-07
16:20219520 A G 0.035561 -1.9852e-05
16:20225443 C A 0.233995 3.3084e-05
16:20226769 A G 0.040420 2.0018e-05
16:20231496 G A 0.845051 -4.7590e-05
16:20234641 G C 0.990165 -1.1856e-05
16:20235898 T C 0.642005 2.5975e-05
16:20237674 G T 0.760017 -1.1286e-06
16:20238215 T G 0.249176 1.9849e-05
16:20242614 C G 1.592720 2.2183e-05
16:20244378 A G 1.870862 -3.7414e-05
16:20244780 G A 0.182604 -6.5694e-06
16:20246035 A G 0.079740 -2.8292e-05
16:20256060 T C 0.104908 -6.1005e-06
16:20266173 T C 1.942831 -3.3214e-05
16:20267174 T C 1.955156 -6.5540e-06
16:20268043 A G 0.304624 1.4330e-05
16:20269306 T C 0.189874 2.4231e-05
16:20269815 A G 0.060888 -5.9814e-06
16:20271219 G T 0.020949 -8.7793e-06
16:20271295 G A 0.171221 2.2901e-05
16:20291492 C T 0.045393 3.9895e-06
16:20293127 T C 1.935356 3.3467e-06
16:20296777 G A 0.032841 1.1472e-06
16:20308495 T C 0.827105 3.8843e-06
16:20309025 C A 0.072908 2.6866e-06
16:20309167 T C 1.901846 -5.0340e-06
16:20316399 A G 0.037019 4.3279e-06
16:20317184 A G 0.046036 -1.2732e-06
16:20318068 A G 0.872887 -2.0746e-06
16:20326196 C T 0.068750 2.2732e-05
16:20327175 A G 0.043455 2.3606e-05
16:20327892 G A 0.065644 -3.4168e-06
16:20332200 G A 0.977422 1.3475e-06
16:20337884 C T 0.044461 9.3406e-06
16:20338450 A G 0.053933 1.1170e-05
16:20339379 T C 0.053270 -4.7679e-06
16:20339917 C T 1.940228 -6.0005e-06
16:20341318 C T 1.051865 -1.9093e-05
16:20342425 G A 0.028797 -6.5366e-05
16:20342572 A T 0.612442 -2.9747e-05
16:20342897 A G 0.055442 4.2297e-06
16:20343091 C T 1.367093 2.9623e-05
16:20343627 G A 0.083414 2.3012e-05
16:20345615 A G 0.249698 -7.2940e-06
16:20351231 A G 0.238182 -4.7989e-06
16:20352618 A C 0.043488 -3.4936e-05
16:20352756 G A 1.259393 7.7152e-07
16:20364588 G A 0.366509 -2.3828e-06
16:20365654 G A 0.367869 -2.0011e-06
16:20367690 T G 0.363633 -1.0084e-06
16:20368627 T G 0.026015 7.6101e-06
16:20369404 C G 0.053056 -2.1148e-05
16:20369457 T C 1.867096 2.6441e-05
16:20370816 T C 1.030433 3.9614e-07
16:20371972 C A 0.036733 -5.0836e-05
16:20375536 C T 1.242113 2.1201e-05
16:20375571 G T 0.021163 3.6789e-05
16:20378925 G A 0.022039 -5.7420e-06
16:20381047 T C 0.049879 -1.9754e-05
16:20383700 G A 1.001964 1.3012e-05
16:20384729 T C 0.069100 -1.2730e-05
16:20386162 A G 0.032776 -9.4775e-08
16:20388929 G A 0.620053 -9.7678e-06
16:20394539 C T 1.839867 3.7698e-05
16:20400839 T C 0.574534 -1.5905e-05
16:20403827 G A 0.221219 3.5668e-05
16:20408761 G A 1.969454 -2.5115e-05
16:20408823 C A 0.049586 -4.3947e-06
16:20411763 A G 0.554692 -3.5574e-06
16:20413459 G C 0.092685 -2.4825e-05
16:20414568 T C 0.026025 2.8267e-06
16:20417370 C T 0.020416 -1.7382e-05
16:20417700 C T 0.268073 -2.4584e-05
16:20418452 C T 0.089124 -1.6325e-06
16:20418887 T C 0.041861 2.2051e-05
16:20420328 G T 0.126412 3.3153e-05
16:20421321 A G 0.036701 9.6169e-06
16:20423000 A G 0.036740 6.4590e-06
16:20429546 T C 0.023370 4.7380e-05
16:20430769 T C 0.052530 -2.2254e-06
16:20432605 G A 0.104525 1.4400e-05
16:20435314 T C 0.036629 1.0241e-05
16:20435570 G A 0.067747 9.4128e-06
16:20437516 G A 0.627334 -3.1215e-06
16:20441053 G C 0.612487 8.4082e-06
16:20444695 T C 0.040242 9.4391e-06
16:20446192 T C 0.139950 3.6105e-06
16:20446968 T C 0.028703 -2.5141e-05
16:20452501 A G 0.541154 6.9202e-06
16:20471450 A G 0.313514 -7.0878e-06
16:20476852 C T 0.565137 2.1240e-05
16:20482623 T G 0.558168 8.6090e-06
16:20485179 A T 0.560142 1.1087e-05
16:20494408 T C 0.189728 4.6349e-06
16:20499397 A C 1.607294 2.1987e-05
16:20513280 A G 0.027554 -6.4192e-06
16:20519860 C T 0.176735 2.3465e-05
16:20528593 C G 1.618953 3.5097e-05
16:20528884 G A 0.027768 -5.8568e-06
16:20530997 A G 0.180685 -3.1581e-05
16:20532264 T C 0.102818 -1.4975e-05
16:20550017 T C 0.066335 5.9273e-06
16:20552466 G A 0.080815 2.2814e-05
16:20552494 G T 1.651411 1.4925e-05
16:20556850 T C 0.068601 -3.1619e-05
16:20560377 C T 0.039670 4.7278e-05
16:20563528 C T 0.038924 3.0828e-05
16:20563544 G T 0.027190 -3.3046e-06
16:20564390 T G 0.610624 2.4253e-06
16:20567338 C T 1.491795 -3.6231e-06
16:20568843 T C 1.935814 -4.9846e-05
16:20600874 A C 0.418283 -1.5809e-05
16:20603338 T C 0.064887 5.4843e-05
16:20612280 T C 0.040673 1.5294e-05
16:20613709 G A 0.267696 -2.8593e-06
16:20621692 A G 0.187752 4.6200e-05
16:20628162 C A 0.266713 -6.1850e-07
16:20633644 G A 0.639824 1.3890e-05
16:20638396 T C 0.023055 -1.8475e-05
16:20647921 T C 1.025366 -2.6890e-05
16:20653203 T C 0.047681 7.9625e-06
16:20674492 C G 0.182730 -1.7083e-05
16:20676354 A C 0.083294 3.2036e-05
16:20680206 T C 0.671597 1.0507e-05
16:20736906 A G 0.099475 4.0037e-05
16:20742991 C T 1.448128 -1.5290e-05
16:20754109 A G 0.073498 -3.6198e-05
16:20757942 C T 0.044052 4.0058e-05
16:20760021 T C 0.366061 -1.1059e-05
16:20766600 G C 0.100251 7.1641e-06
16:20766922 T C 1.950936 -9.7663e-06
16:20773764 A G 0.262980 4.3184e-06
16:20779843 A G 0.097573 4.4415e-06
16:20787240 C T 0.028930 -1.6566e-05
16:20791506 A C 0.263246 1.7373e-06
16:20796387 C G 0.163362 -2.6833e-05
16:20802007 G C 0.021637 -3.4487e-05
16:20805872 T C 0.070421 -2.8408e-05
16:20808020 G A 0.140804 4.3776e-06
16:20811681 T C 1.463799 -1.7056e-05
16:20841414 A G 0.030998 -3.8137e-06
16:20879677 G T 0.026697 5.7292e-06
16:20890210 G C 0.238555 2.9569e-05
16:20891451 A G 1.189816 -2.1632e-05
16:20915247 C T 1.488399 -4.2104e-05
16:20929225 G T 1.472436 -3.7356e-05
16:20929800 C T 1.138331 -1.6565e-05
16:20942836 T C 0.033588 -2.2461e-05
16:20949207 C T 0.044192 -1.1236e-05
16:20952098 A G 0.541988 -6.0471e-06
16:20953570 C T 0.093077 2.3203e-05
16:20957937 C T 1.255797 -1.6097e-05
16:20959918 A G 0.090494 -1.5358e-05
16:20963832 T C 0.020111 -9.4253e-06
16:20966291 T G 0.044383 -1.2542e-05
16:20966362 C T 0.154972 -2.2398e-05
16:20974740 T C 0.096158 -7.2106e-06
16:20975505 C T 0.045455 -6.7454e-06
16:20976360 G T 0.146215 -2.5353e-05
16:20979431 C T 0.300583 -6.0932e-06
16:20981162 C T 0.191312 -2.9117e-05
16:20984384 G C 0.161022 2.4979e-06
16:20986506 T C 0.914593 -5.3836e-06
16:20990976 C T 0.274788 3.9309e-05
16:20994363 C T 0.037028 -5.1169e-06
16:20996981 C G 0.107245 1.3398e-05
16:20999464 A C 0.904073 -5.5651e-08
16:21015578 T C 0.053858 3.6119e-06
16:21033688 C T 0.915281 -2.2147e-06
16:21040328 A G 0.188690 2.2308e-05
16:21051209 C G 0.203549 3.0181e-05
16:21052001 G T 0.218288 4.0538e-05
16:21052114 C G 0.090344 1.9223e-05
16:21065335 T C 0.044085 -3.6209e-06
16:21068779 G T 0.389973 1.9635e-05
16:21069645 T C 0.209239 -7.8654e-05
16:21073933 A G 0.048100 1.1536e-05
16:21086487 C T 0.166086 -1.6766e-05
16:21088130 C T 0.862562 1.5575e-05
16:21097770 G A 0.627292 3.7043e-05
16:21106476 A G 0.661980 5.3826e-06
16:21109055 C G 0.060444 -9.3514e-06
16:21113272 A G 0.071129 1.9429e-05
16:21123315 A G 0.046195 5.5074e-06
16:21128174 T C 0.274107 4.7982e-06
16:21132749 C A 0.475526 1.7894e-05
16:21136477 G A 1.922613 1.6287e-06
16:21150162 C T 0.041784 -1.8939e-05
16:21151913 T G 0.399766 1.0883e-05
16:21157013 G A 0.826046 1.2268e-05
16:21169828 A G 0.825907 1.0704e-05
16:21184277 G A 0.899094 2.0412e-05
16:21185384 A G 0.517664 -4.1370e-05
16:21190853 C A 1.455785 4.4091e-05
16:21193109 T C 0.275097 2.4097e-06
16:21193388 T G 0.086913 1.0294e-05
16:21200910 G T 1.504083 3.5319e-05
16:21205688 C T 0.542520 3.4954e-06
16:21208570 A G 0.097985 -7.0643e-06
16:21211278 C T 0.530465 1.1954e-05
16:21215672 G A 0.557185 1.8247e-05
16:21217946 G A 0.330993 1.2084e-05
16:21221324 G T 0.271319 -2.9017e-06
16:21222332 T G 0.067442 -4.4705e-06
16:21222672 A C 0.540190 1.5730e-05
16:21225224 G A 0.617914 -2.7231e-05
16:21225279 G A 1.233034 8.0722e-06
16:21227705 T C 0.067120 4.6227e-06
16:21229586 T C 0.933759 7.8395e-06
16:21233114 A G 1.371413 3.7456e-06
16:21235320 G A 0.080104 -1.2217e-05
16:21237736 T C 0.601906 9.1399e-06
16:21238207 T C 0.031299 1.3498e-05
16:21240478 A G 0.779102 -9.9543e-06
16:21242255 G A 0.102889 -4.9813e-06
16:21242377 A G 0.329253 1.5738e-04
16:21243649 C T 0.107067 1.8391e-06
16:21250033 A G 0.808022 -4.9378e-05
16:21252715 G A 0.107145 -1.9936e-06
16:21256121 A G 0.900272 -1.2434e-05
16:21256682 G C 0.451972 -4.7228e-05
16:21261685 G C 0.060593 2.2553e-05
16:21262996 A C 0.054046 -1.8230e-05
16:21264395 T C 0.133355 -1.3728e-05
16:21265739 T C 0.081555 2.5362e-05
16:21271261 G A 1.821285 -1.1247e-05
16:21276182 A C 0.283653 4.4544e-05
16:21283806 A G 0.514123 -8.0056e-06
16:21289062 T C 0.044426 1.2196e-05
16:21289906 A C 0.041196 1.0624e-06
16:21289965 T G 0.036045 1.3223e-05
16:21293088 T C 0.212339 -3.1710e-05
16:21293107 A C 0.044159 -5.2906e-05
16:21303125 A G 0.030585 -2.9611e-07
16:21304147 G T 0.975961 1.8432e-05
16:21313478 C G 0.247523 4.1370e-05
16:21313650 G A 0.561379 2.2626e-05
16:21316747 G A 0.065884 2.0853e-05
16:21317811 A T 1.143235 -4.5981e-05
16:21326413 A C 0.071635 2.0472e-05
16:21327273 A G 0.080990 1.6525e-05
16:21330488 C A 0.152177 2.0800e-05
16:21335932 T C 0.059071 -2.4902e-05
16:21337015 A G 0.039193 7.0850e-06
16:21337217 A G 0.034393 2.0137e-05
16:21338483 A G 0.173999 -2.7607e-05
16:21351210 A G 0.031497 -2.9746e-05
16:21352507 G A 0.042322 1.0255e-06
16:21375759 A G 0.204007 1.6082e-06
16:21388806 C T 0.087235 -1.0820e-05
16:21599056 T G 0.162697 1.6638e-05
16:21601201 A G 0.071259 -5.0684e-07
16:21605967 A G 1.964932 -3.6275e-07
16:21609978 G C 0.884416 -2.2897e-05
16:21620270 A G 0.077699 -1.8747e-05
16:21621967 G T 0.053456 -1.4012e-05
16:21625020 A G 0.047964 3.7036e-06
16:21627534 T C 0.036512 -3.1565e-05
16:21630327 C T 0.038119 -2.3360e-05
16:21639322 G A 1.323138 -3.3828e-05
16:21647714 T C 0.049087 -1.9360e-06
16:21650045 T A 0.080714 1.1273e-05
16:21652720 G A 1.725994 7.1186e-06
16:21659123 T C 0.041365 -2.9055e-05
16:21662983 T C 0.072272 1.6964e-05
16:21669282 G T 0.025168 7.2111e-06
16:21691077 T C 0.174755 1.0368e-06
16:21710678 T C 0.510828 1.2794e-05
16:21721014 G A 0.128119 1.7882e-05
16:21722406 G A 0.070288 7.9918e-05
16:21727915 T C 0.040641 -1.9864e-05
16:21729214 T C 1.775684 1.9689e-06
16:21732836 G A 0.256381 -3.6679e-06
16:21734417 G A 0.570908 3.8877e-05
16:21735579 C G 0.852669 1.5770e-05
16:21737775 A G 0.060528 1.5208e-06
16:21947745 T C 0.185567 -2.3091e-05
16:21951415 A G 0.381040 -4.6258e-05
16:21955533 A G 0.186070 -2.3758e-05
16:21956457 C T 0.044734 -4.7659e-06
16:21958485 T C 0.086595 -6.6502e-06
16:21966574 G C 1.618541 4.1755e-05
16:21973913 A G 0.040927 -2.5574e-05
16:21976762 A G 0.110316 1.5169e-05
16:21978821 A G 0.185466 -1.9841e-05
16:21983194 G A 0.036723 2.5389e-05
16:21984132 C T 0.031683 3.4565e-06
16:21989716 T C 0.039167 -1.4346e-05
16:21989878 A C 0.188459 -2.1970e-05
16:21993515 A G 0.032153 1.6196e-05
16:21995737 T C 0.024263 -2.0909e-05
16:21998109 G A 0.027353 2.7482e-05
16:22005528 C T 0.032345 -1.8542e-06
16:22015346 T C 0.330026 1.5923e-05
16:22021391 T G 0.059090 -2.2340e-05
16:22027448 G A 0.135192 -8.9147e-06
16:22035166 T C 0.023114 -1.6392e-05
16:22043126 T C 0.124971 3.3056e-05
16:22054806 A G 0.179608 -4.3149e-05
16:22059169 G A 0.208083 -5.6374e-05
16:22063717 C T 0.463355 -2.9194e-05
16:22070596 T C 0.433123 -1.8698e-05
16:22074108 A G 0.432036 -2.1878e-05
16:22087560 C T 0.031595 3.5104e-05
16:22105597 T C 0.235021 -1.2897e-06
16:22116408 G A 0.237916 5.2500e-06
16:22119904 A G 0.057932 -2.7046e-05
16:22121029 A C 0.023013 4.9589e-06
16:22123703 A C 0.191202 -3.3560e-05
16:22128153 G T 0.024960 8.7240e-06
16:22133217 C T 0.059055 -3.8770e-05
16:22137603 A G 0.141920 5.3805e-05
16:22141042 G A 0.634082 3.2770e-06
16:22144318 T C 0.516794 -3.6749e-05
16:22148651 G A 0.112393 1.5963e-05
16:22149065 G T 0.021698 -3.8731e-06
16:22149688 C T 0.027612 -3.5395e-06
16:22155629 G A 0.328825 -5.4571e-07
16:22157582 A C 0.068243 -2.7918e-05
16:22161286 C A 0.127873 2.7909e-05
16:22171662 G A 0.061103 -2.2806e-05
16:22176032 A G 0.107907 -3.2546e-05
16:22178256 A G 0.702608 -1.6499e-06
16:22182467 A G 0.144303 -1.9788e-05
16:22188103 G A 0.265921 8.4185e-05
16:22191231 A G 0.575845 1.3640e-06
16:22192896 A G 0.130197 1.7210e-05
16:22196434 T C 0.064706 -3.1551e-05
16:22199724 C T 0.444402 -1.3966e-05
16:22200219 A G 0.077637 4.1235e-06
16:22203948 T C 0.442416 -1.2755e-05
16:22205499 G C 0.137964 7.1125e-05
16:22206696 G A 0.599192 -5.6388e-06
16:22210600 A C 0.152142 1.1134e-05
16:22210673 G A 0.136565 6.0660e-06
16:22219385 C T 0.078026 -4.3316e-05
16:22223509 C T 0.599085 -5.7969e-06
16:22226833 G A 0.121858 2.6415e-06
16:22228607 T G 0.161301 9.3278e-06
16:22231558 A G 0.059171 2.6058e-05
16:22234500 G T 0.597940 -6.6134e-06
16:22237118 G A 0.146760 1.1354e-05
16:22237273 G C 0.146319 1.4591e-05
16:22240040 C T 0.320188 -7.3645e-05
16:22250569 A G 0.565579 -1.1442e-05
16:22255898 T C 0.223043 2.0764e-05
16:22256193 C T 0.120310 7.9291e-07
16:22260058 A G 0.141992 -1.0545e-05
16:22261697 T A 0.566848 -1.2317e-05
16:22268526 C A 0.230596 -3.0522e-05
16:22272027 A G 0.088585 7.5792e-05
16:22274045 A G 0.182029 -1.0420e-05
16:22274136 A T 0.070691 8.9831e-05
16:22276105 A G 0.031955 -2.9132e-06
16:22278053 T C 0.051865 -3.6044e-06
16:22282004 T C 0.181685 -2.9242e-06
16:22289051 C T 0.025986 -4.2974e-06
16:22296486 A C 0.175284 -1.0092e-05
16:22298392 A C 0.056364 1.2076e-05
16:22304253 A G 0.108105 3.2421e-06
16:22309893 T C 0.119495 -8.3060e-06
16:22311550 T C 0.158260 2.0532e-06
16:22315752 T C 0.026677 -5.2261e-06
16:22319517 G T 0.116717 1.6243e-06
16:22328486 T C 0.021737 -1.3262e-05
16:22334035 G A 0.051696 -1.2252e-05
16:22341482 C T 0.198456 -6.6328e-05
16:22342103 T C 0.261730 1.2129e-05
16:22345191 A G 1.437583 1.2248e-05
16:22348245 G T 0.028560 8.8718e-06
16:22360030 G A 0.261591 1.4406e-05
16:22376218 T A 0.022477 -1.0734e-05
16:22378303 A G 0.182091 -7.4716e-06
16:22379458 C T 0.060275 2.1765e-05
16:22390261 C T 0.169494 -8.4127e-06
16:22401306 C A 0.076030 -8.5591e-06
16:22416150 G A 0.021315 1.0673e-05
16:22435811 C T 0.168763 -5.3028e-06
16:22713503 A G 0.024691 2.6714e-05
16:22714866 A G 0.360842 -2.8850e-05
16:22716182 T C 0.081519 4.0640e-05
16:22718386 T G 0.083259 1.1836e-05
16:22718938 A G 1.264311 -1.0747e-05
16:22721620 T C 0.149331 -1.7305e-05
16:22722308 T C 0.990697 -1.1556e-05
16:22729394 C T 0.741249 -7.9532e-06
16:22731324 C T 1.494115 1.3100e-05
16:22733143 G T 1.194922 1.2845e-06
16:22735833 A G 0.036061 -3.4675e-05
16:22737013 A G 0.232732 -1.9106e-05
16:22737298 C A 0.396332 -2.3038e-05
16:22738683 G A 1.221080 -5.2116e-05
16:22748228 T C 0.054436 7.6222e-06
16:22750715 T C 0.250370 1.0445e-04
16:22752110 A G 1.786993 -3.2097e-07
16:22754554 A G 1.533088 -4.4410e-05
16:22761454 T C 0.024717 -8.8215e-06
16:22761596 A C 0.346232 -3.0963e-05
16:22765631 G A 0.020559 -8.5567e-06
16:22773955 A G 0.143024 3.5827e-05
16:22774476 T C 0.032010 7.3662e-06
16:22777777 A G 0.831435 5.7287e-07
16:22780601 G A 0.121955 9.4620e-06
16:22784175 T C 1.332535 -7.4928e-06
16:22788479 A G 0.104766 5.5224e-05
16:22788514 C T 0.025240 -1.7445e-05
16:22790864 G C 1.760624 -4.3956e-05
16:22792413 A G 0.032832 1.6371e-05
16:22794226 G A 0.330850 -2.6923e-05
16:22794729 G A 0.788382 -3.3661e-05
16:22795449 A G 0.371342 4.0598e-06
16:22795540 T C 0.108894 -1.4243e-05
16:22798358 A G 0.337501 1.2655e-06
16:22805420 C T 0.414141 1.5399e-05
16:22806825 T C 1.356716 5.1808e-06
16:22817421 T C 1.859446 2.1474e-05
16:22818695 G A 0.105583 -1.9265e-05
16:22819009 T C 0.189047 -2.0902e-05
16:22820098 A G 0.046526 -5.1758e-05
16:22820500 G A 1.073495 1.6102e-05
16:22823367 T C 0.479366 -9.7586e-06
16:22825222 C G 0.279839 -4.8079e-05
16:22826046 G T 0.050067 2.0387e-05
16:22826339 G A 0.747157 1.5656e-05
16:22827517 C A 0.750107 1.1233e-05
16:22827744 T C 0.039064 -1.2807e-05
16:22829458 A G 0.331402 -2.1002e-04
16:22831458 G A 0.491210 -7.3269e-05
16:22833027 A G 0.868950 -1.6263e-05
16:22836761 C T 0.243382 -2.4109e-05
16:22837062 C T 0.283763 1.8293e-05
16:22840855 G A 0.096599 8.5602e-06
16:22844319 T C 0.273523 -4.2921e-05
16:22844695 C T 0.641288 -7.8329e-06
16:22844983 T G 0.063505 -1.1580e-04
16:22845859 A G 0.369868 2.0703e-05
16:22847961 G T 0.113698 -5.4035e-05
16:22849597 T C 0.024983 -3.1899e-05
16:22858296 C G 0.240545 -4.6741e-05
16:22859003 A G 0.698320 -2.5360e-05
16:22862335 A G 1.044013 -4.6312e-05
16:22863774 C T 0.028755 2.1067e-05
16:22863865 T C 0.031747 1.4979e-05
16:22864092 A C 0.027836 3.3122e-05
16:22867638 A G 0.627918 2.4161e-05
16:22868187 A G 0.101351 -1.6100e-05
16:22870736 G C 0.092104 3.0775e-06
16:22871393 A G 1.214536 1.8927e-05
16:22874327 T C 0.048395 -3.1165e-05
16:22874928 C T 0.153096 -1.3828e-05
16:22875296 G A 1.808500 -6.2092e-06
16:22877317 G C 0.074216 1.6780e-05
16:22880342 C T 0.107930 -1.3781e-05
16:22881640 A G 0.204481 -1.9258e-05
16:22891084 T C 0.106804 2.1611e-05
16:22892965 C T 0.731846 1.9331e-05
16:22895009 C T 1.002762 1.5309e-05
16:22896479 C T 0.065601 1.1695e-05
16:22896710 G A 0.030339 -1.3412e-05
16:22904155 A G 0.213423 -3.6109e-05
16:22910329 A G 0.173889 -3.5615e-06
16:22923747 T G 0.027583 3.7012e-05
16:22928162 A C 0.022085 -8.0799e-06
16:22928583 G A 0.034007 1.6268e-05
16:22930835 C T 0.116944 -8.6758e-06
16:22931482 G A 0.819237 2.1025e-05
16:22937117 G A 0.108855 5.7839e-06
16:22938031 C T 0.231830 1.4042e-06
16:22938178 G A 0.135861 6.3837e-06
16:22942415 C T 0.791193 -3.1600e-06
16:22942949 T C 0.046133 -1.0593e-05
16:22943504 A G 0.034506 7.4356e-06
16:22944021 G A 0.020075 1.8935e-05
16:22946785 A G 0.088790 -4.8345e-05
16:22948502 A C 1.410318 -1.7710e-05
16:22950699 A C 0.632251 -3.7102e-05
16:22952322 G A 0.108605 7.0763e-05
16:22954013 T C 0.136740 -3.4567e-05
16:22960331 T C 0.052667 -6.9207e-07
16:22961731 T C 0.100776 -3.4511e-05
16:22963475 G T 0.084252 -2.2824e-05
16:22965114 T C 0.042575 -4.1398e-05
16:22969044 C G 0.096440 7.3848e-06
16:22969236 G C 0.089384 -1.0904e-05
16:22975897 G A 0.042754 -4.5099e-05
16:22982266 T C 0.534354 -1.3619e-06
16:22985036 T C 1.920659 7.0449e-06
16:22990413 T C 0.257913 5.6138e-05
16:23001192 T G 0.128460 1.2322e-05
16:23009134 T C 1.940076 8.7886e-06
16:23009777 C A 1.403732 -1.2937e-05
16:23011067 A G 0.098803 -5.6445e-05
16:23014125 C T 1.296668 1.1438e-05
16:23014145 G A 1.145140 -2.4028e-05
16:23031801 T G 0.189683 -1.1774e-05
16:23034306 A G 1.245612 2.4364e-05
16:23036048 T C 0.127308 -2.3822e-05
16:23039016 T C 0.030683 -2.8764e-05
16:23059977 A G 0.079740 2.0620e-06
16:23060484 A G 0.101069 -3.5158e-05
16:23067260 G T 1.565481 -1.0214e-05
16:23077224 C T 0.070159 2.6500e-05
16:23079501 A G 0.145348 -4.4220e-05
16:23079621 T C 0.035009 -3.6736e-05
16:23080634 A C 0.670143 1.8785e-05
16:23082632 C A 0.049593 -1.2064e-05
16:23082972 G A 0.195691 -3.1173e-05
16:23083203 G C 0.036503 -3.3323e-05
16:23084892 T C 0.608654 -9.6833e-06
16:23099939 C A 0.151106 -4.8895e-06
16:23103784 C A 0.044478 4.7142e-05
16:23125665 C T 0.109793 -1.9326e-05
16:23127725 T C 0.204808 -1.2302e-05
16:23144022 C T 0.031530 1.1497e-06
16:23155669 A G 0.068045 -1.5579e-05
16:23156451 C T 1.325079 -2.3992e-05
16:23156717 T C 0.134757 -2.3806e-05
16:23183727 C T 0.482119 -1.4128e-05
16:23186298 C T 0.149844 -1.3096e-05
16:23191178 C T 0.459044 -2.9983e-06
16:23200963 A G 0.020348 7.7797e-06
16:23202116 C T 0.137844 3.1928e-06
16:23205645 C T 0.049710 3.3009e-05
16:23211489 T C 0.441166 -6.1749e-06
16:23217552 A G 0.087819 -1.5689e-06
16:23220755 T C 1.587352 -2.4537e-05
16:23230016 T C 0.443097 1.7461e-05
16:23236972 G T 0.082967 6.5076e-06
16:23240570 A G 0.026402 -2.4120e-05
16:23261412 G T 0.083671 1.3052e-05
16:23269349 C T 0.453890 2.2121e-05
16:23269956 T C 0.655313 4.9061e-06
16:23270443 A G 0.113098 -5.4879e-06
16:23271655 T C 0.302878 2.5556e-05
16:23271996 A C 0.253252 2.0304e-06
16:23273192 C T 0.087034 -2.3032e-05
16:23277662 A G 0.046870 3.8536e-06
16:23277839 T C 0.024999 1.2103e-05
16:23278676 A G 0.027375 3.2609e-05
16:23280055 A T 0.342126 2.2309e-05
16:23284198 A C 0.818837 4.3031e-05
16:23285617 T C 0.143102 -5.8713e-05
16:23297679 C T 0.251454 2.1566e-05
16:23298749 G A 0.155806 2.5128e-07
16:23305746 C T 0.381651 -3.8899e-06
16:23307304 A G 0.063378 7.5290e-06
16:23307915 G A 0.649097 9.8685e-06
16:23308856 C T 0.173304 -2.0318e-06
16:23312853 G A 0.078734 4.3217e-06
16:23313185 A G 0.078747 1.1348e-05
16:23316248 T C 0.020462 -6.3235e-06
16:23324849 T C 0.214263 3.4577e-06
16:23328322 C A 0.507777 -9.2431e-06
16:23339036 A G 0.097651 -1.4723e-05
16:23344872 C G 0.052242 -1.4942e-05
16:23347304 G A 0.120926 -5.1072e-06
16:23353119 C G 0.177547 -2.2703e-06
16:23357424 T C 0.059606 1.1258e-05
16:23360199 C T 1.101802 -4.8533e-06
16:23361588 T C 0.020958 -5.3653e-06
16:23362739 G A 0.186369 4.2108e-05
16:23366422 A G 0.773334 9.9880e-06
16:23366528 G C 0.158636 3.0050e-08
16:23369067 A C 0.117716 1.7554e-05
16:23375749 A G 0.084564 1.6116e-05
16:23375921 G A 0.691565 -1.9229e-05
16:23378288 A G 0.132284 9.1373e-06
16:23379135 T C 0.067675 3.0775e-05
16:23379479 C T 1.805062 -2.4044e-05
16:23383536 A G 0.470375 -4.2445e-05
16:23385030 A G 0.163100 1.0851e-06
16:23386171 T G 0.042498 -1.0514e-05
16:23387393 A G 0.417248 -1.4065e-05
16:23387647 A G 0.030235 6.4334e-07
16:23391401 A G 0.043734 -1.9785e-05
16:23394399 T C 0.119073 5.5785e-06
16:23394458 A G 0.119398 6.3857e-06
16:23399312 C T 0.139681 -3.2922e-06
16:23403510 A G 0.381897 5.2728e-05
16:23409440 A G 0.049281 2.0232e-05
16:23411559 C T 0.040083 -3.7367e-05
16:23415307 T C 0.046032 -1.9283e-06
16:23426108 A T 0.045513 6.1169e-06
16:23446396 C T 0.316173 2.2528e-05
16:23455864 T C 0.039820 -2.1997e-05
16:23457416 C T 0.044585 2.4722e-07
16:23457583 T C 0.382540 6.0615e-05
16:23478535 A G 0.051920 2.3795e-05
16:23480294 T C 0.078702 2.6797e-06
16:23489711 G C 1.622949 -6.7477e-05
16:23494073 A G 0.044114 2.1662e-05
16:23499769 A G 0.022344 -1.1736e-05
16:23515125 A G 0.029177 -8.5286e-06
16:23516872 T C 0.028729 3.2552e-05
16:23517300 T C 0.151924 5.9674e-06
16:23530089 C T 1.676450 -3.8840e-05
16:23533111 T C 0.198846 -1.2937e-05
16:23534365 C T 0.048145 -2.2742e-05
16:23540237 C T 1.628041 -5.4721e-05
16:23540362 C T 0.027099 -8.6724e-06
16:23540450 G T 0.021546 4.8821e-06
16:23544061 T C 0.055633 -6.6186e-05
16:23557375 C G 0.037619 6.4994e-06
16:23560328 C T 0.180844 -2.4880e-05
16:23570374 T C 0.032478 4.0591e-05
16:23575689 G A 0.330526 -6.3797e-06
16:23577630 A C 0.885513 7.8507e-06
16:23578434 G A 0.037243 1.1523e-05
16:23583111 C T 0.292546 1.9564e-05
16:23583793 G A 0.036662 -1.7771e-05
16:23589847 T C 0.194405 2.7518e-05
16:23598784 G C 0.039761 -2.4444e-05
16:23600013 A G 0.144407 6.6055e-06
16:23603575 A G 0.023010 -2.3164e-06
16:23606895 T G 1.644400 2.7194e-05
16:23607779 A G 0.047603 -1.0018e-06
16:23608597 T G 0.025330 1.9309e-05
16:23615765 T C 0.059249 -2.0504e-06
16:23624526 C A 0.029001 1.5431e-05
16:23634026 G A 0.549960 6.0588e-05
16:23634293 T C 0.043179 -3.3081e-07
16:23638461 G C 0.026814 -1.9617e-05
16:23640467 A G 0.465886 3.0557e-05
16:23641461 G C 0.059197 3.4702e-06
16:23646191 C T 0.172188 2.0747e-06
16:23646857 G A 0.046172 7.0622e-06
16:23655054 G C 0.025236 1.5160e-05
16:23662796 G A 0.265616 1.0984e-05
16:23669290 T C 0.324092 -1.4632e-05
16:23670597 A G 0.415118 1.9723e-05
16:23676875 G A 0.024503 1.9143e-05
16:23687156 G A 0.152411 1.3651e-05
16:23692405 G A 0.443432 3.0710e-05
16:23692563 A G 0.048691 -1.7141e-06
16:23693770 G T 0.513311 3.2672e-05
16:23709026 C T 0.087981 1.7585e-05
16:23711925 G C 0.514671 3.6622e-05
16:23712448 T G 0.494005 1.8729e-05
16:23712903 A G 0.102386 2.6597e-06
16:23713395 T C 1.211823 2.2200e-06
16:23714311 C T 0.161879 -2.9691e-05
16:23720652 T C 0.058315 -3.4311e-05
16:23721395 G A 0.179715 -4.2216e-05
16:23723611 C A 0.047402 -1.6607e-05
16:23725721 G A 0.312742 -1.3434e-06
16:23726017 C T 1.304247 -5.3438e-05
16:23728874 G T 0.025571 -7.2601e-06
16:23739773 G C 0.037493 4.1131e-07
16:23739988 A G 0.414375 -2.7601e-05
16:23743126 G T 0.031939 2.5421e-05
16:23743677 T C 0.638357 -2.0234e-05
16:23744270 G A 1.111929 -5.7011e-05
16:23746670 T G 0.040021 4.8533e-06
16:23753043 T C 0.098021 3.6049e-05
16:23755627 A G 0.206769 1.4865e-05
16:23764268 T C 0.059055 8.4467e-06
16:23765573 G A 0.444717 -2.4527e-05
16:23768481 T C 0.030316 8.1411e-06
16:23778191 T C 0.622669 4.4593e-05
16:23786141 T G 1.066955 1.9151e-05
16:23792157 G A 0.854194 2.1641e-06
16:23795518 T G 0.051320 7.8731e-06
16:23796463 A G 0.043293 -2.8032e-05
16:23797412 C A 0.443789 -2.5801e-05
16:23799078 C T 0.032121 1.1169e-05
16:23804468 A C 0.025236 -8.8021e-06
16:23808588 T C 0.088205 3.2443e-05
16:23809174 T C 0.100825 -5.1811e-05
16:23811872 A G 0.026415 -5.8768e-06
16:23811893 T C 0.029927 -1.4820e-05
16:23815361 T C 0.056010 3.1892e-07
16:23817274 C T 1.966604 1.0490e-05
16:23818502 C T 1.008449 2.8032e-05
16:23822177 A G 0.127220 -2.8499e-06
16:23824628 A G 0.234082 2.4738e-05
16:23824906 T G 0.030423 -5.8993e-06
16:23828081 A G 0.361929 1.7716e-05
16:23833295 C T 1.892878 -2.9221e-06
16:23838158 A G 0.039492 -2.4220e-05
16:23839768 T C 0.031338 3.4346e-06
16:23845860 T G 0.070022 -1.7662e-05
16:23846465 T C 0.078669 -1.9396e-05
16:23849035 C T 1.491343 2.5124e-05
16:23856804 G A 1.144975 8.5664e-06
16:23858015 A G 0.092590 3.8907e-05
16:23860408 G T 0.051135 1.1724e-05
16:23865532 C A 0.403011 -2.5102e-05
16:23877606 G A 1.883533 1.8687e-05
16:23879721 A G 0.068445 -1.3138e-05
16:23880064 T C 0.842165 -5.4085e-05
16:23880480 A G 1.045192 6.9520e-05
16:23883654 T C 0.321885 -1.8641e-05
16:23885528 T C 0.416767 -1.5243e-05
16:23887804 G A 0.074946 -1.2723e-05
16:23890688 C T 1.526911 3.6564e-05
16:23900716 C T 0.103483 -1.3517e-05
16:23903156 T G 0.478623 -2.2080e-05
16:23910415 A G 0.087705 2.9409e-05
16:23912136 A C 1.199547 4.0320e-05
16:23917335 A G 1.882722 2.4265e-05
16:23923113 T C 0.074089 5.2305e-06
16:23933608 A G 0.067809 -2.3548e-05
16:23943047 T C 0.095460 2.2311e-06
16:23947611 A C 0.638869 -3.0285e-05
16:23954074 G A 1.967860 8.7299e-06
16:23954128 C T 0.099166 -1.6567e-05
16:23964004 C T 0.238542 -2.2095e-05
16:23964092 C A 1.296331 3.6862e-05
16:23964858 A T 1.890999 1.2624e-05
16:23970677 C T 0.189316 -6.5768e-05
16:23972171 A G 0.025132 1.1255e-05
16:23975608 C G 0.060703 -1.8844e-05
16:23976293 G A 0.717305 -2.4027e-05
16:23978178 A G 0.893365 1.0630e-05
16:23985814 T C 0.152992 -5.3468e-05
16:23985900 G A 0.199761 2.0003e-05
16:23988755 C T 1.906858 -1.4678e-06
16:24001243 A G 0.028635 -2.1029e-06
16:24001268 T G 0.024113 4.3851e-06
16:24006879 C T 0.044617 -1.3979e-05
16:24011167 C T 0.887454 -1.3959e-05
16:24013523 T C 0.041819 9.6207e-06
16:24014087 A G 0.158085 -4.7670e-05
16:24014477 G T 1.159110 -3.7576e-05
16:24016101 A C 0.119859 1.9072e-05
16:24017302 A G 0.042624 -2.2775e-06
16:24017650 T C 0.062969 -1.3083e-06
16:24018178 A G 0.071908 -2.6592e-07
16:24018286 C T 0.085115 -1.5758e-05
16:24018670 A G 0.062735 3.6300e-06
16:24019708 A G 1.424885 -1.5168e-04
16:24019723 T C 0.028193 -6.7427e-06
16:24023216 T C 0.659383 -3.1474e-05
16:24023318 T G 0.064787 -2.1653e-05
16:24023626 T C 0.063826 -2.2259e-05
16:24024713 G A 0.079185 6.5896e-06
16:24025666 T C 0.470005 3.9651e-06
16:24027117 G A 0.043264 -1.7591e-05
16:24030329 A C 0.065569 -3.0679e-05
16:24032893 C T 1.060720 -4.8060e-05
16:24035319 G A 0.027022 1.1694e-05
16:24036844 G A 0.776032 -4.3582e-05
16:24041856 A G 0.098170 -1.5366e-05
16:24043787 C T 1.950439 -1.9964e-05
16:24048864 G A 0.160714 1.6225e-05
16:24054537 G A 0.461888 -8.4226e-06
16:24056677 A G 0.178894 1.0859e-05
16:24059129 C T 0.443529 -8.1946e-06
16:24062218 T C 0.082717 3.5680e-05
16:24069064 C T 0.489529 -1.5997e-05
16:24071939 C T 0.020815 1.2688e-05
16:24080464 C T 0.134598 -3.6425e-05
16:24088169 A G 0.076231 5.9173e-05
16:24088905 C T 0.183013 -2.5809e-05
16:24097573 T C 0.092185 -1.3169e-06
16:24097950 T C 0.050025 -2.4394e-06
16:24098429 T C 0.085317 -2.7348e-05
16:24098527 G A 0.132125 -6.9235e-06
16:24102182 G A 1.226851 2.1163e-06
16:24102650 G A 0.049074 -1.6641e-06
16:24107904 A G 0.121501 -3.0535e-05
16:24115486 G T 1.071353 5.4971e-05
16:24116026 A C 1.325631 3.9844e-05
16:24117817 C T 0.132923 1.1786e-05
16:24125738 C T 0.131972 -1.1760e-05
16:24126392 A G 1.135422 -9.5582e-06
16:24128775 G T 0.050560 3.5522e-06
16:24132273 A G 0.093155 -3.8380e-06
16:24132385 G A 0.423486 3.1127e-05
16:24132569 G A 0.680176 -3.1178e-05
16:24134270 A G 1.111650 -2.0330e-06
16:24135861 G A 0.067997 -1.7768e-05
16:24137448 G A 0.978883 4.2725e-05
16:24137552 G A 0.171866 -2.1623e-05
16:24142307 C T 0.643553 4.6893e-05
16:24144738 G A 0.026635 1.8216e-05
16:24154396 C T 0.121829 1.9005e-05
16:24156946 C T 0.211660 -3.6277e-05
16:24157930 G A 0.027914 4.7209e-05
16:24164042 T G 0.138483 5.3966e-06
16:24166340 T C 0.054851 -4.5550e-05
16:24172949 G A 0.419396 8.3149e-05
16:24177999 C T 0.032526 4.6364e-05
16:24195318 G T 0.151405 6.6401e-06
16:24197520 G A 0.652817 3.9685e-05
16:24197602 G A 1.960755 -5.2027e-05
16:24198353 A G 0.051323 -2.3340e-05
16:24199852 T C 0.101507 4.4152e-06
16:24203935 A T 0.056880 -1.0152e-05
16:24207753 A G 0.230496 -1.2583e-05
16:24208488 A G 0.414430 6.1458e-06
16:24210196 A G 0.022854 5.6945e-07
16:24212402 T C 0.339082 1.7144e-05
16:24212471 T C 0.078913 -3.8440e-05
16:24213587 C T 0.258533 1.9720e-05
16:24228393 G A 0.144141 6.0395e-06
16:24229193 T G 0.023867 1.6851e-06
16:24231252 A G 0.045698 7.1283e-05
16:24232929 A G 0.057282 -7.9239e-06
16:24234898 C T 1.664541 3.7506e-05
16:24237563 A C 0.681864 -4.7632e-05
16:24240759 G A 0.333580 -1.9893e-07
16:24245155 C A 1.398798 1.2862e-05
16:24249377 G A 0.168767 4.9620e-05
16:24252155 A G 0.815498 -5.4406e-05
16:24256514 C T 0.089150 4.6791e-06
16:24257014 T C 0.109339 1.9766e-05
16:24261165 C T 0.551187 -7.0789e-05
16:24264538 A G 1.047473 -4.4978e-05
16:24265881 G T 0.037885 1.0157e-06
16:24266173 C A 0.495806 9.0339e-06
16:24268748 T G 0.050878 1.3414e-05
16:24269774 G A 0.034471 2.8227e-05
16:24286403 A G 0.087241 1.6364e-06
16:24286659 C T 1.906111 -1.3693e-05
16:24293285 C A 0.441153 3.9995e-05
16:24301165 A G 1.375980 -2.2303e-07
16:24302727 G A 0.075456 -2.5802e-05
16:24304351 T C 0.037557 1.3423e-05
16:24306595 G A 0.047811 6.0671e-05
16:24307303 C T 0.080315 -2.6759e-05
16:24308825 T C 0.893982 -3.5136e-05
16:24309108 C T 0.367810 1.9016e-05
16:24309956 T C 1.203880 2.4220e-05
16:24309989 C T 0.198959 2.5199e-05
16:24310100 G A 0.221618 3.3067e-05
16:24310282 G A 1.004976 -9.1810e-05
16:24310882 A G 0.646646 1.7580e-05
16:24311577 A G 0.071691 1.3752e-05
16:24314527 A G 0.061022 -2.0318e-05
16:24315647 T C 0.053585 2.1327e-05
16:24317856 G C 0.454244 7.3142e-06
16:24323432 C A 0.763756 -6.2520e-06
16:24326258 T C 0.479451 2.0564e-07
16:24330095 C T 1.334382 -6.3354e-05
16:24338109 T C 0.301888 -7.3462e-05
16:24338224 C T 1.460557 -7.0568e-05
16:24346119 C T 0.460751 4.0803e-05
16:24351975 G A 0.362254 -1.9712e-05
16:24352368 T G 0.203062 3.6939e-05
16:24358244 G A 0.051706 -3.6120e-05
16:24359043 T C 1.141950 3.3611e-05
16:24360519 C T 0.040612 -2.6494e-05
16:24363135 G A 0.682360 -3.6777e-05
16:24363487 A G 0.031773 1.2474e-05
16:24364758 A C 0.067640 -3.2517e-06
16:24365712 A G 0.211040 -1.1659e-04
16:24366516 G C 0.285513 -7.4959e-06
16:24367577 A G 0.101322 2.7908e-05
16:24367592 A G 0.817971 -2.1485e-05
16:24367737 A C 0.893878 -2.6126e-05
16:24368849 A G 0.939900 -1.9344e-04
16:24370251 A G 0.448940 -1.1014e-04
16:24370334 C A 0.353233 -1.9396e-05
16:24373769 G C 0.372105 -1.8552e-05
16:24373903 A G 0.501561 -8.2239e-06
16:24381141 A G 0.443500 -3.9697e-05
16:24381689 G T 0.284948 4.9528e-06
16:24382487 A G 0.174976 -6.7942e-06
16:24382587 G T 0.458450 -5.3504e-06
16:24390603 T C 1.474248 -3.7909e-05
16:24393039 A G 0.032741 -1.2529e-05
16:24406480 A G 0.965263 -1.7993e-05
16:24410755 A G 0.097472 6.0666e-05
16:24414981 C T 0.058104 -5.8417e-05
16:24415543 G A 0.302774 -2.8117e-05
16:24415808 A G 0.366467 -2.9995e-05
16:24429880 G A 0.084589 3.4979e-06
16:24430286 C T 1.075534 -3.0046e-05
16:24433058 C T 0.094801 -2.6254e-06
16:24434692 T C 0.035207 -1.8124e-05
16:24443165 T C 0.378363 -1.6867e-05
16:24447565 C A 0.036503 -3.8145e-05
16:24453050 A C 0.486864 5.3568e-05
16:24453703 G T 1.017586 -2.9168e-05
16:24457121 T G 1.255450 2.5802e-05
16:24460858 T C 0.370677 3.0606e-06
16:24464188 A G 0.020257 -1.5585e-05
16:24472492 G A 0.104266 2.6258e-06
16:24478188 C A 0.046980 -3.8286e-05
16:24485782 A G 0.108028 -6.5237e-05
16:24486405 C T 0.106015 6.4252e-06
16:24486638 G C 0.455458 5.3471e-05
16:24488454 A G 0.192429 -2.1754e-05
16:24492921 C T 0.721099 -5.5758e-05
16:24495413 G A 0.024402 -4.0097e-06
16:24498673 A G 0.326183 -1.9685e-04
16:24500514 G T 0.635409 1.0594e-03
16:24501292 C A 0.026087 -5.7959e-06
16:24507156 A G 0.209599 -3.8954e-05
16:24507187 G T 0.693172 -2.9728e-05
16:24509583 T C 0.104577 1.4811e-05
16:24509620 G A 0.115837 -1.6956e-06
16:24510604 C T 1.270303 -9.1550e-05
16:24523792 C T 0.233670 -4.8070e-06
16:24531387 T C 0.071369 3.4985e-07
16:24531718 C T 0.209297 -1.6556e-05
16:24536229 C T 0.105032 4.3176e-05
16:24537491 G A 0.070506 1.0611e-05
16:24539793 T C 1.029375 3.2336e-05
16:24545938 A G 0.152992 -2.6440e-05
16:24558192 G A 0.278313 4.1953e-06
16:24577520 G T 0.198015 3.4637e-05
16:24584302 G A 0.269118 1.7082e-05
16:24594291 T C 0.337637 -2.8650e-05
16:24597169 T C 0.184217 1.2562e-05
16:24599909 A G 0.411970 -1.8719e-05
16:24603166 G T 0.392320 9.6688e-06
16:24605211 G A 0.038382 -6.5757e-06
16:24614742 A G 0.266713 5.5736e-05
16:24618285 C T 0.554403 3.9691e-05
16:24618317 C T 0.166589 5.3032e-05
16:24621348 A G 0.575884 -2.3770e-05
16:24622748 A G 0.071976 -3.7856e-06
16:24624206 T C 0.522685 7.5844e-06
16:24628913 C T 0.257998 -3.1646e-05
16:24631030 C T 0.033630 3.9318e-05
16:24634224 T C 0.119693 -1.3335e-05
16:24636363 T C 0.166881 -2.0061e-05
16:24643990 T C 1.201361 1.5720e-05
16:24647444 T C 0.063170 2.2906e-05
16:24650459 T C 0.950229 -5.9703e-06
16:24653315 C T 0.256183 -1.2006e-05
16:24653520 G A 0.046159 3.0902e-05
16:24655265 A C 0.864889 6.7218e-06
16:24658128 G A 0.043423 5.2808e-05
16:24662353 T C 0.112517 -3.1539e-05
16:24667099 C A 0.028158 1.6211e-05
16:24670759 T G 1.552401 4.6672e-06
16:24673898 A G 0.189066 3.6339e-05
16:24681046 C T 0.027927 3.0003e-05
16:24686485 T C 0.169452 1.3485e-05
16:24686648 A G 1.012120 1.0082e-05
16:24687305 G A 0.241356 -1.5692e-06
16:24700467 T C 0.062852 -2.2427e-05
16:24711214 C T 0.121488 8.5669e-06
16:24711319 C T 1.394819 5.7295e-05
16:24712400 A G 0.059668 -1.3776e-06
16:24713220 A G 0.782478 1.1298e-06
16:24720764 G C 0.141382 -1.5674e-05
16:24734366 A G 0.022182 -2.2331e-05
16:24747504 G A 0.034321 -3.6701e-05
16:24762913 T C 0.098043 2.4029e-06
16:24769508 C T 0.062612 -3.8722e-06
16:24770598 C A 0.222154 -1.1918e-05
16:24770744 G A 0.040099 -2.5313e-05
16:24771239 A G 0.064796 2.2767e-05
16:24774430 G A 0.028450 -4.2756e-05
16:24787195 A C 1.183078 -3.3044e-05
16:24788549 A G 0.026752 -2.1086e-05
16:24790161 G T 0.038174 -1.1447e-05
16:24800897 T C 0.022445 -5.6329e-06
16:24801468 G C 0.022679 -2.9823e-06
16:24801979 T C 0.559840 7.7371e-06
16:24802331 T C 0.098381 -3.2311e-06
16:24814237 T C 0.027307 2.7048e-05
16:24831727 T C 0.390194 -5.5742e-05
16:24832408 T G 0.540222 -5.5333e-05
16:24834233 T C 0.249263 7.7879e-06
16:24844403 G A 1.021890 -8.9744e-05
16:24856775 A G 0.390609 -6.2450e-05
16:24861727 C T 1.842743 -1.3195e-05
16:24866174 A G 0.251597 -1.6357e-05
16:24867422 T G 0.375383 3.4031e-05
16:24881192 A C 0.443581 2.8302e-06
16:24882493 T G 0.269387 -2.0326e-06
16:24886492 A G 0.040917 -2.9053e-05
16:24886893 T G 0.661636 -1.7096e-05
16:24888593 G A 0.272208 2.2076e-05
16:24888646 C T 0.763344 5.1901e-06
16:24898588 C A 1.017988 -1.1105e-04
16:24911370 C A 0.514535 7.0861e-05
16:24913713 A G 0.288122 8.2334e-06
16:24917344 A G 1.363941 -4.8957e-05
16:24918048 T C 0.894816 -3.4343e-05
16:24923655 G C 1.028433 -9.3640e-05
16:24950880 T C 0.023714 -2.2142e-06
16:24953092 T C 0.032153 -2.4551e-06
16:24954723 G A 0.857495 -1.7483e-05
16:24955044 T C 0.026759 1.3914e-05
16:24955183 C T 0.127850 -4.2936e-05
16:24955846 G A 0.020916 -2.1730e-06
16:24970512 T C 0.065390 5.0369e-06
16:24978516 T C 0.022399 -3.0654e-06
16:24985091 T C 0.031329 -6.0654e-06
16:24988133 G A 1.628863 4.0077e-05
16:24992961 G A 0.055351 2.4816e-05
16:25002835 T C 0.147520 1.0545e-04
16:25007549 T G 0.152833 -2.5326e-05
16:25009426 A G 0.054952 -2.7012e-06
16:25014494 G A 0.127087 2.2475e-05
16:25020165 T C 0.781952 6.3461e-05
16:25025166 A C 0.077140 -3.8044e-06
16:25028055 G A 0.133900 -1.7244e-05
16:25042983 G A 0.746699 -7.5167e-05
16:25046479 C T 0.120436 1.0618e-05
16:25048036 C T 0.701819 1.8554e-04
16:25051141 C G 0.515018 -4.2067e-05
16:25052986 A G 0.062226 -3.5831e-05
16:25059620 C A 0.241937 -5.6369e-05
16:25059971 G A 0.235939 -6.2222e-05
16:25062805 T C 0.819308 -3.1334e-05
16:25066457 A G 1.762169 6.7443e-05
16:25068754 C T 0.914570 1.0428e-04
16:25073030 A G 0.118469 4.9411e-06
16:25073063 T C 0.355869 2.6557e-05
16:25073173 A G 1.562596 -4.9704e-06
16:25078740 G T 0.722423 -2.8186e-05
16:25079459 A G 0.066487 1.8363e-05
16:25079873 A G 0.126081 1.3407e-05
16:25081156 A C 0.254044 -1.1635e-05
16:25082284 C T 1.803647 3.6482e-05
16:25085079 A G 0.595612 2.5454e-04
16:25085213 G C 0.590812 1.9872e-04
16:25087716 G A 0.022890 5.8768e-06
16:25088183 T C 0.140005 1.4276e-05
16:25094379 C A 0.604801 1.2415e-04
16:25097500 G T 0.939595 8.7063e-06
16:25098122 G A 0.045484 -3.9559e-05
16:25099418 A G 0.154845 1.1966e-05
16:25100322 A C 1.682088 2.3910e-05
16:25100690 T C 0.246929 6.5648e-06
16:25101251 T C 0.970395 3.3167e-05
16:25101902 C G 0.050969 -2.7040e-05
16:25104841 C T 0.053108 2.9151e-05
16:25105094 C A 1.065238 -1.8292e-05
16:25116730 A G 0.459606 1.7305e-05
16:25121277 C T 0.462485 1.1703e-05
16:25121358 T C 0.594473 1.8925e-06
16:25129290 C T 0.288018 3.6664e-05
16:25134368 T C 0.067847 -1.3333e-05
16:25145766 A G 0.188732 -1.4828e-06
16:25153138 A G 0.047665 -6.2515e-05
16:25154632 A G 0.440825 -1.2229e-05
16:25168923 G A 0.077932 4.3430e-06
16:25175122 A G 1.474832 8.4910e-06
16:25192751 C T 0.240792 -3.3022e-05
16:25201271 G A 1.590880 1.4280e-05
16:25201739 T C 0.715993 1.3427e-04
16:25211385 C A 0.781741 -1.4379e-04
16:25215807 C T 0.111958 -2.4621e-06
16:25215905 G A 0.024116 2.4189e-05
16:25224627 T G 0.650866 -5.1095e-05
16:25229355 A G 0.060710 7.1521e-06
16:25233725 A G 1.015879 3.7264e-05
16:25236463 A G 0.405916 -1.6200e-05
16:25236612 T G 0.335560 1.4306e-05
16:25238420 A G 0.052358 -1.0335e-05
16:25239809 A G 0.062060 -5.7471e-05
16:25244733 C T 0.144793 -1.6381e-06
16:25245150 G A 0.062193 2.1009e-05
16:25245441 A G 1.039492 2.9029e-06
16:25246531 C T 0.275132 4.2739e-05
16:25249257 G A 0.320434 1.5708e-05
16:25255242 A T 0.234482 1.5554e-05
16:25258269 A G 0.031871 1.7442e-05
16:25258450 C T 0.036217 2.9418e-05
16:25258655 G A 0.128960 6.7841e-06
16:25263278 A G 0.440702 -2.3322e-05
16:25265791 G A 0.129083 7.5911e-06
16:25268368 G A 0.691773 -1.3511e-05
16:25271815 T C 0.129346 -3.2745e-05
16:25277267 A G 1.672460 2.4802e-05
16:25298784 C T 0.228367 1.2470e-05
16:25302716 G A 1.566270 1.7349e-05
16:25307841 T G 0.120271 1.2711e-05
16:25330903 C A 0.973362 -6.7672e-06
16:25331120 T C 0.049752 5.2444e-06
16:25333297 A G 0.104012 1.0781e-05
16:25336617 G A 0.228035 1.0826e-05
16:25336672 G T 0.024266 -8.2485e-06
16:25350150 C T 1.831441 -3.4281e-06
16:25350540 A G 1.701040 1.8276e-05
16:25371533 G A 0.272179 1.0402e-05
16:25382001 A G 0.282656 3.1419e-06
16:25385949 A C 0.066241 7.9208e-05
16:25389427 C T 0.041547 2.8247e-05
16:25410171 G A 0.044724 -2.0721e-06
16:25412188 G A 0.074852 -2.1464e-05
16:25412366 G A 1.848939 -1.1749e-05
16:25413230 C T 0.316108 3.1719e-05
16:25416423 G T 0.044747 -3.0559e-05
16:25420961 T G 1.585119 1.9449e-05
16:25437051 T C 1.891677 -1.6696e-05
16:25439110 T C 0.148815 1.8341e-05
16:25453505 C T 1.399659 1.7145e-05
16:25455530 T C 1.398597 1.6779e-05
16:25459050 T C 0.125912 -2.1986e-05
16:25463186 T C 1.408215 -1.3991e-06
16:25469105 C T 0.945697 -2.3371e-05
16:25469176 C T 0.059392 -1.1467e-05
16:25469730 G A 1.211586 1.8674e-05
16:25470134 G A 0.505927 3.7679e-05
16:25474027 T C 0.194675 1.5829e-05
16:25474268 C T 0.168169 1.4946e-05
16:25477950 C T 1.127032 2.6046e-05
16:25478061 A G 0.042180 1.6566e-05
16:25486225 T C 1.059201 1.9141e-05
16:25487513 T C 0.246563 4.4609e-06
16:25494661 A G 0.043131 2.9541e-05
16:25496994 G A 0.020439 -1.1932e-05
16:25501199 G A 0.031679 -6.4036e-06
16:25501405 T C 0.038009 4.2419e-06
16:25522020 A G 0.037577 5.6599e-06
16:25524323 T C 0.189894 -8.0862e-07
16:25525470 G T 0.023350 1.1641e-06
16:25529200 G A 0.075290 -1.6150e-05
16:25544451 A G 0.891554 -8.7983e-06
16:25547411 A G 0.073382 2.7527e-05
16:25551634 C T 1.130018 -2.0994e-05
16:25552498 C A 0.055374 -1.2570e-05
16:25565576 C T 0.448589 1.4151e-05
16:25577227 C T 0.246871 -3.7238e-05
16:25580892 G A 0.107515 -7.7229e-06
16:25584578 A G 0.161314 -4.7658e-06
16:25587663 T C 0.088355 -1.5436e-05
16:25588998 C T 0.049229 -2.6921e-05
16:25592542 G A 0.060505 -2.3956e-05
16:25596637 T C 0.439313 3.0931e-06
16:25597002 A G 0.032458 1.2303e-06
16:25599995 C A 1.074673 9.7470e-06
16:25604803 T C 0.045133 4.4092e-05
16:25606012 A G 0.044104 3.3260e-05
16:25607731 C T 0.429764 3.4043e-06
16:25610554 G A 1.482382 -7.7963e-06
16:25611984 G A 0.054312 -2.0641e-06
16:25616753 T C 0.055909 5.6777e-05
16:25617356 A G 0.042660 -2.6141e-05
16:25617424 G A 0.075134 1.6775e-05
16:25620959 C A 0.278654 -1.9977e-05
16:25621869 G A 0.427329 1.2904e-05
16:25630744 T G 0.031170 1.3888e-05
16:25633827 T C 0.083229 -5.2282e-05
16:25634054 T G 0.031001 1.2952e-05
16:25635613 A G 0.049291 -8.8898e-06
16:25645683 C T 0.386526 5.2986e-05
16:25645763 G A 0.066760 -5.0712e-05
16:25647567 T C 1.523117 4.7161e-05
16:25649027 G A 0.063066 -2.2047e-05
16:25649593 C T 0.428433 1.7403e-05
16:25655787 A G 1.141778 1.9590e-05
16:25659461 C G 0.065747 1.6463e-05
16:25661935 T C 0.182032 2.4870e-06
16:25663013 A G 0.176661 -6.6606e-06
16:25668441 G A 0.075917 2.2775e-05
16:25672379 T C 1.696863 6.6823e-06
16:25678649 C T 0.066945 2.8115e-05
16:25694523 T C 0.104207 7.1165e-06
16:25703337 T C 1.625643 -1.5584e-04
16:25707092 G A 0.753132 -5.3571e-05
16:25711386 C T 0.650032 -1.2665e-05
16:25711472 T C 0.040125 -4.6703e-06
16:25714597 T C 0.718379 2.0886e-05
16:25715220 T C 0.023208 1.1345e-05
16:25716984 C A 0.060518 6.9322e-06
16:25718318 T C 0.129596 1.3159e-05
16:25718467 T C 0.080412 -3.7057e-05
16:25723148 A C 0.459249 -2.9162e-05
16:25726770 A G 0.110420 9.6100e-06
16:25727385 T C 0.177634 3.0807e-06
16:25727430 G A 0.281264 -3.0455e-06
16:25727441 A G 1.145105 -2.0903e-05
16:25728017 T C 1.356139 2.0692e-06
16:25728504 A G 0.731668 -2.6519e-05
16:25732537 A C 1.590497 -6.4287e-06
16:25732840 T C 0.174401 6.5796e-05
16:25734920 C A 0.278878 -7.2961e-07
16:25737818 C A 0.023006 2.5722e-05
16:25738140 A G 1.844570 -1.1729e-05
16:25739277 T C 1.563391 -1.0551e-05
16:25739789 G A 1.210317 -1.2692e-05
16:25742601 T C 0.045305 3.0502e-06
16:25745129 A G 0.064076 -3.8716e-05
16:25745643 A G 0.055549 2.4113e-05
16:25753011 G A 1.204182 -3.0261e-05
16:25753082 T G 0.023574 9.6326e-06
16:25753981 T C 1.808896 3.8705e-05
16:25754031 T C 0.086547 2.7877e-05
16:25757243 C T 0.087371 -2.6452e-06
16:25761000 A G 0.076767 -2.3325e-05
16:25770655 C T 1.130563 -1.3597e-05
16:25773810 G A 0.275132 1.9604e-05
16:25776031 C T 0.072921 -1.4403e-05
16:25776098 G C 0.060791 6.8691e-06
16:25776919 G A 1.040229 -3.4497e-05
16:25777028 A C 1.300434 -2.2905e-05
16:25779427 G A 0.765749 7.9818e-06
16:25780003 A G 0.236322 3.2603e-05
16:25780264 T C 0.045188 -4.6578e-06
16:25781559 G A 0.627136 3.9855e-05
16:25781770 G A 0.061171 2.7137e-05
16:25784598 G T 1.484151 1.0022e-04
16:25785149 T C 0.295571 -1.3960e-05
16:25785949 T G 0.070454 -6.9248e-06
16:25789337 C G 0.097303 -6.0281e-06
16:25790235 G T 0.032234 -1.3072e-05
16:25792741 A G 0.325706 -2.2522e-05
16:25797077 A G 1.164787 -8.6109e-06
16:25798729 T G 0.032601 1.4852e-05
16:25798821 C G 0.041913 2.0424e-05
16:25805517 G C 0.082408 -2.7163e-06
16:25806206 C T 0.738059 -9.1988e-07
16:25806661 A C 0.344525 -2.1816e-05
16:25807868 T C 0.186706 -4.7644e-06
16:25811885 C T 0.774409 -2.7127e-05
16:25813409 A G 0.599799 1.1928e-05
16:25815167 A G 0.421117 -5.3167e-06
16:25823792 C T 0.250847 -1.9578e-05
16:25824969 T C 0.044452 1.5542e-05
16:25826019 C A 0.486656 -2.9216e-05
16:25826039 C G 0.037551 3.9204e-07
16:25828514 G A 0.582895 7.9826e-07
16:25837102 G A 0.077062 9.7027e-06
16:25838644 T G 0.119024 2.0274e-05
16:25842017 T C 0.483362 -2.2985e-05
16:25842305 G C 0.056909 1.5950e-05
16:25842430 T G 0.144063 2.5985e-05
16:25843599 G A 0.104363 3.0331e-05
16:25843864 T C 0.252467 2.0735e-05
16:25846988 A G 0.129632 9.8048e-06
16:25851191 G A 0.804260 -1.7211e-05
16:25853078 G A 0.044393 1.4670e-05
16:25853605 T C 0.174723 -2.9111e-05
16:25854365 A C 0.314141 1.7267e-05
16:25854816 T C 0.074028 -2.5776e-05
16:25879054 A G 0.097901 1.4295e-05
16:25881959 T C 1.351555 4.0319e-06
16:25889289 T G 0.624922 3.5901e-05
16:25889620 A G 1.288859 -7.1375e-07
16:25890427 G A 0.116272 2.4858e-05
16:25893809 C T 0.043319 -3.4088e-05
16:25893841 C G 1.442422 1.3229e-05
16:25896824 T G 0.156397 1.2914e-05
16:25898472 A G 0.150282 -9.6486e-06
16:25899657 G A 0.512344 -1.5803e-05
16:25900824 A T 0.527865 5.2038e-05
16:25902499 A G 1.196074 3.2315e-05
16:25902545 G A 0.122650 4.1986e-06
16:25907636 T C 0.369005 3.3114e-06
16:25910752 G A 0.584489 1.0252e-05
16:25911304 C A 0.306935 -2.0639e-05
16:25912138 G T 0.037340 -2.0539e-05
16:25912253 T C 0.706227 1.3888e-05
16:25917524 T C 0.707457 2.2914e-05
16:25921098 C T 0.320483 -6.0487e-06
16:25921444 T C 0.250224 -1.7433e-05
16:25924212 A G 1.204812 -1.8005e-05
16:25927315 G T 0.441828 2.6973e-06
16:25930873 A G 0.049807 -5.4773e-06
16:25936917 A G 0.031205 -1.8813e-05
16:25937070 T G 0.212277 -3.8902e-06
16:25939040 A G 0.187878 -1.9561e-05
16:25944700 G A 1.125312 7.0080e-05
16:25945837 T C 0.053417 -2.8510e-05
16:25959989 C A 0.392949 -2.3672e-05
16:25961377 A G 0.570347 2.9427e-05
16:25963612 C T 0.080185 -4.3811e-06
16:25963903 A G 0.053137 -4.6852e-06
16:25970032 C T 1.546285 1.8040e-05
16:25970232 C T 0.980298 4.3227e-05
16:25972091 C T 0.071200 3.2003e-06
16:25977900 A G 0.203497 1.7972e-06
16:25979726 A G 0.064917 -1.6686e-05
16:25983504 A G 0.257761 5.4386e-06
16:25987493 A G 0.285990 -3.5984e-06
16:25989990 C T 1.880511 3.7930e-05
16:25992186 A G 1.718119 6.6595e-05
16:25994436 G A 0.160519 -3.3017e-05
16:25995418 T C 0.600916 2.1095e-05
16:25998105 C T 0.295812 -3.8599e-06
16:26000673 C T 0.579468 7.2843e-07
16:26002327 T C 0.023399 3.5654e-06
16:26003584 A G 0.100341 3.3153e-05
16:26008913 C T 0.094298 5.1972e-06
16:26009803 G A 0.286970 -8.1190e-06
16:26013311 G A 0.392388 8.6337e-07
16:26021936 G T 1.173295 -1.2196e-05
16:26025004 G T 0.029868 -1.4935e-07
16:26026724 C T 0.047061 3.1469e-05
16:26028443 T C 1.142339 -1.6284e-05
16:26035729 A G 1.149746 8.2264e-06
16:26036868 T C 0.131891 1.4900e-05
16:26038027 G A 0.311385 4.1425e-05
16:26038067 C T 0.030488 -1.3734e-05
16:26042338 C T 0.034568 3.4402e-05
16:26046959 G T 0.020426 1.3142e-05
16:26049610 C T 0.324092 4.6751e-05
16:26051166 G T 0.025337 4.6744e-05
16:26051170 A G 0.250708 6.2485e-05
16:26053862 T C 0.075696 1.5002e-05
16:26055992 G A 0.060285 -9.4386e-06
16:26056475 A G 0.053400 -1.4036e-05
16:26062088 A G 0.205737 7.8483e-05
16:26064461 C T 0.103967 2.6962e-05
16:26064782 C G 0.102117 2.4682e-05
16:26066489 T C 1.189011 3.9586e-05
16:26066935 C T 1.132602 -1.4945e-05
16:26068251 T C 0.313547 -2.7161e-05
16:26071831 A G 0.044458 4.1252e-05
16:26072415 T C 0.067127 -1.0144e-05
16:26075514 T C 0.322375 -1.6374e-05
16:26078557 T C 0.051443 3.6048e-07
16:26084574 C T 1.383296 -2.3534e-05
16:26085652 G A 0.191582 -1.9346e-05
16:26087485 A G 0.470070 -3.5227e-05
16:26092106 G A 0.950982 1.4241e-05
16:26092846 A C 0.046668 -1.4678e-05
16:26092979 T C 0.803832 2.9075e-05
16:26093561 G A 0.129697 2.2840e-06
16:26102301 A G 0.972268 2.4407e-06
16:26112023 C T 0.488305 -3.3852e-06
16:26117410 A G 0.342253 2.1688e-05
16:26119681 G T 0.134793 -2.2497e-05
16:26124193 C G 1.260419 1.4534e-05
16:26125144 A G 0.059765 -1.6840e-06
16:26126902 G A 0.035065 -8.3793e-06
16:26127638 G A 0.437498 2.3749e-05
16:26129082 C T 0.052819 -1.2704e-05
16:26129371 A C 0.059317 -1.0953e-05
16:26130182 T C 1.735098 -2.1228e-05
16:26130219 G A 0.534373 3.4689e-06
16:26130825 C T 0.720982 -8.2098e-08
16:26131207 A G 1.455143 -1.1785e-06
16:26131569 C G 0.496777 1.5669e-05
16:26131832 A G 0.157348 -1.9223e-05
16:26131906 A G 0.393050 3.5407e-05
16:26131956 C T 0.312437 1.6739e-05
16:26132278 T G 0.830766 2.3365e-05
16:26132379 G A 1.012068 1.8700e-05
16:26132438 G C 1.396851 -1.2116e-05
16:26132643 A G 1.206175 3.2657e-05
16:26134538 C T 0.452601 -1.4486e-05
16:26137926 G A 0.204101 5.2611e-06
16:26144472 C T 0.060408 3.2604e-05
16:26144975 T C 0.144579 -9.2870e-06
16:26146662 T G 0.523867 2.7371e-05
16:26147911 T C 0.935441 -4.7607e-06
16:26150065 T G 0.504174 6.7349e-05
16:26150433 G T 0.168208 -2.4240e-05
16:26158567 T C 1.117700 4.8966e-05
16:26158958 T G 0.030323 4.9897e-06
16:26166532 A G 0.095210 9.4952e-06
16:26168140 G A 0.051888 4.2721e-05
16:26168371 T C 0.067448 -3.4906e-05
16:26169492 T C 0.935593 3.0430e-05
16:26171549 G A 0.080740 -1.4652e-05
16:26179755 C T 0.511815 1.3680e-05
16:26187423 T C 0.422548 1.2857e-05
16:26190010 C A 0.229496 4.7309e-06
16:26200627 A G 0.059447 1.5202e-05
16:26202215 A G 0.853289 -3.2086e-05
16:26202815 A G 0.090387 3.0403e-05
16:26204300 T G 0.090562 6.0338e-05
16:26206995 T G 1.677923 -7.2493e-06
16:26208471 T C 0.184950 -6.4809e-06
16:26210930 A G 0.046315 3.8853e-06
16:26211884 T C 0.039456 -1.5458e-05
16:26215192 C T 0.076108 -9.2757e-06
16:26217138 A G 0.677235 -2.3817e-05
16:26223929 A G 0.033698 -5.7512e-07
16:26227801 A G 0.368395 -3.5111e-05
16:26228200 A C 0.195353 -3.0207e-05
16:26232045 A C 0.063083 -4.1058e-05
16:26235193 T C 0.097469 -2.8481e-05
16:26240929 A G 0.259062 -1.1514e-05
16:26246709 T C 0.053972 2.6067e-05
16:26248661 G A 0.069558 7.0540e-06
16:26251040 A G 0.098618 6.8739e-06
16:26252257 G A 1.564968 -3.2647e-06
16:26260286 C T 0.021234 5.9409e-06
16:26270748 T C 1.618839 -9.6128e-06
16:26280373 C T 0.683915 -2.4889e-05
16:26287351 T C 0.543465 4.3428e-06
16:26288439 C G 0.026226 1.1674e-05
16:26293006 C A 0.576556 1.4071e-05
16:26296096 T C 0.917806 2.3057e-05
16:26296253 C T 0.753960 1.4752e-05
16:26310678 T C 0.047535 -1.7896e-05
16:26313615 G A 0.609995 -3.4727e-05
16:26323703 A G 1.417884 1.5256e-05
16:26328263 C T 1.852672 9.6258e-06
16:26331521 A G 0.048785 3.8643e-06
16:26333846 T C 1.491168 2.5156e-06
16:26354779 T C 0.801083 5.8796e-05
16:26359256 T G 0.064813 3.4805e-05
16:26361956 C G 0.091003 1.7743e-06
16:26363418 A G 0.059464 2.1536e-05
16:26364549 A C 0.788314 -3.1313e-05
16:26364953 A G 0.029423 -7.4567e-06
16:26367041 T C 0.187112 2.5160e-05
16:26377650 T C 0.089234 4.6438e-05
16:26386454 A G 0.325605 -1.9213e-05
16:26391019 G A 0.049203 -1.2319e-05
16:26395918 T G 0.020910 1.3091e-05
16:26397615 T G 1.874185 2.6102e-05
16:26401273 T G 0.056026 -2.4743e-05
16:26446077 G A 0.036408 6.2198e-06
16:26451443 C T 0.357161 4.0641e-05
16:26452930 G A 0.696843 -3.0603e-05
16:26455578 C A 0.441595 3.1161e-05
16:26458376 A G 0.058886 -1.5083e-05
16:26468004 C T 0.229370 -8.0169e-06
16:26470792 A C 0.026570 -2.1855e-05
16:26471584 G A 0.761169 1.6591e-05
16:26474103 C T 0.384861 -1.7409e-05
16:26490375 T C 0.062596 2.8376e-05
16:26500874 C T 0.202059 -5.6416e-06
16:26504781 G A 0.125831 -1.3461e-05
16:26505011 T C 0.618200 2.0531e-05
16:26505557 T C 1.009341 3.6225e-05
16:26508110 G A 1.600046 2.7447e-05
16:26511032 C T 0.359222 1.3561e-05
16:26514779 T G 0.113993 -1.6315e-05
16:26515116 C T 0.164976 -2.3204e-05
16:26516786 T G 0.023419 1.9273e-05
16:26520462 G A 0.046714 -2.6107e-05
16:26522179 T C 0.210898 -6.3941e-07
16:26526619 G A 0.292468 1.6006e-05
16:26526677 G A 0.277628 -8.7583e-07
16:26527044 C T 0.373760 2.2182e-07
16:26534404 C T 0.155722 -8.9491e-05
16:26534735 C T 1.363610 -3.9347e-05
16:26535991 A G 0.254184 1.2641e-05
16:26539120 T C 0.300323 9.1587e-06
16:26539214 G T 0.834966 -8.7772e-05
16:26541993 G A 0.298999 -1.3291e-05
16:26542172 A G 0.028174 -8.4307e-07
16:26543331 C T 0.088559 -1.2666e-05
16:26555909 T C 0.108164 -4.5129e-05
16:26556447 T A 1.191783 -2.9248e-05
16:26556647 C G 0.066543 1.4627e-05
16:26560448 C T 0.395968 -1.8251e-05
16:26561878 T C 1.437609 -1.0857e-04
16:26562685 G A 0.033296 5.1315e-05
16:26564980 A G 0.965653 -3.3678e-05
16:26567528 G A 1.734836 6.3591e-06
16:26570722 T C 0.070824 7.5103e-06
16:26571207 T C 0.033591 -9.2905e-06
16:26571893 G C 0.100728 -5.2873e-05
16:26572694 T C 0.084576 -3.0592e-05
16:26572740 T C 0.118713 -4.1242e-05
16:26575788 T C 0.062336 -2.5539e-05
16:26580699 A C 0.062969 2.8522e-05
16:26581131 C A 0.615655 5.3444e-05
16:26581849 T C 0.045821 -1.0515e-06
16:26583287 G A 0.053566 2.1902e-05
16:26587493 G A 0.441572 -2.4688e-05
16:26593579 G A 0.465649 -4.0210e-05
16:26593604 G T 0.476169 5.0216e-05
16:26602886 A C 1.238604 6.9515e-06
16:26605704 C T 0.066043 7.1784e-06
16:26619234 T C 0.050677 3.2136e-05
16:26625271 C A 0.440751 3.0968e-06
16:26626840 C A 0.741145 -9.2113e-06
16:26633162 A G 0.100854 -1.2723e-04
16:26635307 A G 1.273604 -3.0216e-05
16:26646128 T C 0.934220 4.0778e-06
16:26646376 A C 1.307912 -1.6561e-05
16:26651226 T C 0.161847 2.0788e-05
16:26654483 C T 0.230558 -2.3605e-05
16:26657507 T C 0.181458 -2.3999e-05
16:26659089 T C 0.068120 -1.2100e-06
16:26660175 T G 0.652768 5.3969e-06
16:26662372 T C 0.096612 -9.8796e-06
16:26668097 C T 1.479704 -1.3698e-05
16:26674387 T A 0.404138 -5.6659e-05
16:26677455 C T 0.342538 4.7436e-05
16:26678023 G C 1.120793 1.2648e-05
16:26678912 G A 0.166615 1.9951e-05
16:26689433 A C 0.070181 6.7915e-06
16:26690504 T C 1.259712 -6.0092e-06
16:26691554 G A 0.104847 -3.2993e-05
16:26692998 C T 1.425680 5.0976e-06
16:26700237 T C 0.080931 1.9981e-05
16:26701632 A G 0.165962 1.2194e-05
16:26710023 G C 0.515762 -1.2208e-05
16:26717490 A G 0.026901 4.6290e-05
16:26719953 C T 0.409428 1.5714e-05
16:26722612 A G 0.126558 5.5945e-06
16:26723603 T C 0.049752 9.5208e-07
16:26728526 C G 1.331460 1.7463e-05
16:26728946 T G 1.289408 3.1707e-05
16:26729157 A G 0.496209 3.1260e-05
16:26730593 G A 0.070899 2.0924e-05
16:26730787 C T 1.499760 -4.7372e-08
16:26734146 A G 1.500149 5.6905e-07
16:26735977 A C 0.687041 1.4013e-05
16:26738343 G A 0.298217 3.2228e-05
16:26740097 T G 0.040706 1.7540e-05
16:26740721 A G 1.483975 1.5417e-07
16:26742557 T C 0.105697 5.7683e-05
16:26746994 A G 1.875253 1.8948e-05
16:26762120 G A 0.381914 -8.4506e-06
16:26763439 C T 0.034922 1.0830e-05
16:26765812 A C 0.490587 1.2057e-05
16:26766250 C T 0.021234 -1.8432e-05
16:26768076 T C 1.287593 6.1837e-06
16:26769766 A C 0.239159 -1.3786e-05
16:26774539 A G 0.135442 6.9866e-07
16:26778129 C T 0.041326 2.5783e-05
16:26778482 T C 0.029092 -2.8489e-06
16:26781308 A G 0.100637 -3.4234e-05
16:26784050 A G 1.968736 2.0578e-06
16:26790123 G A 0.725922 -9.6501e-06
16:26791841 G T 0.493564 1.2231e-05
16:26793623 A G 0.103334 -1.7571e-05
16:26796546 G A 0.069383 3.3891e-05
16:26796643 A G 0.871559 -8.4260e-06
16:26798096 T C 0.105902 -9.5835e-06
16:26798428 T C 0.860089 -6.3349e-06
16:26798981 A G 0.031611 1.7033e-05
16:26799723 G A 1.175979 7.0616e-06
16:26802176 T C 1.249786 -2.0814e-05
16:26802689 C G 0.049979 -1.6120e-05
16:26805784 A G 0.562031 -4.3676e-06
16:26807740 C T 0.323674 -2.0212e-05
16:26808123 T C 0.617346 3.5549e-05
16:26808273 G A 0.044887 -2.4883e-05
16:26808303 T C 0.399016 8.9783e-06
16:26808305 A G 0.026243 -3.1732e-05
16:26808444 C A 0.284750 3.4271e-05
16:26809449 C T 1.067568 5.2713e-06
16:26809667 A G 0.264528 4.9214e-07
16:26810300 T C 0.095534 3.9470e-05
16:26810330 A G 1.975014 -1.0899e-05
16:26812516 T G 0.755362 3.5023e-06
16:26815770 T C 1.076326 3.1272e-05
16:26817242 C A 0.221631 4.1206e-05
16:26819172 G T 0.530757 -1.5414e-05
16:26819327 C T 0.031851 1.1919e-05
16:26826981 C T 0.212543 3.6544e-05
16:26828436 A G 0.061508 8.5489e-07
16:26829543 T C 1.094668 -2.8231e-05
16:26833447 C T 0.114477 5.9436e-07
16:26838024 A G 0.243703 -2.2740e-05
16:26838904 T C 0.536395 -2.7040e-05
16:26838997 G C 0.033744 -7.2512e-06
16:26849862 G A 1.028232 -3.3524e-05
16:26852303 C T 0.585157 3.6818e-06
16:26853098 T C 0.150330 -7.9199e-06
16:26864493 T C 0.797934 -1.3501e-06
16:26864720 G A 0.700884 2.6779e-05
16:26866627 A G 0.070068 -5.6338e-06
16:26872744 G A 1.712712 -7.9576e-06
16:26874225 A G 1.265418 -3.3254e-05
16:26881217 A G 0.040904 -1.3777e-05
16:26883057 G A 0.660412 -3.9904e-05
16:26883757 T G 0.083710 1.3289e-05
16:26888391 A C 1.942159 1.9640e-05
16:26893214 T C 0.341747 -4.5011e-05
16:26895276 T G 1.683944 2.2087e-06
16:26913949 C T 1.831912 2.9936e-06
16:26915396 A G 0.605155 4.0517e-06
16:26919840 C T 0.034068 -1.2905e-05
16:26933971 T C 1.756966 1.1971e-05
16:26942861 T C 0.036976 3.1112e-05
16:26943239 A G 0.395501 -3.2614e-05
16:26944850 A G 1.592766 1.0990e-05
16:26947920 T C 0.042751 -1.6015e-06
16:26948830 A G 0.675129 -1.4409e-05
16:26950378 G T 0.723261 -1.4433e-06
16:26950525 T C 0.024785 -1.8667e-05
16:26953210 T C 0.500477 8.6146e-06
16:26954662 T C 0.763594 3.3321e-06
16:26956561 G A 0.286496 -1.4129e-05
16:26957696 C T 0.326709 -1.5973e-05
16:26957829 G C 0.649964 5.1710e-06
16:26959545 G A 1.161470 -2.8378e-05
16:26960188 A G 0.148058 -3.3686e-06
16:26960516 G C 1.512477 -3.1114e-05
16:26960703 A G 0.039654 -1.4452e-05
16:26960989 G C 0.671935 -2.3339e-05
16:26961257 A C 1.688511 8.3619e-06
16:26961891 C T 0.039343 3.2464e-05
16:26965630 A T 0.333161 4.3230e-05
16:26966774 A G 0.342915 4.5533e-05
16:26967983 T C 0.039609 -6.8818e-06
16:26968108 C T 0.108294 -9.5858e-06
16:26968603 A G 0.103707 1.3194e-05
16:26970423 C T 0.075284 -1.4833e-05
16:26971675 C A 0.294468 -4.3122e-05
16:26971839 C T 0.630297 8.7388e-06
16:26972505 A G 1.070730 9.2421e-06
16:26984414 G A 0.326942 -3.0876e-05
16:26985037 C A 0.023088 -2.1707e-05
16:26987505 A G 0.385663 1.8283e-07
16:26991132 C G 0.397425 3.9824e-05
16:26993255 A G 0.107492 -1.5140e-05
16:26999373 A C 1.480123 -3.6950e-05
16:27003067 G A 0.487559 2.3976e-05
16:27005389 A G 0.030465 4.3313e-05
16:27005455 T C 0.295098 -3.8159e-05
16:27007724 T C 0.048071 -2.0945e-05
16:27008721 T C 0.326994 7.9008e-06
16:27011672 A C 0.235342 -1.1322e-05
16:27014261 G A 0.533322 1.0716e-05
16:27024299 C T 0.656059 2.8997e-05
16:27026342 A C 0.748182 -4.4382e-05
16:27027231 G A 0.710732 -6.1696e-06
16:27029819 C T 0.516576 -1.2038e-05
16:27031507 C T 0.497290 -9.9978e-05
16:27034410 C T 0.410113 -9.3854e-05
16:27038182 T C 0.036360 1.1835e-05
16:27038462 C T 0.792618 1.3090e-04
16:27039074 G A 0.269215 -1.2543e-05
16:27040138 A G 0.405293 -1.3186e-05
16:27040207 G A 0.084671 -8.3576e-07
16:27041352 T C 0.033899 -2.2007e-05
16:27041439 A C 0.365649 -6.1643e-05
16:27045450 A G 0.952361 1.1034e-04
16:27048341 A G 1.061226 9.5311e-05
16:27056455 A G 1.820405 2.0158e-05
16:27057858 A G 0.100156 -7.3190e-07
16:27058320 T C 1.604801 3.2456e-05
16:27062009 A C 1.491110 3.4141e-05
16:27064137 T C 1.211313 4.2719e-05
16:27066707 G T 0.100384 -1.3928e-05
16:27067091 C T 0.128366 -1.1396e-05
16:27067276 G A 0.067747 8.9715e-06
16:27068018 G A 0.398704 -6.6181e-05
16:27069472 G T 0.106758 -8.2868e-06
16:27070568 G A 0.060200 1.3973e-05
16:27074217 A G 0.374961 -6.8935e-05
16:27075293 T C 1.933065 -1.2108e-05
16:27075427 A G 1.518745 4.4953e-05
16:27082029 T C 0.158786 -1.9693e-06
16:27083892 G A 0.134225 -2.3779e-05
16:27084926 C T 1.079727 -6.3707e-06
16:27086032 C T 0.725312 9.8130e-06
16:27087453 C T 0.027372 6.2379e-08
16:27087947 T C 1.041203 2.2831e-06
16:27090018 T C 0.170068 -1.5750e-05
16:27091802 C G 0.849004 -9.0261e-07
16:27093138 A G 0.069032 4.6157e-06
16:27095271 C T 0.239315 1.9869e-06
16:27096321 C T 0.823930 1.4355e-05
16:27096364 A G 1.055643 -1.0883e-06
16:27096815 C G 0.944805 1.3404e-05
16:27098097 T C 0.304653 1.5338e-05
16:27102315 G A 1.188264 -1.6391e-05
16:27108854 C T 0.083379 -3.7447e-06
16:27109136 C A 0.351309 -1.1825e-05
16:27113090 A C 0.374091 -3.9968e-06
16:27117492 G T 0.133533 3.6830e-05
16:27117589 C A 1.765869 5.3098e-06
16:27118551 A G 0.480431 -2.9161e-05
16:27119086 G A 0.153917 -3.3444e-05
16:27123310 G T 0.128454 -1.5026e-05
16:27125711 C A 0.096223 1.2326e-06
16:27132744 A G 0.046918 1.6251e-05
16:27136421 A G 0.424622 -2.4252e-05
16:27138785 G A 0.254557 7.4418e-06
16:27139728 C T 0.249218 -3.0599e-05
16:27140008 T C 0.134786 -4.1548e-06
16:27140973 A G 0.789547 4.4349e-06
16:27143165 C A 0.035766 -2.2180e-05
16:27145134 G T 1.787132 2.7290e-06
16:27149329 G A 0.795211 3.1466e-06
16:27150916 C G 0.204273 -1.4622e-05
16:27153025 C T 0.260176 -7.3289e-06
16:27154966 C G 0.047843 -3.9381e-06
16:27157298 G T 1.317886 9.0671e-06
16:27159795 C T 0.057990 1.3990e-06
16:27163976 G A 0.475105 -1.0459e-05
16:27165173 G T 0.200891 -2.2968e-06
16:27166583 A G 0.120342 8.5443e-06
16:27167434 T C 0.039343 -3.2288e-05
16:27167505 T C 0.027693 -1.1519e-05
16:27170232 A G 0.071668 -3.1912e-05
16:27171216 T C 0.070701 -1.7668e-05
16:27171218 T C 1.530443 -7.9087e-06
16:27171546 G A 0.067925 3.9467e-05
16:27172484 G A 1.480077 1.8771e-04
16:27177634 G A 0.158072 2.0819e-05
16:27178934 A G 0.067046 7.0247e-06
16:27181142 G A 1.688047 -6.2090e-05
16:27181820 T C 0.057198 -1.7944e-06
16:27182478 C T 0.539726 3.9842e-07
16:27182710 A G 0.086050 8.4051e-06
16:27190329 C T 0.277184 2.5291e-05
16:27192409 G A 0.075702 -1.2991e-05
16:27208673 A G 1.019884 2.2133e-05
16:27209353 A G 0.057607 1.4787e-05
16:27214224 T C 1.946856 -1.0237e-05
16:27215267 A G 1.719398 9.3100e-06
16:27221733 G A 0.020874 1.8457e-05
16:27222699 G A 0.055439 9.8639e-07
16:27228135 C T 0.279122 -2.2797e-06
16:27237402 G A 0.718227 3.3539e-05
16:27245086 T G 1.069918 1.4189e-05
16:27246617 C T 0.350890 -3.3224e-05
16:27253663 A G 0.076309 1.9037e-05
16:27265820 G A 0.061603 5.0500e-05
16:27268779 C G 0.020926 2.4111e-05
16:27275740 T C 0.098037 3.5390e-05
16:27276137 G A 0.688527 4.5769e-05
16:27290377 G A 0.328004 -2.5895e-05
16:27294131 T C 1.803855 9.0042e-06
16:27301384 C G 0.517252 3.0940e-05
16:27314111 G A 0.859151 1.4651e-05
16:27324016 A G 0.045247 1.8298e-05
16:27327116 G A 0.917436 -9.1061e-06
16:27327201 A G 0.025256 2.7414e-05
16:27328925 T C 0.052939 9.9571e-06
16:27333381 C A 0.283426 -1.8265e-05
16:27335296 C T 0.038668 5.2928e-06
16:27349933 T A 0.027930 8.4021e-06
16:27353082 T C 0.041676 7.3962e-06
16:27353479 T C 0.030706 -6.1523e-06
16:27354531 G C 0.907413 7.0617e-06
16:27358045 A G 0.038638 2.2669e-05
16:27358948 G A 1.092944 4.3996e-06
16:27359836 T C 0.041456 1.6440e-05
16:27361793 T C 0.162983 -4.6609e-06
16:27364345 A G 1.889674 8.2274e-06
16:27365468 G A 0.161506 1.4248e-05
16:27367972 A G 1.711339 1.6110e-06
16:27373872 C A 0.242252 -2.4285e-05
16:27373964 C T 0.237939 -2.8890e-05
16:27373972 C T 0.256336 -1.1895e-05
16:27373980 T C 0.091906 -2.1712e-05
16:27374180 C T 0.346443 -2.2823e-05
16:27374400 G A 0.426969 -3.8422e-06
16:27374696 T C 0.048635 -1.0235e-05
16:27378249 G A 0.707746 9.6570e-06
16:27380672 A G 0.152943 2.5477e-05
16:27384731 G T 0.268170 2.1421e-05
16:27385506 A G 0.060762 1.6701e-05
16:27386761 C T 0.266820 2.3522e-05
16:27389038 A G 1.356070 -1.4127e-05
16:27389411 A G 0.501201 -1.4308e-05
16:27390751 A G 0.037645 -1.7778e-05
16:27391503 A G 0.157815 6.7046e-06
16:27391538 C T 0.037346 -1.9139e-05
16:27396406 T C 0.046652 -6.1939e-06
16:27396461 A G 1.161253 -2.6830e-07
16:27399456 G T 0.383673 -1.7275e-05
16:27403469 G A 1.728123 -3.1502e-05
16:27404431 G A 0.026129 -2.5789e-05
16:27414502 A G 0.026645 3.6197e-06
16:27415709 A G 0.050109 1.4383e-05
16:27417118 C T 0.530394 1.0746e-05
16:27417871 T C 0.077582 -1.2089e-05
16:27423501 T C 0.556179 5.6653e-06
16:27424636 A G 0.079727 -3.9260e-06
16:27427174 C T 0.396010 -1.7793e-06
16:27428161 C T 0.037265 -4.3979e-06
16:27434927 G A 0.628791 2.1381e-05
16:27437971 A G 1.520368 3.8832e-05
16:27439695 C A 0.118586 2.1984e-05
16:27441859 T C 0.072765 -8.3262e-06
16:27442789 A G 0.043984 -2.7731e-05
16:27444030 T G 0.925557 1.1783e-05
16:27444401 A G 0.093035 2.0246e-06
16:27445071 A C 0.698083 1.9388e-05
16:27454683 C T 0.176352 2.5442e-05
16:27457366 A G 0.026389 6.8520e-06
16:27461521 T C 0.191462 1.6272e-05
16:27463448 T C 0.453526 3.4056e-05
16:27467337 G T 0.324339 9.3236e-06
16:27468586 C T 0.617658 6.1838e-05
16:27474910 G A 0.301128 5.3816e-05
16:27480797 T C 0.068704 3.6630e-05
16:27481250 T C 0.160405 3.3694e-05
16:27486021 G C 0.147205 -2.1736e-05
16:27489701 C T 0.020371 3.6302e-06
16:27491615 A G 0.061826 1.5834e-05
16:27498043 A G 0.056734 6.6075e-06
16:27504886 A G 0.223008 -2.7513e-05
16:27512342 C T 0.048720 -1.7927e-05
16:27517247 A G 0.024441 -6.9952e-06
16:27524433 G T 0.030125 -1.6099e-05
16:27527812 C A 1.688894 7.3051e-07
16:27542923 T C 0.046509 2.2731e-05
16:27551337 T C 1.884367 -1.0545e-05
16:27580712 G A 0.070146 4.0928e-07
16:27586789 A C 0.071288 1.9331e-06
16:27611661 C T 0.160646 3.2771e-05
16:27618011 A G 1.702968 -6.9637e-05
16:27622872 A G 0.029651 -1.2936e-05
16:27635840 G A 0.288453 4.2277e-06
16:27641784 A G 0.156105 -4.0122e-05
16:27645405 A G 0.039498 3.2368e-05
16:27649246 A G 0.032163 9.7444e-06
16:27651567 A G 0.036327 9.2361e-07
16:27664766 T C 0.049827 -2.9906e-05
16:27720201 T C 0.295925 6.9044e-05
16:27726997 A G 0.042631 1.9924e-05
16:27729524 T C 0.210842 -1.2488e-05
16:27743861 A G 0.177472 -6.8754e-06
16:27745141 T C 0.080419 5.1963e-06
16:27745277 C T 0.047077 -3.8859e-05
16:27749362 T C 0.053439 5.8828e-06
16:27752135 T C 0.296263 7.7982e-05
16:27757219 A G 1.484910 4.9216e-05
16:27760935 A G 0.056062 1.3096e-05
16:27761040 T C 0.146458 -3.8810e-05
16:27762872 A G 0.048074 -1.0857e-05
16:27764276 T G 0.240944 2.2549e-05
16:27767803 G C 0.071460 -5.5926e-06
16:27769894 A G 0.075939 -1.5786e-05
16:27770117 G C 0.264515 2.7698e-05
16:27772880 A G 0.085553 -2.4752e-07
16:27773286 T C 0.093094 9.7987e-05
16:27781309 A G 0.141291 -3.8340e-05
16:27784497 A G 0.066825 -8.2046e-06
16:27786145 A G 0.292196 9.0989e-05
16:27786977 A G 0.028885 2.7056e-05
16:27795175 C G 0.516521 -7.1555e-05
16:27795303 A G 0.100247 3.3881e-05
16:27806023 C A 0.408338 3.9673e-05
16:27806340 A G 0.478980 -2.4613e-06
16:27807334 C G 0.057039 3.6226e-06
16:27811102 A G 0.284032 -2.6821e-05
16:27811466 A G 0.064748 2.7696e-05
16:27813340 T C 0.026801 5.5603e-06
16:27813483 A G 0.172246 -7.0999e-05
16:27813725 C A 1.240538 2.6719e-06
16:27818420 A G 0.388084 -6.2611e-05
16:27819251 T G 0.853139 -9.4211e-06
16:27819391 C T 0.122631 -3.9342e-05
16:27822512 C T 0.317344 9.8877e-06
16:27823714 T C 0.296042 -4.8990e-05
16:27823953 A G 0.216714 -5.3313e-06
16:27824831 C A 1.242827 -1.5363e-05
16:27829547 T C 0.476500 -4.4503e-06
16:27829933 T C 0.075904 2.2205e-05
16:27830051 A C 0.076121 -8.9674e-06
16:27834107 G T 0.570746 -2.9227e-05
16:27836221 T C 0.025710 4.1247e-05
16:27842333 G C 0.020553 3.8575e-05
16:27843402 A G 0.035746 -1.0800e-05
16:27848512 A G 0.550742 4.2410e-05
16:27853043 C T 0.647688 9.9971e-06
16:27854733 G A 0.147111 -1.5334e-05
16:27855103 C T 0.619138 -1.9992e-05
16:27859896 A G 1.049655 -2.3347e-05
16:27860811 G T 0.632043 1.4747e-05
16:27861762 T C 1.011724 -1.7041e-06
16:27866470 C T 0.171370 2.9416e-05
16:27866659 T C 0.069665 3.8122e-05
16:27866677 T C 0.107654 5.4758e-06
16:27869163 T C 0.757303 7.4729e-07
16:27876787 A G 0.036376 -3.5261e-05
16:27884983 A C 0.027067 -2.2472e-05
16:27888137 G A 1.877464 -4.7181e-05
16:27891585 C T 0.177605 -1.6423e-05
16:27897258 C T 1.285750 -1.3178e-05
16:27898730 A G 0.973907 -4.3251e-06
16:27899400 T C 0.755930 -1.0946e-05
16:27904495 C T 0.213556 -8.6746e-06
16:27907167 A G 0.049742 -3.9007e-06
16:27907248 G T 0.039820 -6.1130e-06
16:27912838 G A 1.820733 -5.0532e-05
16:27920562 G T 0.097391 1.0404e-05
16:27923444 G A 0.145423 5.3715e-07
16:27924612 C T 0.584632 -1.9272e-05
16:27927153 A G 0.222482 3.0395e-05
16:27928326 A G 0.049762 -1.0616e-05
16:27929597 T C 0.116879 -1.0289e-05
16:27933370 T G 0.108067 4.5453e-05
16:27935135 T C 0.073758 -6.4222e-06
16:27936605 G A 0.622637 -2.5649e-05
16:27941419 G A 0.439459 -7.3855e-05
16:27945353 A G 1.411892 -2.7539e-05
16:27946420 C T 0.091600 -1.0318e-05
16:27947038 G A 0.529641 1.4795e-05
16:27947397 T C 0.408169 4.3291e-05
16:27947723 G C 0.052881 -8.1396e-06
16:27950344 A G 0.258134 -2.1492e-06
16:27956756 T C 0.807019 -3.2398e-05
16:27967664 C T 0.285117 -9.2952e-06
16:27968695 C A 0.470729 1.4428e-05
16:27971747 T C 1.467594 1.4467e-05
16:27972325 A G 0.025168 -1.8735e-05
16:27981236 T C 0.456068 -3.2663e-05
16:27983653 C T 0.062709 -2.5227e-05
16:27986847 T C 0.557510 3.0767e-05
16:27987682 C T 0.076365 -3.3541e-07
16:28003536 A G 1.488906 -3.8973e-05
16:28010216 G A 0.417670 -1.5487e-05
16:28015124 A G 0.038901 -1.2228e-05
16:28016882 T C 0.146890 -1.0687e-05
16:28017571 C T 0.035029 -6.0446e-05
16:28017580 T C 0.677060 2.4075e-07
16:28018589 T A 0.086998 2.2510e-06
16:28018652 A C 0.346797 3.0042e-05
16:28019195 A G 1.460605 -7.2959e-06
16:28019299 G C 0.066264 6.1613e-05
16:28019940 G C 0.125983 -3.0338e-05
16:28021611 C T 0.156235 3.2212e-05
16:28021663 A G 0.250665 1.0296e-05
16:28025070 T C 1.189456 3.0202e-05
16:28038093 G C 0.465075 3.6960e-06
16:28038652 T G 0.097287 -1.2682e-05
16:28049674 A G 0.485576 -5.9846e-06
16:28052963 C T 1.642566 4.2933e-05
16:28054854 C T 0.391249 1.4824e-05
16:28058520 A G 0.072564 -3.5175e-05
16:28062428 A G 0.998750 2.3540e-05
16:28064493 A G 1.683422 6.8055e-05
16:28071337 T G 0.115857 2.2312e-05
16:28072840 A G 0.919971 -1.6678e-05
16:28084349 C T 0.376428 -3.7755e-05
16:28090187 T C 0.051255 3.0191e-05
16:28091168 G A 1.928277 1.1303e-05
16:28092033 C T 0.040583 -1.3324e-05
16:28093137 A G 0.026431 2.4112e-05
16:28104594 C T 0.026690 2.2412e-05
16:28114995 T C 0.179348 -6.2723e-06
16:28118078 G A 0.041413 -1.4574e-05
16:28130212 A G 0.057691 -7.7086e-05
16:28139480 G A 0.045558 -3.6448e-06
16:28147085 C T 0.072599 -2.5961e-05
16:28147932 T C 0.116957 3.9237e-05
16:28149672 C G 1.211209 1.5275e-05
16:28150472 C T 0.083161 1.0617e-05
16:28154759 T C 0.252074 -2.3108e-05
16:28167117 C G 0.078108 9.9647e-06
16:28175830 A G 0.035467 -9.0664e-06
16:28211745 C T 0.033964 9.3127e-06
16:28219906 G A 0.115324 7.3615e-06
16:28243355 T C 0.040712 -7.4102e-06
16:28245027 A G 0.573291 1.3474e-06
16:28250640 C T 0.057841 -7.3489e-05
16:28264271 G C 0.053056 1.5147e-05
16:28264853 T C 1.417309 -1.6330e-06
16:28265785 T C 0.114441 1.0516e-05
16:28272624 C T 0.611484 2.5347e-05
16:28273013 C T 0.037480 4.9061e-05
16:28273579 C T 0.099790 -1.6390e-05
16:28274774 G C 1.368430 -4.2879e-05
16:28279467 T C 0.056393 4.3757e-05
16:28283735 T C 0.067968 3.3632e-05
16:28288551 C T 0.903216 6.0760e-05
16:28289243 T C 0.962579 -4.7929e-06
16:28289421 A G 0.050664 -2.9989e-07
16:28292938 C A 0.070817 3.6830e-05
16:28301487 C T 0.942828 -2.8162e-05
16:28304387 T C 0.130823 3.0200e-06
16:28306987 G A 1.594411 -1.2137e-03
16:28307940 T C 0.850358 -4.2583e-05
16:28309613 A G 0.128979 -2.2038e-05
16:28320350 G T 0.036473 -3.6298e-05
16:28320382 A G 0.032724 3.0426e-05
16:28330317 A C 0.023772 1.0017e-05
16:28330636 G A 0.079039 -2.4736e-05
16:28335678 G A 1.460885 -1.0241e-04
16:28336881 A G 0.098696 -1.0732e-05
16:28337920 A G 0.047743 1.3580e-06
16:28338043 C T 0.847787 1.9509e-05
16:28485845 A G 0.025214 -7.3915e-06
16:28488943 C T 0.059853 9.8990e-08
16:28490517 C T 0.826855 3.0268e-05
16:28496014 C T 0.056179 -1.8399e-06
16:28499291 G A 0.838611 3.4692e-05
16:28506428 T C 0.259273 5.2660e-06
16:28507644 G C 0.825313 3.0061e-05
16:28508892 A G 0.103334 6.8251e-07
16:28509509 A G 0.115785 1.2595e-05
16:28510455 C T 0.145617 -9.3880e-07
16:28515228 C A 0.093421 2.4531e-05
16:28525305 G T 0.242340 -2.5649e-05
16:28536519 G A 0.159993 9.1059e-06
16:28539848 T C 0.838640 2.5905e-05
16:28551803 A G 0.063732 2.4480e-05
16:28555894 T C 0.081649 -2.5629e-05
16:28562479 T C 0.032604 -1.3931e-05
16:28562642 G A 0.128538 2.8571e-05
16:28566933 G A 0.213562 -1.2031e-05
16:28568678 T C 0.250685 3.8429e-05
16:28574615 G A 1.084440 5.7267e-05
16:28581727 G A 0.072742 -3.7027e-05
16:28593347 C T 0.765810 5.2007e-05
16:28600021 A G 0.039807 2.7542e-05
16:28600277 T C 0.068000 -6.4754e-05
16:28601175 G T 0.079146 -4.4320e-05
16:28617507 T C 0.071211 -2.0613e-05
16:28631585 G T 1.252912 -1.5647e-05
16:28651732 T C 0.567023 -5.0262e-05
16:28822819 C T 0.073534 3.5783e-05
16:28832565 A G 0.119635 3.5987e-06
16:28837515 C T 0.811349 3.1822e-05
16:28837687 A G 0.025350 4.1561e-05
16:28844068 A T 1.297269 -1.1129e-06
16:28854550 G A 0.047201 1.6022e-05
16:28856819 T C 0.485033 -3.9369e-05
16:28859861 A G 0.093587 7.8009e-06
16:28881001 T G 1.289138 -3.6365e-06
16:28883241 G A 0.806549 3.4028e-05
16:28885659 T C 0.802780 2.9818e-05
16:28885725 T C 0.023510 2.5827e-06
16:28888409 T C 0.477084 -4.9040e-05
16:28906666 C T 0.106116 -2.7130e-06
16:28913787 C T 1.288187 -9.6073e-05
16:28922149 T C 1.330036 -9.6868e-05
16:28935580 A C 0.060645 1.0165e-05
16:28944396 G C 1.344820 -8.4796e-05
16:28950051 A G 0.140622 -1.2020e-06
16:28957170 A G 0.592266 -6.2458e-05
16:28963012 C T 0.722940 -3.6451e-06
16:28966835 A G 0.066760 2.8280e-05
16:28970852 C T 0.354428 -1.2543e-04
16:28974698 A G 0.039430 -1.0076e-05
16:28974958 T C 0.028657 -1.5195e-05
16:28975662 A G 0.051683 2.0294e-05
16:28978833 T G 0.057776 3.0010e-05
16:28984945 C A 0.718843 -3.2788e-06
16:28985450 T C 0.021896 -8.5924e-06
16:28987857 G T 0.121397 6.1632e-06
16:28989633 C T 0.131096 -2.4891e-05
16:28992646 A G 0.733956 2.2503e-06
16:29001460 C A 1.375896 -1.3388e-04
16:29008509 T C 0.098917 1.0108e-05
16:29011297 A G 0.216292 1.5840e-05
16:29019356 T G 1.611582 -9.8258e-05
16:29020294 T C 0.214773 1.2522e-05
16:29022557 G A 1.372777 -1.4401e-04
16:29025978 C T 1.402181 -8.1801e-05
16:29039660 T G 0.134257 9.9176e-06
16:29042014 A G 0.130469 6.4653e-06
16:29043450 T G 0.646228 -4.2398e-05
16:29094925 T C 1.035922 -2.0543e-05
16:29124150 A G 0.387354 2.1031e-05
16:29126007 A C 0.031436 1.8357e-05
16:29136331 C G 0.698164 5.2013e-05
16:29137508 T C 0.066734 -1.5646e-05
16:29138143 T C 0.313014 2.9246e-05
16:29138147 C T 1.340656 8.4618e-06
16:29150174 T C 0.295127 -2.8784e-05
16:29151522 G A 1.037830 -9.2868e-06
16:29155480 A G 0.676193 -3.4543e-05
16:29156005 G A 0.364029 1.6554e-05
16:29170454 T C 0.160279 3.5556e-05
16:29172773 T C 0.036009 1.9957e-05
16:29172837 T C 0.092990 1.2418e-05
16:29187654 A G 0.608680 -6.4599e-05
16:29195695 A G 0.326494 3.2454e-05
16:29204338 T C 0.083080 -1.0401e-05
16:29221318 G T 0.966600 -1.2471e-05
16:29234544 T C 0.034776 5.6643e-06
16:29240017 T C 0.196028 -1.7257e-05
16:29242115 C T 1.275356 3.1561e-06
16:29246098 T C 0.055767 -2.1151e-05
16:29246102 T C 0.353123 1.5910e-05
16:29258092 T G 0.400571 3.8308e-05
16:29262688 G A 0.393365 3.6643e-05
16:29265493 T C 0.049479 4.9575e-07
16:29265508 A C 0.276385 1.3047e-05
16:29266272 C T 0.719051 2.4645e-06
16:29270649 C T 0.367736 3.0325e-05
16:29278498 A G 0.735046 1.0344e-05
16:29302136 C T 0.388285 4.1943e-05
16:29307765 A G 0.251990 1.3076e-05
16:29311190 C T 0.341315 2.1762e-05
16:29313383 A G 0.086475 -3.2191e-06
16:29315879 A G 0.414460 6.9173e-05
16:29317811 G C 0.622459 6.0255e-05
16:29318542 G A 1.475325 1.0439e-05
16:29318906 G A 0.555744 4.4333e-05
16:29323692 A G 0.047308 -1.5187e-05
16:29327055 C G 0.058165 -3.0690e-05
16:29332380 C T 1.955367 -1.3102e-05
16:29344690 T C 0.544958 3.3279e-05
16:29354782 T C 0.073336 -1.7458e-05
16:29358351 A G 1.187148 -1.6468e-05
16:29412437 T C 0.119041 -5.3505e-05
16:29432712 C T 0.047529 3.1429e-05
16:29596230 C T 0.048976 2.4559e-05
16:29613511 A G 0.145163 5.1579e-06
16:29614830 C T 0.059587 1.9645e-05
16:29644174 G A 1.178436 -6.2834e-05
16:29652488 G A 0.768086 -3.6865e-05
16:29653752 A G 0.021507 -2.9669e-05
16:29656093 A C 0.125945 -3.8066e-06
16:29661217 T C 0.904800 -3.6050e-05
16:29666736 A G 0.891735 -1.3763e-05
16:29668253 A G 0.111624 -2.2432e-05
16:29670303 T C 1.019813 -1.2047e-05
16:29673995 T C 0.112627 -1.1997e-05
16:29675855 C T 0.031929 5.9257e-06
16:29682945 A G 0.727954 1.7776e-05
16:29687360 T C 1.832541 -2.3703e-05
16:29690177 C T 0.107469 -4.2383e-05
16:29690904 G A 0.728818 2.2723e-05
16:29691196 T C 0.495728 -7.1104e-05
16:29692692 T G 1.232800 -2.9474e-05
16:29698606 C T 1.562184 1.1187e-04
16:29698710 T C 0.546808 5.6351e-05
16:29706444 T C 0.401330 5.8513e-05
16:29710492 G C 0.401694 5.1431e-05
16:29716569 T G 0.401096 6.1963e-05
16:29720349 A C 0.411496 5.9181e-05
16:29740645 C G 1.600017 -6.4191e-05
16:29747291 G T 0.398032 6.0285e-05
16:29749194 G A 0.357041 2.0360e-05
16:29751163 C T 0.358394 2.5007e-05
16:29760347 G C 0.365662 2.0165e-05
16:29780731 C T 0.703669 -1.4424e-06
16:29788919 T G 1.331626 2.1490e-05
16:29790709 T C 0.227721 -3.0378e-05
16:29791575 G C 0.049291 6.7515e-06
16:29820480 T C 0.290690 8.4759e-06
16:29826729 A G 0.031598 -1.0848e-05
16:29835588 C G 0.291514 1.1324e-05
16:29841225 G A 1.216428 -4.0443e-07
16:29845685 C T 0.289080 8.9917e-06
16:29848417 G A 0.287528 1.0314e-05
16:29860299 A G 0.031420 3.4449e-05
16:29860685 C A 0.291985 6.8428e-06
16:29869748 C G 0.129878 -9.7200e-06
16:29871730 A G 0.293040 -1.0276e-05
16:29882490 T C 0.647318 2.4140e-05
16:29885447 G A 0.678212 2.0859e-05
16:29891206 T C 0.061667 -4.9863e-05
16:29895303 C G 0.698093 1.6056e-05
16:29897173 G A 0.027099 -8.1854e-06
16:29905882 C T 1.644793 -2.7275e-05
16:29906546 T C 0.696269 1.7426e-05
16:29907027 T C 0.077017 -1.2127e-05
16:29908433 G C 1.647081 -2.4985e-05
16:29911416 A G 0.700670 2.0548e-05
16:29918034 C T 1.139171 1.5254e-05
16:29922011 T C 1.131394 1.3037e-05
16:29922988 T C 0.231745 -7.4291e-06
16:29925445 T C 1.097930 6.8174e-06
16:29932064 T C 1.100874 1.0376e-05
16:29933890 T C 0.077160 -7.8529e-06
16:29934113 C G 0.065381 1.6737e-05
16:29936654 G A 1.119810 1.3258e-05
16:29944832 A G 1.101351 1.3280e-05
16:29948401 A G 1.105100 1.7795e-05
16:29965496 T C 0.911824 4.4851e-05
16:29976076 T C 0.105697 5.1919e-06
16:29983015 G C 0.081964 2.8229e-07
16:29986525 A G 0.911081 3.9540e-05
16:29993108 G C 0.912038 4.2966e-05
16:29994398 T C 0.055234 -7.7516e-06
16:29998200 G A 1.045792 6.4445e-05
16:30003756 T C 0.100760 -3.0831e-06
16:30007325 T C 0.134124 2.2633e-05
16:30010475 C T 0.134552 2.3771e-05
16:30011040 G A 0.027534 1.2096e-05
16:30014976 T G 0.042180 1.0271e-05
16:30030092 A G 0.077118 -9.5940e-06
16:30033633 C T 0.803839 3.8300e-05
16:30041966 G A 0.936184 5.4049e-05
16:30046042 A G 0.935012 5.9111e-05
16:30054613 G T 0.155245 8.8650e-07
16:30059792 G A 0.092772 -1.5630e-05
16:30064471 T C 0.078442 3.1947e-05
16:30089908 T C 0.938089 7.3734e-05
16:30094180 T C 0.129551 2.8112e-05
16:30101596 A C 0.958262 6.4765e-05
16:30103160 A C 0.802472 -6.7430e-06
16:30106982 T C 0.027281 7.4150e-06
16:30111904 C A 1.765424 1.0025e-04
16:30114124 T C 0.953981 7.2426e-05
16:30119525 A C 1.712086 1.5138e-04
16:30125840 C G 0.877976 -1.0662e-05
16:30127888 C T 0.065575 -9.9105e-06
16:30131777 A G 0.147156 1.7654e-05
16:30135798 T C 0.081509 3.6123e-06
16:30138432 T C 0.028865 -1.3490e-05
16:30146257 G T 0.145114 1.4678e-05
16:30147265 T C 0.880810 -1.4637e-06
16:30154740 G A 1.000714 1.8446e-05
16:30165725 C T 0.924551 1.6535e-05
16:30174024 A G 0.094908 1.3677e-05
16:30174926 C T 1.020650 2.2152e-05
16:30177807 T C 0.675057 1.9312e-05
16:30190891 A G 0.104704 -1.4307e-05
16:30349065 T G 0.103182 -2.2474e-06
16:30360998 G A 0.058509 6.5278e-06
16:30376486 C T 0.731836 -2.0371e-05
16:30376691 A G 0.266164 -6.6325e-06
16:30380486 C T 0.668202 2.0844e-05
16:30380872 G C 0.088286 2.8538e-05
16:30388890 A G 0.053063 -9.4368e-06
16:30393147 A C 0.070477 2.6990e-05
16:30393660 A G 1.293776 8.1554e-06
16:30394926 A G 0.024889 -6.9182e-06
16:30403858 G A 1.291832 9.3826e-06
16:30405726 T C 0.516015 -2.6207e-05
16:30405895 C T 0.040579 -3.3491e-05
16:30406410 T C 0.101802 4.3437e-07
16:30409241 G A 0.051232 3.8149e-06
16:30423751 A G 1.686320 4.1072e-05
16:30424412 A G 0.022851 3.3278e-05
16:30455458 A G 0.092159 -1.5384e-05
16:30466741 G A 0.314043 -1.1376e-05
16:30474856 A G 0.287009 -4.9609e-06
16:30476316 G T 1.794680 4.7720e-05
16:30479065 T C 0.042913 -6.3961e-06
16:30482393 A C 0.110468 -3.4096e-05
16:30491783 C T 0.287415 -1.4734e-06
16:30492823 T C 0.103811 -1.0076e-05
16:30493881 C T 1.276496 -1.6428e-06
16:30495652 A G 0.063323 6.7564e-06
16:30501609 T C 0.457554 4.4346e-05
16:30503414 G T 0.775791 1.4920e-05
16:30505821 T C 0.150726 4.2619e-05
16:30514103 A G 0.781381 -6.4512e-06
16:30514723 T C 0.993288 -1.1916e-05
16:30516531 T C 0.051712 -1.8487e-06
16:30518041 C G 0.583184 -8.1448e-06
16:30522152 A G 0.468376 7.4734e-05
16:30528132 T C 0.122050 -6.8315e-05
16:30536918 G C 0.810204 4.0597e-05
16:30546488 A G 0.807974 3.9722e-05
16:30553899 G A 0.357310 -3.3137e-05
16:30554159 A G 0.401739 -3.2636e-05
16:30557226 C T 0.310428 1.5429e-04
16:30557392 A C 0.210021 2.1623e-05
16:30566747 A G 0.200206 2.4791e-04
16:30570011 G T 0.273597 -6.3311e-07
16:30573059 C T 0.063819 -2.5663e-06
16:30598966 C T 0.075332 1.5189e-04
16:30617698 A G 0.256625 6.5182e-06
16:30635659 G A 0.714971 -4.7750e-05
16:30638256 G A 0.027031 2.0412e-05
16:30642867 T C 0.722969 -3.5000e-05
16:30666803 T C 0.036308 -9.7520e-06
16:30682376 T G 0.062184 2.1117e-06
16:30703155 A G 0.514723 -5.0154e-05
16:30703455 A G 0.084619 -1.4644e-05
16:30704893 A G 0.251639 -1.1590e-05
16:30718873 T C 0.454192 1.2810e-04
16:30719158 C T 0.042027 -1.2609e-05
16:30735038 G C 0.062271 1.4065e-04
16:30742669 T G 0.051420 -3.7328e-06
16:30745976 T C 0.284935 1.6714e-05
16:30772988 T C 0.036230 1.2710e-05
16:30785824 T C 0.230009 3.7878e-06
16:30792389 C T 0.322145 -2.4722e-05
16:30803299 T C 0.228259 4.7532e-06
16:30812608 A G 0.163969 3.1127e-05
16:30814764 A T 0.114480 -3.7101e-05
16:30823047 T G 0.782244 -1.7369e-05
16:30833321 T C 0.763490 -4.5423e-05
16:30837596 T C 1.230002 4.4150e-05
16:30839249 T C 0.031267 9.7169e-08
16:30841085 A G 0.023201 -4.0794e-05
16:30866966 T C 0.076572 1.9311e-04
16:30877544 C T 1.602231 2.0248e-05
16:30883774 T C 0.023974 2.8013e-05
16:30883849 A G 0.085446 1.6121e-05
16:30884458 A C 0.028859 7.3950e-06
16:30887482 C T 0.071671 -2.3345e-05
16:30888295 A G 0.532562 -2.4776e-05
16:30897456 C T 1.221472 1.1543e-05
16:30918487 G C 0.759643 -3.9832e-05
16:30933547 T A 0.028953 8.4552e-06
16:30933851 G T 0.061982 1.0320e-04
16:30936081 A G 0.478500 -6.5802e-06
16:30942625 A G 1.275428 -1.3780e-05
16:30947572 G A 0.480424 -9.5205e-07
16:30956651 G C 0.466785 3.5767e-05
16:30976129 A T 0.076507 9.4886e-06
16:30991644 T C 0.022935 -4.5181e-05
16:30999142 G A 1.254220 -1.4619e-05
16:31001268 C T 0.056815 -8.6901e-06
16:31002064 T C 0.030443 3.7512e-06
16:31004812 C T 0.745819 1.1253e-05
16:31009786 A G 0.036233 -2.7709e-05
16:31023515 T C 0.046831 -3.6952e-05
16:31033705 C T 0.072496 9.0673e-05
16:31051496 C T 0.027161 -1.1055e-05
16:31054040 C G 0.760491 -3.5658e-05
16:31056433 G A 0.754856 1.4030e-05
16:31089341 G A 0.038642 1.1760e-05
16:31090094 A G 0.152148 1.6900e-06
16:31090269 T C 0.038814 -4.4252e-05
16:31095171 T C 0.768115 8.3609e-06
16:31099011 C T 0.032591 8.3329e-05
16:31099582 T C 0.125172 -1.2581e-05
16:31100896 A G 0.033166 2.5400e-05
16:31102321 T C 0.758485 3.4300e-06
16:31105353 A G 0.482518 3.0197e-05
16:31105554 C A 0.508764 -6.5343e-05
16:31107689 T C 0.748101 -3.9866e-05
16:31133793 T C 0.050930 1.7756e-05
16:31139261 G A 0.190832 3.5022e-05
16:31142271 G A 0.712647 5.3280e-05
16:31149755 G A 0.115999 -7.8383e-06
16:31152818 T C 0.031397 4.7452e-06
16:31154358 A G 0.572382 1.8209e-05
16:31158647 T C 0.223482 -4.0353e-05
16:31195279 T C 1.041329 -4.4628e-06
16:31196105 C T 0.642437 9.3287e-06
16:31200415 T C 0.025652 -9.3966e-07
16:31203669 T C 0.069600 3.1964e-05
16:31220394 C A 0.037567 2.5207e-05
16:31225189 T C 0.310557 -1.1541e-05
16:31225777 G A 0.038463 -2.4536e-05
16:31231066 G T 0.072492 -1.2078e-05
16:31238229 T C 0.041719 -2.9933e-05
16:31240971 T C 0.033273 -2.6320e-05
16:31260557 A G 0.028171 2.0186e-06
16:31271063 A G 1.371391 -1.0572e-05
16:31307384 T C 0.239227 -8.7538e-06
16:31309805 T C 0.361838 3.3134e-05
16:31312501 G T 0.320616 -7.8942e-06
16:31312855 C T 0.464056 -2.4975e-05
16:31313253 T C 0.217931 -2.4993e-05
16:31334236 A C 0.815618 1.1934e-05
16:31336719 A G 0.718950 2.4396e-06
16:31341424 A C 0.027271 3.5656e-07
16:31343005 T C 0.284425 -1.2345e-06
16:31347748 G A 1.075209 -1.6844e-05
16:31357760 A G 0.688459 4.3744e-06
16:31359826 T C 1.067825 -1.7458e-05
16:31367318 C T 0.303767 7.0393e-07
16:31368874 C T 0.314865 -4.4145e-06
16:31371674 A G 0.402450 -4.2805e-05
16:31374535 G C 0.694000 -9.6979e-07
16:31375234 T C 0.111283 2.0364e-05
16:31379355 C T 1.866908 1.3179e-05
16:31384648 T C 0.079302 -4.8958e-06
16:31392384 G A 0.046668 -1.7868e-05
16:31393308 A G 0.447320 -3.6816e-06
16:31396187 T C 0.027505 -1.0981e-05
16:31400352 T C 0.728610 7.7620e-05
16:31402105 T C 0.093580 2.6572e-05
16:31404571 C T 0.891495 4.5262e-05
16:31418869 G A 0.121952 6.3664e-06
16:31418975 T C 0.059590 -2.4291e-05
16:31419703 A G 0.309019 -1.5644e-05
16:31421417 C T 1.215185 -8.2305e-05
16:31426065 A G 0.105941 1.3810e-05
16:31427212 T C 0.037720 -1.8488e-05
16:31435677 T C 0.063680 -2.0030e-05
16:31436932 T C 1.888415 -1.0742e-06
16:31442601 A G 0.097943 5.6874e-05
16:31450870 G A 0.102276 1.2978e-04
16:31451699 A G 0.787541 -1.0386e-05
16:31463216 G A 1.437914 2.0960e-05
16:31464800 T C 0.084972 4.7525e-06
16:31470886 A T 0.131813 -2.0554e-06
16:31473275 G A 0.091068 5.6152e-05
16:31476458 T C 0.822999 7.5602e-06
16:31484598 C A 0.088734 -2.3782e-05
16:31498021 A G 0.482434 1.9337e-05
16:31513086 T C 0.564053 2.7299e-05
16:31514980 C A 0.127967 -1.9582e-05
16:31524824 A G 0.104684 -9.8162e-06
16:31527820 C T 1.045743 -1.6155e-06
16:31533746 G A 0.132037 -2.2046e-06
16:31536419 T C 0.323080 -3.4995e-06
16:31541865 T C 0.210093 8.7438e-06
16:31549485 G T 0.038220 1.4405e-05
16:31559632 C T 0.123780 -1.4279e-05
16:31567942 T C 0.133082 5.3903e-06
16:31568700 T C 0.142988 -1.2923e-05
16:31573418 T C 0.037752 -4.2306e-06
16:31584001 T C 0.190575 -2.1808e-05
16:31599256 C G 0.882634 -6.4844e-06
16:31613277 T C 0.108430 1.8137e-05
16:31614439 T C 0.109254 1.6115e-05
16:31615019 G A 1.181961 -1.0929e-05
16:31621733 G A 0.081373 2.5038e-05
16:31633058 C T 1.239425 -2.6099e-05
16:31640018 A C 1.221401 -3.4504e-05
16:31670094 T C 0.167894 2.1167e-05
16:31670496 T C 0.096015 4.5140e-06
16:31690408 C T 0.355191 -2.1217e-05
16:31690500 T G 0.059051 -1.8566e-06
16:31694497 T C 0.160457 1.1400e-05
16:31696666 G A 1.481538 2.2923e-05
16:31698253 T C 0.022799 -2.1674e-06
16:31707679 T G 1.568269 2.6724e-05
16:31712930 A C 0.025619 -2.7845e-06
16:31715931 C T 1.422571 2.2506e-05
16:31719401 A G 0.079695 -1.7823e-05
16:31725439 G A 0.034532 -6.7524e-07
16:31726446 A G 0.729210 -4.6770e-05
16:31743360 C T 0.083648 3.7855e-06
16:31817073 G A 0.146400 -7.0548e-06
16:31817561 C T 1.568591 2.1970e-05
16:31853296 G A 0.057772 -7.4345e-06
16:31854357 C T 0.584671 -2.5258e-05
```
