## Supplemental_Data_Files for "Common genetic variation associated with Mendelian disease severity revealed through cryptic phenotype analysis": SupplementalDataFile_9.txt (part 18 of 21)

```
16:31858228 C A 0.079935 -1.6885e-05
16:31858462 T C 0.025801 9.5323e-06
16:31860723 A C 0.042748 -1.0334e-05
16:31861962 A G 1.915459 3.7678e-06
16:31878719 G T 0.059687 2.5603e-05
16:31890002 C T 0.039141 -1.8566e-05
16:31891337 T C 0.036464 5.4724e-06
16:31892919 G A 0.130174 -4.2973e-06
16:31893886 A C 0.025412 -1.5301e-05
16:31897308 G A 1.939553 6.4975e-06
16:31910047 C T 0.089163 3.0953e-05
16:31925986 C T 0.040018 5.0596e-05
16:31926619 A G 1.939348 7.6453e-06
16:31930025 A G 0.059477 2.1835e-05
16:31933826 G A 0.030086 -2.9269e-06
16:31937137 T C 0.240999 6.9788e-06
16:31946713 T C 0.248494 2.6601e-05
16:31947562 T C 0.030608 1.2174e-05
16:31957368 T G 0.213433 2.4550e-06
16:32612821 T G 0.035026 -1.7940e-05
16:32615634 T C 0.036451 2.8115e-06
16:32966666 A G 0.057006 -7.8418e-06
16:33490398 A G 0.020105 -1.3976e-06
16:33546028 A G 0.042485 2.3618e-06
16:33546867 A G 0.080931 -8.2696e-06
16:33598707 T C 0.042663 2.4436e-05
16:33798049 T C 0.112857 -1.7196e-05
16:33950086 G A 1.623484 -1.2226e-06
16:34197195 C T 0.034964 -8.5739e-06
16:34204266 T C 0.125630 -2.3380e-05
16:34218620 C A 0.079682 -4.8122e-06
16:34239028 C T 0.118693 -5.0362e-06
16:34249601 T C 0.078062 1.0800e-05
16:34259805 A G 0.971606 -2.7153e-05
16:34270283 A C 0.023837 2.6311e-05
16:34275139 A G 0.274457 1.9786e-05
16:34278215 A G 0.047220 2.3826e-05
16:34289387 T G 0.058678 -1.4087e-05
16:34293327 C T 1.962978 9.8128e-06
16:34302306 G A 0.065056 8.1877e-06
16:34304482 T G 0.059152 1.1098e-05
16:34317164 A G 0.055942 -8.3010e-07
16:34344398 C T 0.032734 -1.4336e-05
16:34345633 G A 0.029397 -3.6961e-06
16:34346922 A G 0.027791 2.1632e-05
16:34358473 A G 0.051375 9.2004e-06
16:34360980 T C 1.070603 -4.1194e-05
16:34374522 A C 0.109449 4.1632e-05
16:34379905 A G 0.036986 -1.2352e-05
16:34380004 A G 0.192224 1.9441e-05
16:34405187 T C 0.125192 -1.9081e-05
16:34405643 T C 0.079646 -1.4242e-05
16:34412310 A C 0.021549 -3.0885e-05
16:34414787 G A 0.204997 1.1151e-05
16:34421553 T C 0.022617 -6.9445e-06
16:34422961 T C 0.085839 2.8136e-05
16:34427682 C T 0.170192 -2.2126e-05
16:34441739 C T 0.403031 -2.2725e-06
16:34494394 A G 0.087946 -2.6146e-06
16:34498532 G A 1.082201 -3.3142e-05
16:34511429 C A 0.054017 5.5485e-05
16:34516075 C T 1.597904 -2.6519e-06
16:34532030 C T 0.971560 -2.9746e-05
16:34533419 T C 0.058237 4.4194e-05
16:34539307 A G 0.025674 1.9123e-05
16:34542836 T C 0.057552 -1.5546e-05
16:34564421 A G 0.051771 6.9313e-06
16:34573364 T G 0.027047 -7.0400e-05
16:34587087 A C 0.021147 5.2696e-07
16:34590937 C G 0.074573 -1.3189e-05
16:34613363 A G 0.122076 -2.3775e-05
16:34628785 A C 0.021069 2.2415e-05
16:34631277 C T 0.028988 1.8684e-05
16:34631340 C T 1.010890 -3.3401e-05
16:34632077 G A 0.076111 1.2231e-06
16:34641461 C T 0.059723 -4.1348e-05
16:34685370 A G 0.058444 -1.7583e-05
16:34689962 A G 0.056974 1.0993e-05
16:34693165 T G 1.055601 -1.8849e-05
16:34709907 C T 0.046928 2.2974e-05
16:34710483 T C 0.046133 -2.8365e-05
16:34713909 G A 0.079039 -1.1471e-05
16:34720097 A G 0.086569 6.2229e-07
16:34732946 T C 0.058529 -6.6891e-07
16:34740580 T C 0.046772 -1.1409e-06
16:34757912 T C 0.221959 -5.2662e-06
16:34786294 A G 0.039278 -3.1320e-05
16:34805859 T C 0.215283 -1.9498e-05
16:34809907 T A 0.916128 -4.7517e-05
16:34814487 C G 0.083901 -1.8502e-05
16:34863191 C G 0.023954 -2.6098e-05
16:34864225 T G 0.028096 1.7671e-05
16:34864943 A G 0.046045 -3.2720e-05
16:34875689 G A 0.063183 -3.6705e-05
16:34877715 T C 0.059395 9.6698e-06
16:34880845 C T 0.025376 2.2957e-05
16:34896584 G A 0.924178 -2.9625e-05
16:34957166 A G 0.103139 9.4936e-06
16:34963939 T C 0.047753 -3.0527e-06
16:34964475 G C 0.201793 2.1292e-05
16:34968284 T G 0.059399 1.3374e-05
16:34970235 T C 0.066199 8.2839e-06
16:34974646 A G 0.065864 4.3877e-05
16:35021057 A G 0.053527 -4.1641e-05
16:35023130 T C 0.037665 3.4900e-05
16:35023880 G A 0.335706 2.6176e-05
16:35025324 T C 0.045448 5.6970e-06
16:35026953 T C 0.047194 3.0742e-05
16:35049360 G T 0.074466 -1.1550e-05
16:35054782 T C 0.259991 1.0838e-05
16:35067678 G C 1.558448 2.7786e-05
16:35076201 T G 0.021481 4.8863e-06
16:35076922 G A 0.029018 4.8696e-06
16:35077080 G A 0.872744 -3.6368e-05
16:35106214 A G 0.066306 9.0496e-06
16:35136712 C T 0.055715 4.7612e-05
16:35170431 A G 0.164141 1.2948e-05
16:35174749 T C 0.026882 1.1575e-05
16:46501717 T C 0.045708 2.3862e-05
16:46503022 C T 0.034747 -7.8248e-07
16:46503573 T C 0.089218 -5.9152e-06
16:46507761 A G 0.106963 6.0317e-05
16:46510055 A G 0.112202 2.1548e-05
16:46523378 C A 0.079273 7.1395e-06
16:46538105 C A 0.078711 3.7870e-06
16:46539392 A G 0.304270 1.7610e-05
16:46539637 G A 0.150473 -1.9900e-05
16:46582954 C T 0.033130 1.3159e-05
16:46584098 C A 0.237143 -5.5137e-06
16:46592008 T C 0.038739 -1.0575e-05
16:46602819 T C 0.970697 -2.3369e-05
16:46628704 A G 0.077776 1.8498e-05
16:46640592 G T 0.158020 -2.2608e-06
16:46642286 A G 0.031978 -4.7298e-06
16:46650734 C T 0.045659 -3.5742e-05
16:46654723 A G 0.033497 2.7842e-06
16:46662890 G T 0.066819 3.8669e-06
16:46668469 T G 0.069311 4.2007e-05
16:46697098 G A 1.206558 -2.6409e-05
16:46723370 C A 0.213614 6.4539e-06
16:46731413 C T 0.056899 1.4728e-05
16:46764374 T C 0.292420 2.5782e-05
16:46764892 G A 0.093561 -4.5473e-06
16:46765715 T C 0.978302 -1.7015e-05
16:46766712 G C 0.034055 -2.8874e-05
16:46773999 A C 1.201290 -2.4476e-05
16:46783989 A G 1.688102 -5.4179e-06
16:46797451 A G 0.118865 -2.7806e-05
16:46834940 T C 0.076900 1.3566e-06
16:46846663 C T 0.187012 -5.6946e-06
16:46860365 T C 0.092866 3.8507e-06
16:46889966 A C 0.254606 -1.4066e-05
16:46891933 G T 0.708437 -4.9053e-07
16:46894473 G A 0.075056 -9.5834e-06
16:46914630 G A 0.089932 -2.6829e-07
16:46923506 A G 0.152852 -8.7737e-06
16:46927524 A G 0.032796 -2.8149e-05
16:46934689 T C 0.028700 3.6212e-05
16:46941406 A T 0.099653 1.7045e-06
16:46943436 T C 0.055419 2.7593e-05
16:46943874 A G 0.046415 -4.4674e-05
16:46946318 A C 0.251292 -5.0374e-06
16:46953161 T C 0.045536 3.6326e-05
16:46975313 G A 0.063852 3.0776e-05
16:46976784 T C 0.042744 -2.1614e-05
16:46993528 A G 0.054715 1.5440e-05
16:46996126 G A 0.158325 -8.7888e-06
16:46997729 G A 0.080552 -3.0374e-06
16:46998384 A G 0.113659 -2.4682e-06
16:47001626 A G 0.618762 8.9681e-06
16:47018161 T C 1.868008 1.2676e-05
16:47031830 A G 0.042644 6.8481e-07
16:47056864 A G 0.136727 -1.6381e-05
16:47060366 A G 0.032371 6.6965e-06
16:47062235 C T 0.056578 2.3362e-06
16:47074235 A G 0.490509 3.8876e-05
16:47095763 A G 1.943023 2.0758e-05
16:47097387 T C 0.085777 2.4234e-05
16:47101026 A G 0.057837 9.9924e-06
16:47108650 G A 1.787596 -1.5255e-05
16:47110309 G A 0.033711 9.2043e-06
16:47117654 A G 0.033419 -2.5384e-06
16:47146718 G A 0.344924 2.5661e-05
16:47149925 C T 0.098547 2.2887e-06
16:47191501 G A 0.088124 1.9499e-06
16:47201137 A G 0.023396 -1.4466e-05
16:47209822 T C 0.025012 -1.9343e-05
16:47223418 C T 0.088303 -3.4483e-05
16:47235548 A G 0.045828 4.5197e-07
16:47247593 T C 0.082931 1.5244e-05
16:47264158 G T 0.134403 5.4315e-07
16:47268206 C G 0.205646 1.3992e-06
16:47271876 C T 0.087767 -3.9659e-05
16:47289388 G A 0.022068 -2.0952e-05
16:47303838 T C 0.666787 1.3039e-05
16:47314134 A C 0.049444 -3.8247e-05
16:47333645 T C 0.024000 -1.2033e-05
16:47348721 T C 0.053309 1.0916e-05
16:47371099 C T 0.083716 -3.9888e-05
16:47452609 C T 0.034909 -2.1717e-05
16:47461582 T C 0.143982 3.1220e-05
16:47496947 G A 0.247105 -3.8098e-06
16:47508540 T C 0.036775 -8.0502e-06
16:47512691 C T 0.052414 1.6926e-05
16:47538010 G A 0.173496 -5.0167e-07
16:47549473 T G 0.022208 -1.6053e-05
16:47566785 C T 0.031858 -5.9623e-06
16:47611505 C T 0.096755 -7.6063e-08
16:47630539 C T 0.185165 -5.1166e-06
16:47636656 C G 0.832616 -1.7847e-06
16:47645801 C T 0.049700 2.0108e-05
16:47677040 A G 0.056818 1.6005e-05
16:47692412 A G 0.121475 -6.0981e-06
16:47694821 T G 0.083437 -4.4275e-05
16:47697618 G A 0.084810 -3.9000e-05
16:47701918 G A 0.052183 1.7294e-05
16:47728083 A G 0.154446 -6.8103e-05
16:47732476 T C 0.028304 -8.3988e-06
16:47733918 A C 0.041660 -2.9263e-06
16:47735030 A G 1.978126 1.8476e-05
16:47742330 G A 0.264921 2.9383e-05
16:47742504 T C 0.075884 1.0259e-05
16:47786267 G A 0.123465 1.3869e-05
16:47787411 A G 0.855743 -3.4368e-06
16:47809189 G A 0.077416 1.3017e-05
16:47809233 A C 0.027596 7.1342e-06
16:47814437 G T 0.030933 -1.4624e-05
16:47819475 T C 0.057808 -4.3858e-06
16:47859931 A G 1.244381 -5.6807e-06
16:47864956 G A 0.055802 1.9526e-05
16:47882559 G A 0.149928 1.4348e-05
16:47897081 A G 0.064089 -5.4138e-06
16:47897978 T G 0.061823 -7.7618e-06
16:47907350 C T 0.062602 -6.3354e-06
16:47910137 G C 0.314076 2.4651e-05
16:47915953 C A 0.061284 9.0016e-06
16:47935640 T C 0.038911 -1.4239e-05
16:47969317 G A 0.047668 1.6563e-05
16:47975774 C T 0.093191 -3.1314e-05
16:47981631 A G 0.098676 -2.4146e-05
16:47981754 G A 0.219064 -1.4865e-06
16:47983920 C T 0.064199 -4.6841e-06
16:47988168 A G 0.079013 2.4893e-06
16:47990949 T C 0.055497 -2.3640e-05
16:47991323 T C 0.055841 2.4304e-05
16:47997880 A G 0.082097 -1.4595e-05
16:48004176 T C 0.050466 2.2439e-05
16:48028306 A G 0.309863 1.4116e-05
16:48056982 G A 0.151210 2.9777e-05
16:48058951 A G 0.145562 1.3413e-05
16:48059332 C T 0.051336 2.2279e-05
16:48079134 T C 1.536915 8.1139e-06
16:48081896 C T 0.259316 3.6875e-05
16:48094644 T C 0.027940 4.0234e-06
16:48116874 C T 0.026233 1.5838e-06
16:48117659 T A 0.035110 9.0448e-05
16:48119125 G A 0.169598 5.9376e-05
16:48119252 T C 0.044169 7.6847e-06
16:48122582 A G 1.562453 1.1723e-05
16:48122981 A G 0.072362 -6.2148e-06
16:48130781 T C 0.066264 -3.5489e-05
16:48138471 A G 0.040316 7.5457e-06
16:48140332 T C 0.057448 1.2316e-05
16:48145291 T G 0.028988 1.4209e-05
16:48153208 C T 0.182120 -8.2824e-06
16:48164777 C T 0.617746 2.9820e-05
16:48177220 C T 0.136055 5.1251e-06
16:48185960 A G 0.068704 1.4415e-05
16:48186373 C A 0.130573 2.2534e-05
16:48190385 G T 0.635406 9.4372e-06
16:48193209 T C 0.041060 1.4199e-05
16:48196692 T C 0.030014 2.1288e-07
16:48201707 G A 0.347625 3.6793e-05
16:48204078 A T 0.219220 2.5316e-05
16:48204130 T C 0.031585 -1.6484e-05
16:48208014 A G 0.218769 2.3531e-05
16:48223234 G T 0.039274 -2.0891e-05
16:48223835 T C 0.115996 9.2705e-06
16:48234327 T C 0.023805 5.3366e-06
16:48238117 T G 0.323849 7.5719e-06
16:48239481 C T 0.057114 1.8449e-05
16:48242379 A G 0.128960 -1.2713e-07
16:48245318 A G 0.045763 3.9404e-05
16:48246771 G A 0.082480 -5.2462e-06
16:48248443 A G 0.113591 -3.5352e-05
16:48258198 T C 0.254794 2.6211e-05
16:48260152 C T 0.049161 -5.5343e-06
16:48265777 T C 0.169510 1.6139e-05
16:48267304 A G 0.055828 -1.9930e-05
16:48269776 T C 0.064160 2.7751e-05
16:48294623 A G 0.201676 -4.1274e-05
16:48312207 A G 0.299651 1.6178e-05
16:48323790 A C 0.087485 -2.7228e-06
16:48325662 A G 0.036626 5.9997e-05
16:48326234 T C 0.088092 -9.9119e-06
16:48358368 G A 0.625224 -1.0784e-05
16:48370337 A C 0.055815 3.1590e-05
16:48375777 G A 1.748565 -2.4685e-05
16:48380043 G A 0.071895 7.8065e-06
16:48384985 C T 0.030352 -8.9600e-06
16:48385371 A G 0.091286 -4.2772e-06
16:48407685 T C 0.046130 4.4126e-05
16:48449171 T C 0.112439 5.4191e-06
16:48467493 C T 0.408760 -2.2157e-05
16:48468459 G A 0.424035 -4.3057e-06
16:48470715 C T 0.180815 -4.9458e-06
16:48471140 A G 0.235511 1.0945e-05
16:48471225 G A 0.418559 9.1329e-06
16:48471299 T C 0.028700 -6.4085e-06
16:48479935 G A 0.524474 2.4136e-05
16:48481857 T C 0.187284 -7.3357e-07
16:48490458 G C 0.028752 -1.7250e-05
16:48494149 C T 0.684058 6.6415e-05
16:48495041 C T 0.036632 3.9741e-06
16:48495674 A G 0.518839 -5.0799e-05
16:48496368 A G 0.119031 2.0795e-05
16:48496547 C T 1.944341 3.4114e-05
16:48520586 A G 0.032195 -1.5656e-05
16:48524367 C A 0.956090 5.7975e-05
16:48531908 T C 0.022026 -1.6482e-05
16:48537936 T C 0.056828 1.4403e-05
16:48571238 T C 0.043874 -1.1874e-05
16:48573426 T C 0.065225 1.9541e-05
16:48586754 C T 0.068756 -1.8326e-05
16:48606429 A G 0.165622 -1.1228e-04
16:48607966 C T 0.621559 -7.4929e-06
16:48610292 A G 0.021549 1.5780e-05
16:48630240 T C 0.069172 2.5956e-05
16:48634324 C G 0.077799 3.4551e-05
16:48640197 A C 0.197745 -5.7768e-06
16:48646258 T C 0.620443 -1.0242e-05
16:48658666 A G 0.152155 7.1693e-06
16:48663839 T G 0.043439 4.4078e-06
16:48674297 C A 0.302696 9.4826e-05
16:48687583 T C 0.049304 2.2007e-05
16:48714366 A G 1.378480 8.4167e-06
16:48721647 A G 0.026405 7.6175e-05
16:48723502 G A 0.078056 -3.1293e-05
16:48724819 A C 0.030176 -4.9659e-06
16:48730940 A G 0.028709 -1.5486e-05
16:48734173 G T 0.868998 -3.7237e-06
16:48739059 G A 0.456613 -2.8537e-05
16:48749050 G T 0.252788 1.0469e-04
16:48761933 G A 0.048814 -2.0607e-05
16:48767773 T G 0.394189 -3.4422e-05
16:48768689 C A 0.236715 7.7904e-05
16:48782644 A G 0.072921 -3.5008e-05
16:48821540 T G 0.532621 -3.1919e-05
16:48829143 C T 0.033146 -4.7475e-06
16:48831611 T G 0.624169 1.0332e-05
16:48834118 G C 0.084736 -3.4838e-05
16:48837785 G A 0.064245 3.0828e-05
16:48851380 C T 0.453526 -4.7206e-05
16:48852097 T C 0.116061 2.2352e-05
16:48862920 G A 0.255073 3.8332e-05
16:48863756 G A 1.955331 1.4733e-05
16:48864308 C T 0.563910 1.6661e-05
16:48865789 C A 0.321639 -3.7123e-05
16:48867969 C G 0.213562 7.1676e-06
16:48869008 C G 0.049966 2.3175e-05
16:48874485 C T 0.769533 -4.0624e-06
16:48877631 G A 1.208535 -4.9153e-05
16:48878185 G A 0.097488 1.6854e-05
16:48879459 C T 0.152190 4.0698e-06
16:48884600 A C 1.178806 6.7860e-05
16:48886635 C G 0.061405 -2.8423e-06
16:48893336 C T 0.050486 1.9101e-05
16:48897275 T C 0.380541 2.7868e-05
16:48898202 G A 0.037314 1.6612e-05
16:48899453 C A 0.041793 2.9667e-05
16:48902426 T C 0.022227 -2.6756e-06
16:48903275 A C 0.090458 8.2700e-06
16:48903685 T C 0.042799 3.0060e-06
16:48903737 A G 0.029534 2.7237e-06
16:48904646 C T 0.334658 -1.6713e-05
16:48905001 G A 0.061291 -1.0744e-05
16:48912236 A C 0.047980 1.4988e-05
16:48913812 G C 0.075835 7.0685e-05
16:48921622 T C 0.048162 1.8350e-05
16:48921691 T C 0.028618 -3.9978e-05
16:48934659 C T 1.162973 -5.0312e-05
16:48943041 G A 0.162493 1.5623e-05
16:48955894 C T 0.158922 5.4964e-06
16:48968089 C T 0.055669 2.1869e-05
16:48968166 G A 1.952286 8.9872e-05
16:48973905 G A 0.139265 3.3125e-05
16:48974459 A G 0.053228 -3.0590e-05
16:48976567 G A 0.821450 -1.7382e-05
16:48980351 A G 0.085742 3.1780e-05
16:48981998 A G 0.376688 1.4817e-05
16:48986897 T C 0.094473 6.7335e-06
16:48989975 C T 0.353539 1.8201e-05
16:48993062 T G 1.157387 -5.5256e-06
16:48996359 T C 0.282452 -4.6237e-05
16:48997462 C G 0.055481 -2.3006e-06
16:48997906 A G 0.128635 -5.0285e-07
16:49007916 G A 0.058409 -9.1299e-06
16:49008962 G A 0.054488 2.6726e-06
16:49013414 T G 0.191653 8.1423e-06
16:49016296 T C 0.110903 7.1968e-05
16:49017308 G A 0.365496 4.0730e-06
16:49019194 G A 1.243158 6.3303e-06
16:49021401 G A 0.032221 -2.0566e-06
16:49022705 A G 0.038239 -8.4993e-07
16:49028045 A G 0.064251 -4.4142e-05
16:49029678 T C 0.227747 2.9480e-05
16:49029841 T C 1.001785 -4.4080e-06
16:49031609 A C 0.636646 -1.3884e-05
16:49032168 A G 0.023484 -9.9287e-06
16:49032921 T C 0.035061 4.7126e-05
16:49042275 T C 0.078672 -3.3567e-06
16:49055808 A G 0.033211 -8.3950e-06
16:49059315 T C 0.096560 -3.0025e-06
16:49061034 C A 0.043744 -4.2343e-05
16:49070799 T C 0.064420 -5.8274e-06
16:49072388 C T 0.431854 -1.3720e-05
16:49077679 G A 0.171263 1.4068e-05
16:49086019 T C 0.373286 4.2041e-05
16:49092110 T C 0.037629 1.0690e-05
16:49095287 C T 1.370307 1.3987e-05
16:49095563 T C 0.176209 -6.2907e-05
16:49096220 G C 0.119547 -1.5623e-05
16:49113163 G A 0.409107 -1.1273e-05
16:49113287 A G 0.022335 -9.0099e-06
16:49124454 A C 1.513412 2.8176e-05
16:49129438 A G 0.032702 -4.3629e-06
16:49139671 C T 0.691890 4.5882e-07
16:49143916 A G 0.104775 9.6579e-05
16:49146145 C T 0.149646 1.4910e-05
16:49149463 T C 0.085768 2.4023e-05
16:49149776 G C 0.078825 7.6403e-06
16:49154490 A G 0.048291 5.4098e-06
16:49162070 G T 0.244271 2.8446e-05
16:49163564 C T 0.672957 -1.3277e-05
16:49164414 A G 0.577851 1.1570e-05
16:49167274 C T 1.189793 1.0990e-05
16:49173186 T C 0.142414 -1.0320e-05
16:49190595 G A 0.473780 -3.1391e-05
16:49203875 A G 0.021513 -3.0614e-05
16:49204665 C T 1.389843 -4.2713e-05
16:49209655 A G 0.054033 7.9411e-06
16:49220475 C T 0.722346 7.8148e-06
16:49224531 G A 0.068519 -9.6006e-06
16:49227636 C T 0.114847 -2.1380e-06
16:49237056 A C 0.041891 -2.0879e-05
16:49245706 C A 0.671243 -4.9941e-05
16:49251136 T C 0.102503 5.3422e-05
16:49257628 A G 0.132222 -2.8075e-05
16:49257835 T C 1.391158 -1.6372e-05
16:49260932 A C 0.038879 -1.9320e-05
16:49268473 A G 0.070681 1.7425e-05
16:49271868 A G 0.117846 2.1798e-07
16:49276089 C T 1.209833 8.8321e-05
16:49278111 T C 1.089065 7.0559e-05
16:49293392 T C 0.610634 3.9710e-05
16:49301375 T A 0.381018 -1.5966e-05
16:49301538 C T 1.888730 -3.1201e-06
16:49301791 A G 0.072216 -1.1729e-06
16:49302826 C T 0.466312 1.1145e-05
16:49303349 C G 0.830766 4.5388e-05
16:49304026 A C 0.026872 -2.3510e-06
16:49304843 T C 1.159980 3.7290e-06
16:49312118 A C 0.022026 1.6943e-05
16:49314837 G T 0.124562 3.0515e-05
16:49319214 A C 0.157143 1.0865e-05
16:49323798 A G 0.074628 -1.3114e-05
16:49325426 G T 0.165313 3.8509e-05
16:49326059 T G 1.529453 2.4430e-05
16:49332546 C G 0.202634 1.8403e-05
16:49333885 T C 1.970525 2.3353e-05
16:49334476 T C 0.097200 4.1101e-05
16:49342535 A G 0.054017 -2.6181e-05
16:49344719 G A 0.155047 2.0788e-05
16:49356011 C A 0.153836 2.7697e-05
16:49358701 C T 0.858732 2.6557e-05
16:49365661 G A 1.167900 9.0861e-05
16:49368641 C T 1.040586 5.7511e-05
16:49370208 C A 0.030089 4.5523e-05
16:49370289 T C 0.219551 -1.0417e-05
16:49370943 A G 0.688070 -8.0287e-07
16:49374623 T C 0.098024 1.3009e-05
16:49382831 T G 0.212105 -4.1307e-06
16:49385234 T C 0.069980 -1.9212e-05
16:49386674 T C 0.061567 -1.4826e-05
16:49391293 T G 0.203633 4.2103e-05
16:49391558 G C 0.055419 3.2389e-05
16:49391921 A G 0.232677 -2.1253e-06
16:49394276 C T 0.237354 7.7434e-06
16:49395816 G A 0.886938 3.0667e-05
16:49405400 G A 0.070707 1.5590e-05
16:49409573 A G 0.060100 6.5784e-06
16:49420348 T G 0.578926 -5.7925e-06
16:49421605 C T 0.187982 1.0639e-07
16:49424537 C A 0.032705 3.8281e-05
16:49430534 A G 0.031536 -9.7591e-07
16:49436433 G A 0.327432 -2.7673e-05
16:49443006 T C 0.361984 5.6476e-06
16:49444746 G A 0.488451 -2.2848e-05
16:49447261 C A 1.973728 2.3484e-05
16:49453215 G C 0.057269 3.9144e-06
16:49456291 G A 1.951754 8.5087e-06
16:49466576 G A 0.560032 -2.3113e-06
16:49471939 A G 0.049544 -1.2356e-07
16:49472372 G A 0.093892 -2.3563e-05
16:49481591 C T 0.047590 -7.1700e-06
16:49489115 C T 0.059668 2.1455e-05
16:49493475 C A 0.629943 -8.8759e-06
16:49495334 C G 0.750536 3.2083e-05
16:49500662 G A 0.086683 -7.9926e-06
16:49500910 G C 0.045627 4.4325e-06
16:49501343 T C 0.098034 -2.8904e-05
16:49502082 T C 0.135354 4.3408e-05
16:49509397 C T 0.099118 2.5638e-05
16:49510076 C T 0.167082 -1.1008e-05
16:49517891 C T 1.364633 -4.2800e-05
16:49519945 A G 0.399415 -3.1791e-05
16:49530332 G T 0.474183 3.5207e-05
16:49531505 A G 0.724579 1.5545e-05
16:49533752 A G 0.253570 -1.8539e-05
16:49537906 T C 0.074485 -1.5388e-05
16:49538791 C T 0.179111 -2.6749e-05
16:49539373 T G 0.448703 1.7648e-05
16:49539822 T C 0.057714 1.5837e-05
16:49542037 A G 0.741889 -5.7973e-06
16:49551746 T C 0.466747 -4.6499e-06
16:49554378 G A 1.078312 -1.1245e-05
16:49558966 A C 1.814209 3.2853e-06
16:49577195 C T 0.092730 8.0097e-06
16:49582972 A C 0.046597 9.1396e-06
16:49586727 C T 0.432691 1.1607e-05
16:49590644 T C 0.459664 -3.9935e-05
16:49590832 C T 0.107015 3.8147e-05
16:49595948 C T 0.250691 -6.2275e-05
16:49602539 A G 0.102750 8.3933e-06
16:49604281 T G 0.136315 9.8163e-06
16:49608737 G A 0.920370 1.1634e-06
16:49615773 A G 0.031968 -5.4960e-06
16:49617060 C A 0.081957 -1.5438e-05
16:49618174 A C 0.181893 6.9966e-05
16:49620629 A C 0.275733 1.6718e-05
16:49624547 A G 0.046415 2.1830e-05
16:49627443 A C 1.152547 8.6805e-06
16:49627818 C T 0.025486 5.7713e-06
16:49631828 A G 0.023870 1.3441e-05
16:49631979 G A 0.450504 -6.5816e-05
16:49636363 A G 0.143599 5.3698e-05
16:49641401 T C 0.344512 -6.4075e-06
16:49642859 C A 0.345151 -5.7483e-05
16:49650012 T G 0.055101 3.3374e-05
16:49653393 T C 0.105385 -1.3970e-05
16:49658524 G T 0.610426 -2.0920e-05
16:49658714 T C 0.057071 -5.0826e-05
16:49663691 A G 0.044478 4.8138e-05
16:49663816 G A 0.082071 2.5947e-05
16:49669923 A G 0.021202 1.7092e-05
16:49670390 G A 0.422490 -4.7118e-05
16:49671218 T C 0.051167 -2.4294e-05
16:49672520 G A 0.850952 -1.1779e-05
16:49674440 C T 0.621839 7.8591e-05
16:49674519 T C 0.280706 -3.0488e-05
16:49681878 C T 0.345054 3.4126e-06
16:49684321 C T 1.453702 -4.0313e-05
16:49684424 A G 0.943678 -2.1947e-05
16:49687824 G A 0.370741 2.3023e-05
16:49688324 A G 0.096002 4.3095e-06
16:49688949 C T 1.217000 4.5818e-05
16:49691181 T C 0.025457 5.8018e-06
16:49691925 C T 0.442059 2.7015e-05
16:49695330 T C 0.043322 -9.1035e-07
16:49695845 G C 0.801034 -1.0785e-06
16:49697314 T C 1.161223 3.5017e-05
16:49699400 A G 0.171117 -8.9977e-05
16:49708387 A C 0.065663 -1.2233e-05
16:49708845 G A 0.178926 -3.6276e-05
16:49709279 C T 0.048730 7.6924e-06
16:49717597 T C 1.730486 3.4389e-06
16:49719913 A G 0.178556 -2.7750e-05
16:49722314 T G 1.410681 2.1530e-05
16:49724915 A G 0.082142 5.7615e-06
16:49736424 C G 0.102000 -2.2864e-05
16:49739933 A G 0.123448 -1.3442e-05
16:49739945 T C 0.337378 1.0125e-05
16:49740209 A G 0.051047 2.2217e-05
16:49747527 C T 0.071181 -1.2063e-05
16:49747578 T C 0.304634 -2.7114e-06
16:49757217 C T 0.477308 2.5681e-06
16:49758978 A G 0.062940 -3.0154e-06
16:49759493 A G 0.034146 -2.0314e-05
16:49759902 A G 0.040985 1.6903e-05
16:49762066 T C 0.040229 -1.7367e-05
16:49762393 A C 0.074216 -2.5685e-05
16:49762462 A C 0.335615 -4.0418e-05
16:49771659 G A 1.349559 -3.0565e-05
16:49776842 A G 0.698606 2.9440e-05
16:49783003 G A 0.117622 3.2519e-06
16:49785096 T C 0.164109 8.0579e-07
16:49788206 T C 0.271270 -1.9893e-05
16:49788300 C T 1.007530 3.1744e-05
16:49804502 T C 1.261367 1.9983e-05
16:49820045 A G 0.056617 -1.6240e-05
16:49823239 A G 0.261993 4.2103e-05
16:49824909 G A 0.040667 -2.1072e-05
16:49828337 T C 0.196869 -6.5573e-06
16:49829612 A G 0.020384 -1.6355e-05
16:49830641 C T 0.138139 -9.0275e-06
16:49831416 A G 0.057636 -2.6620e-06
16:49831804 C G 0.267443 -2.2237e-05
16:49847441 A G 0.046808 -2.5532e-05
16:49848812 G A 0.658182 2.8842e-05
16:49849621 A G 0.084372 8.8822e-06
16:49856060 C T 0.700706 -9.6984e-06
16:49857044 T C 0.049934 -1.0770e-05
16:49863501 T G 0.061924 1.8283e-05
16:49864807 G A 1.028096 -6.7448e-06
16:49869783 T C 0.021237 -2.9415e-06
16:49873792 G A 1.470749 1.0834e-05
16:49876937 A G 0.045627 -1.6644e-05
16:49877102 G A 0.524256 -1.1683e-05
16:49877753 A C 0.322440 6.4408e-06
16:49885062 T C 0.424126 1.9644e-05
16:49886366 C T 0.251509 -9.9515e-06
16:49898370 C T 0.192211 6.7971e-06
16:49898441 T C 0.654891 7.4006e-06
16:49898674 T C 0.058827 -2.9604e-05
16:49914045 C T 0.105885 -3.7822e-05
16:49914323 C T 0.593645 1.4915e-05
16:49918223 A G 0.151379 7.9537e-07
16:49921355 G A 1.960368 -5.5623e-05
16:49922959 T G 0.201037 -1.6574e-05
16:49923575 G A 0.179468 1.6271e-05
16:49925941 G A 0.515729 2.6291e-05
16:49926035 G T 0.056714 2.2933e-05
16:49926229 T C 0.387815 -4.7305e-05
16:49932806 G T 1.228042 1.4257e-06
16:49934453 G A 0.187248 6.0659e-06
16:49935841 T C 0.120427 5.2170e-06
16:49940482 A G 0.816685 2.9507e-05
16:49941230 C T 0.909808 2.1601e-05
16:49946202 C A 0.148961 -2.8309e-06
16:49946893 T C 0.090708 2.3281e-05
16:49947838 T C 0.092516 -1.1420e-05
16:49950166 A G 0.093522 -1.4752e-05
16:49950641 C G 0.293861 5.0460e-05
16:49951189 A G 0.044409 -1.6512e-05
16:49954839 C T 0.237750 -4.7987e-05
16:49956194 C T 0.986595 -3.0240e-05
16:49958723 C T 0.490584 -2.2963e-05
16:49958840 C T 0.049035 2.2752e-05
16:49961451 C T 0.723017 5.3216e-06
16:49961486 C G 0.082928 5.7528e-07
16:49962406 G A 0.718444 -1.3651e-05
16:49964130 C T 0.024999 -5.7910e-06
16:49965801 C T 0.898776 -9.8745e-06
16:49967885 T A 0.073492 2.5470e-05
16:49969114 A C 0.076368 6.8447e-06
16:49978419 A G 0.073576 -1.6052e-05
16:49984353 T C 0.252996 -2.4317e-05
16:49985903 C T 0.503729 1.2733e-05
16:49987511 A G 0.839702 1.0954e-05
16:49988948 T C 0.054663 -2.0248e-05
16:49995943 G C 0.130791 9.4417e-06
16:50000712 T G 0.818763 -2.0220e-06
16:50000933 T C 0.146624 3.0489e-06
16:50004420 T C 0.052115 1.3735e-05
16:50007004 C T 0.033611 -8.8072e-06
16:50007400 T C 0.312878 -1.0351e-05
16:50010592 A G 0.033166 7.0336e-06
16:50012314 A G 0.076472 -1.1160e-05
16:50015969 T C 0.320344 -3.5207e-06
16:50016883 G A 0.455620 1.5031e-05
16:50021306 C G 0.422214 3.0398e-05
16:50029488 T C 0.066173 8.8104e-06
16:50029997 G A 1.843892 1.2438e-05
16:50034945 C T 0.181276 -1.0474e-05
16:50062611 A G 0.333369 -6.0893e-05
16:50071087 A G 0.039560 -2.2718e-06
16:50073908 T C 1.811781 1.4886e-05
16:50074444 C T 0.225033 6.7388e-05
16:50079390 C T 1.420188 -3.3128e-05
16:50089192 G A 0.351990 -1.1404e-05
16:50089482 C A 0.095658 -3.9729e-05
16:50096560 T C 0.410662 2.5878e-05
16:50099036 A C 0.166556 8.4547e-06
16:50103734 T C 0.165982 5.4916e-06
16:50120122 T C 1.426771 -2.6649e-05
16:50123264 G A 0.068250 1.6549e-05
16:50123496 A G 0.059697 8.2944e-06
16:50132712 G A 0.187112 -2.7244e-05
16:50137191 G C 0.045730 -1.3499e-05
16:50139894 A G 0.029423 -4.1009e-05
16:50140523 T C 0.082937 1.2258e-05
16:50148984 T C 0.069178 9.8346e-06
16:50159276 G A 0.274879 -2.2464e-05
16:50164708 C T 1.812794 -1.6423e-05
16:50167203 T C 1.511672 -2.6686e-05
16:50186433 C T 0.139308 -1.3110e-05
16:50217287 A G 0.121559 3.1903e-05
16:50229308 G A 0.059915 -1.1232e-05
16:50232681 A G 1.613575 -3.0267e-05
16:50235057 G A 0.063751 2.6537e-05
16:50241875 G T 0.124958 1.7607e-06
16:50243374 G A 1.412885 -3.5216e-05
16:50244713 A G 0.036399 -2.1310e-05
16:50254436 G A 0.174216 4.5906e-05
16:50268553 G A 0.024032 1.0264e-07
16:50277214 T C 0.667683 6.1104e-05
16:50279053 C T 1.567322 -2.2273e-05
16:50283564 G C 0.313397 2.0822e-05
16:50285394 A G 0.663479 -1.0604e-04
16:50287079 C T 0.229269 1.2603e-05
16:50288363 T C 0.074917 5.5780e-06
16:50290055 A G 0.035668 7.3289e-06
16:50291984 C A 1.170984 1.1890e-05
16:50292343 C T 0.384922 -8.9538e-06
16:50294871 T C 0.040411 -3.6159e-05
16:50310070 T C 0.130171 4.7450e-07
16:50311312 G T 0.046341 1.6335e-06
16:50314562 A C 1.096450 1.0041e-05
16:50317077 C T 1.263986 2.0529e-05
16:50317181 A G 0.052261 8.8884e-06
16:50319029 C T 1.434074 -5.3328e-06
16:50326213 G T 0.527700 -2.3748e-05
16:50326306 A G 0.027888 -4.8235e-05
16:50331269 A C 0.032913 3.2278e-06
16:50335422 A G 0.286652 -2.1838e-05
16:50338723 T C 0.466000 -1.9365e-05
16:50341300 G A 0.039378 1.3460e-05
16:50342658 T C 0.502428 -5.6647e-06
16:50342847 G C 1.773441 -1.2379e-05
16:50350883 G T 0.989052 1.1662e-06
16:50353312 G C 0.055065 -5.7918e-05
16:50358838 T C 0.052355 -2.5320e-05
16:50361170 C T 0.476929 7.3877e-06
16:50363064 G A 0.374808 -2.0752e-05
16:50389838 G A 0.158945 -1.8259e-05
16:50391596 T C 0.502701 -5.5713e-06
16:50394026 T C 0.420578 1.5246e-05
16:50401319 A G 0.320503 -3.2173e-05
16:50404812 A G 0.088520 -1.4121e-05
16:50405128 T C 0.326507 6.9335e-05
16:50413232 A G 0.662408 6.2274e-05
16:50413410 G C 0.472096 -1.6044e-05
16:50420499 T C 0.608524 -2.1901e-05
16:50420881 T C 0.083178 -1.2736e-05
16:50425563 T C 0.764892 5.3050e-05
16:50433366 A G 0.360998 3.7957e-05
16:50435297 G A 0.029005 -1.0676e-05
16:50443978 G A 0.062521 -1.1505e-06
16:50453406 G T 0.214088 2.9477e-06
16:50454194 T G 0.816744 1.6973e-05
16:50455030 A G 0.546915 -1.0225e-05
16:50456148 T C 0.270841 -2.9641e-06
16:50458734 G A 0.095645 4.6883e-06
16:50462146 C T 0.055023 -5.1685e-06
16:50463530 G T 0.203744 -7.0242e-06
16:50466678 T C 0.186956 1.8877e-05
16:50467329 T C 0.304484 5.2911e-05
16:50468325 A G 1.587689 -4.7590e-05
16:50470763 A C 0.084638 1.1030e-05
16:50484704 T C 0.142706 -1.9485e-05
16:50488249 T C 0.127444 2.4726e-05
16:50489241 A G 0.875260 2.1928e-06
16:50503380 A G 1.527953 1.3929e-06
16:50509181 G A 0.030433 -2.1428e-06
16:50514497 A G 0.866207 2.0490e-05
16:50516155 G A 0.079740 -1.4779e-06
16:50519742 G A 0.047298 2.8628e-05
16:50524890 T C 0.079922 -1.0667e-05
16:50532695 T C 0.107323 9.6835e-05
16:50533684 C T 0.023763 -2.0971e-05
16:50550741 C T 0.671130 3.9674e-06
16:50553647 C T 0.299255 -1.9504e-05
16:50559294 T C 0.035318 1.4857e-05
16:50565970 G A 0.296477 2.6138e-05
16:50572709 G A 0.474546 -4.1832e-05
16:50573436 T C 0.051122 1.1845e-06
16:50592978 T C 0.085320 -1.8787e-05
16:50593084 A G 0.120943 9.9465e-06
16:50595346 G T 0.069672 -4.9972e-05
16:50596838 A G 0.129145 -1.3432e-05
16:50599680 T C 0.020780 2.3865e-05
16:50617244 T G 0.032241 1.3131e-05
16:50619933 T C 0.085891 -5.2450e-06
16:50626195 G A 0.986884 -6.0085e-07
16:50627378 C T 1.348936 8.8231e-06
16:50638653 A G 0.040050 2.1369e-05
16:50639709 G A 0.050518 -1.4888e-05
16:50645246 T C 0.091912 6.8142e-06
16:50646615 A G 0.075848 -2.3084e-06
16:50646908 A G 0.064998 3.7748e-05
16:50647592 C T 0.053368 -1.0405e-05
16:50661273 C A 0.488477 2.8265e-07
16:50662204 T C 0.227698 -2.6398e-05
16:50667299 T C 0.053092 -7.0150e-06
16:50668077 T G 0.029264 4.9004e-05
16:50674103 T C 0.032575 3.5520e-05
16:50676514 A G 1.306140 1.0806e-05
16:50678189 A G 0.132767 9.5485e-06
16:50680667 G A 0.049382 -1.6542e-05
16:50686959 T C 1.388470 5.1904e-06
16:50692364 A G 1.415881 2.2042e-06
16:50695681 T C 0.042588 -3.1139e-06
16:50696389 G A 0.079318 -7.5611e-06
16:50700841 A G 0.027794 -1.9598e-06
16:50701006 A G 0.034575 2.8212e-05
16:50701957 A G 0.069295 1.1161e-05
16:50703016 T C 0.023613 -8.7103e-06
16:50703819 T C 0.078108 -1.4530e-05
16:50709723 A G 0.345895 1.6727e-05
16:50710646 C T 0.060729 1.4891e-05
16:50718526 T C 0.046545 -4.3694e-05
16:50719103 C T 1.433857 2.1530e-05
16:50725193 T C 0.836842 9.5615e-07
16:50728413 T C 0.061784 2.3855e-05
16:50739582 G C 0.587296 1.5882e-05
16:50744624 T C 0.533555 1.2967e-05
16:50745926 T C 0.095947 3.2693e-05
16:50756774 T C 0.352432 1.3300e-05
16:50756881 G A 0.501097 1.8239e-05
16:50757276 A G 0.176885 8.8211e-06
16:50758838 C T 1.833087 1.7372e-06
16:50759731 A T 0.072940 5.3716e-05
16:50762771 C T 0.036863 1.4595e-06
16:50772117 A G 0.662525 1.8739e-05
16:50773169 A C 0.078192 2.3557e-05
16:50781117 A G 0.203926 1.6673e-05
16:50790699 G A 1.051362 1.1248e-05
16:50791005 C A 0.054361 8.6816e-06
16:50793630 T C 0.058243 6.3768e-06
16:50798929 G A 0.840854 6.9069e-06
16:50804176 G A 0.028482 -6.9170e-06
16:50827601 G A 1.604704 1.3453e-05
16:50829853 T A 0.836096 2.0137e-06
16:50844422 C A 0.125308 1.6827e-05
16:50844735 G T 0.192938 -1.5946e-06
16:50845854 G A 0.077170 2.8288e-05
16:50848914 G A 1.937674 2.0502e-05
16:50848973 T C 0.420364 -8.3046e-06
16:50850382 C T 0.255807 -1.5833e-05
16:50854418 A G 0.146539 3.6412e-06
16:50854459 G A 0.178296 -1.1893e-05
16:50855233 C A 0.048538 2.7317e-06
16:50858928 C T 1.697340 1.9704e-05
16:50858960 G T 0.052621 2.4548e-06
16:50859055 C T 1.915109 2.0293e-05
16:50868177 G T 0.213407 5.0861e-06
16:50872825 T G 0.139239 2.7835e-05
16:50875380 T G 1.868580 5.9866e-06
16:50878021 T C 0.053660 -8.9678e-06
16:50887220 G A 0.041735 -1.2724e-05
16:50888641 C T 0.910655 -4.0435e-05
16:50892305 C A 0.460625 1.9660e-06
16:50897675 G A 0.181880 -1.8447e-05
16:50898122 T C 0.116749 1.0362e-05
16:50898184 G A 0.171918 -1.5205e-05
16:50911946 C T 0.045627 2.4816e-05
16:50912221 A G 0.227850 -7.1996e-05
16:50912650 G A 0.417644 -2.6406e-06
16:50912675 G A 0.083596 2.1453e-05
16:50914952 T G 0.867798 3.1743e-05
16:50915814 A G 0.244888 -1.7647e-05
16:50916464 A C 1.226348 2.8557e-05
16:50917845 A G 0.310294 -6.8524e-06
16:50918962 G A 0.561437 -2.1460e-05
16:50923985 G A 1.473985 1.4366e-05
16:50939067 A G 0.489286 -5.3289e-05
16:50947137 A G 0.134452 -3.1062e-05
16:50948106 G A 1.130946 -3.1686e-05
16:50949161 G A 0.022692 4.6595e-06
16:50950248 T C 0.021182 -2.0873e-06
16:50961940 C T 0.115587 -8.1508e-07
16:50963148 G A 0.107976 1.3843e-05
16:50964338 C T 0.036616 1.4918e-05
16:50978048 G T 0.562112 -7.9498e-06
16:50979613 C T 0.029180 -1.5222e-05
16:50984145 T C 0.035931 -1.3019e-05
16:50988750 A G 0.370972 -1.1958e-05
16:50988755 A G 0.146419 -1.0444e-05
16:51003479 T C 0.068669 1.1782e-05
16:51007792 G C 0.905663 -1.7850e-05
16:51009481 T C 0.029862 -8.7437e-07
16:51009807 A T 0.025266 -2.3491e-05
16:51011581 T A 0.055153 3.2411e-05
16:51013434 T C 0.094424 3.3833e-05
16:51016595 C A 0.191088 -2.1803e-05
16:51021071 T C 0.031144 8.0311e-06
16:51021559 T C 0.121517 4.8384e-07
16:51024000 T G 0.032900 -1.4390e-05
16:51024085 C T 0.077017 -2.5679e-05
16:51025933 A G 0.182630 -1.0271e-05
16:51026642 A C 1.770965 2.4047e-05
16:51026966 G A 0.035879 -9.0857e-06
16:51028084 T G 1.234147 -1.8324e-05
16:51029186 T C 0.113315 2.9020e-05
16:51031876 A G 1.457691 3.1086e-05
16:51042080 T C 0.027190 -1.1812e-05
16:51042548 C A 0.403693 -2.1815e-05
16:51044008 T G 1.919792 1.3838e-05
16:51044255 C A 0.502081 1.0752e-05
16:51049440 C T 0.128924 -2.3324e-05
16:51051301 A C 1.374623 1.4788e-05
16:51059534 T G 0.148636 1.2060e-05
16:51064083 C T 1.631557 1.3342e-05
16:51068285 A G 0.989974 -4.3062e-05
16:51069019 C G 0.695473 -3.7163e-05
16:51069415 T C 0.443263 -1.2183e-05
16:51069711 G A 0.069130 -1.9342e-05
16:51070426 A G 0.069172 3.3088e-05
16:51073109 C G 0.539586 -2.3273e-05
16:51077925 A G 0.129671 1.1523e-04
16:51079549 T C 0.635396 -4.9117e-05
16:51083636 G A 1.366178 4.3439e-05
16:51084662 A G 0.113425 5.1251e-06
16:51085167 T C 0.059665 1.6473e-05
16:51086479 G A 0.042666 2.5244e-07
16:51089018 T C 1.031871 3.8362e-06
16:51089789 A G 0.148360 4.3949e-05
16:51092670 G A 0.061771 -6.6655e-06
16:51093965 A G 0.030352 -4.1202e-06
16:51098427 C G 0.484141 -3.4012e-05
16:51100323 T C 0.546857 9.0499e-06
16:51106859 G A 0.256128 9.1387e-06
16:51107301 A G 0.348222 9.9778e-06
16:51110569 C T 0.081522 -1.7643e-05
16:51111246 T G 0.422970 8.2215e-06
16:51113346 C T 0.026204 2.1265e-06
16:51113574 A C 1.162009 -9.7990e-06
16:51123695 T C 0.061590 -1.2040e-05
16:51131237 A C 0.074833 1.2517e-05
16:51132433 T C 0.063527 -1.7300e-06
16:51134657 G A 0.029930 -4.3371e-07
16:51136400 G A 0.456818 -1.7571e-05
16:51138255 T C 0.957373 3.0752e-06
16:51139315 T C 0.133621 4.2279e-06
16:51150026 A G 1.840318 -2.7864e-05
16:51152230 C G 0.040066 1.2154e-05
16:51156821 C A 0.088510 -1.5965e-06
16:51158574 A G 0.102175 2.6381e-05
16:51158710 T C 0.095638 -1.4259e-05
16:51160178 T C 0.130946 3.2554e-05
16:51162734 T C 0.047090 -9.5512e-06
16:51165149 T C 0.093626 2.0085e-05
16:51165891 C T 1.297671 -2.2671e-05
16:51171126 C T 0.029206 1.0850e-05
16:51172677 A G 0.383111 4.0432e-05
16:51173559 A G 1.335037 3.0145e-07
16:51175743 T C 0.030225 -4.3939e-05
16:51188432 A G 1.220551 5.0440e-06
16:51193047 G A 0.083762 4.4287e-05
16:51197473 G A 0.112396 4.5288e-05
16:51203534 C A 1.681646 9.7264e-05
16:51205228 A G 0.214614 -2.6676e-05
16:51211595 C T 1.296227 9.7016e-06
16:51211721 T C 0.056218 3.5054e-05
16:51214662 C T 0.128493 1.4346e-05
16:51217639 C T 0.249994 -1.5216e-05
16:51219914 A G 0.679715 -4.3661e-06
16:51226977 G C 0.070353 -3.4087e-05
16:51229796 C T 0.104344 2.8900e-05
16:51237688 G A 0.128493 3.4690e-05
16:51237891 T G 0.149642 -1.9688e-05
16:51239417 G A 1.357628 -1.3272e-05
16:51240791 T G 0.081912 7.6881e-06
16:51242227 A G 0.270157 -2.2167e-05
16:51245404 T C 0.054809 -5.7487e-06
16:51249529 T C 0.106340 -1.4535e-05
16:51258956 A G 1.101818 5.2739e-06
16:51260144 T C 0.090179 -1.0101e-05
16:51265863 G A 1.333833 1.0523e-05
16:51267044 A G 0.055793 2.0140e-05
16:51272968 C T 0.027947 5.0239e-05
16:51274167 A G 0.107103 1.5363e-05
16:51276351 C T 1.374721 -2.9260e-06
16:51276973 C T 0.113140 2.8857e-07
16:51277969 T G 0.451076 -8.5748e-06
16:51279775 A G 0.607586 5.6836e-06
16:51281225 A G 0.493340 -3.0016e-05
16:51289593 G T 0.828880 -3.2120e-05
16:51289804 A G 0.230999 2.4993e-05
16:51291034 T C 0.035006 8.6555e-05
16:51291270 A G 0.076085 -2.8226e-05
16:51292738 T G 0.054222 -2.2081e-05
16:51299518 A G 0.094635 -1.5398e-05
16:51300725 G A 0.920948 -4.0339e-05
16:51304232 G T 0.031287 2.7652e-05
16:51307429 G A 0.068597 -1.1572e-05
16:51309642 T G 0.223576 1.9567e-05
16:51314404 T C 1.279939 3.9035e-07
16:51316571 C T 0.070152 4.4637e-08
16:51317052 T C 0.020231 -1.2333e-05
16:51317990 T C 0.046789 2.3576e-05
16:51324733 C T 0.022484 -2.0984e-05
16:51326478 A C 0.284584 1.2961e-05
16:51330531 A G 0.652937 -1.5431e-05
16:51341412 G T 0.039739 -1.8630e-05
16:51343972 T A 0.041826 2.5376e-05
16:51345985 C T 0.031218 1.9324e-05
16:51347261 T C 0.029018 3.4115e-05
16:51351607 T C 0.542605 -1.8727e-06
16:51360603 C A 0.024766 -2.8561e-06
16:51362849 G T 0.025210 7.5982e-06
16:51362895 C T 0.045373 -1.3924e-05
16:51373048 T C 0.628817 -1.2837e-05
16:51375491 A C 0.236049 -2.0723e-05
16:51383265 A G 0.051200 4.2064e-05
16:51385500 T C 1.500136 -9.7894e-06
16:51389566 A G 0.105340 2.1459e-05
16:51390759 T C 0.031462 1.3568e-05
16:51391060 A G 0.117301 8.2665e-06
16:51397261 T C 0.102409 3.8142e-06
16:51408850 T C 1.674655 1.0066e-05
16:51410959 T G 0.052040 1.6172e-05
16:51413452 G A 0.283711 -3.5983e-06
16:51418409 A G 1.926810 -1.0838e-05
16:51419692 A G 0.043712 -1.2881e-06
16:51425192 G A 1.479389 -1.7648e-05
16:51431779 T C 0.042822 -7.0470e-06
16:51435147 A G 0.089384 2.6261e-06
16:51436882 G A 0.151914 5.1416e-06
16:51444521 G T 0.066922 -3.9957e-05
16:51446083 C T 0.678615 6.3325e-06
16:51446927 G A 0.442523 -9.6465e-06
16:51447642 C T 0.047934 -7.5935e-06
16:51450938 T C 0.047032 8.3650e-06
16:51453630 A G 0.077150 1.7181e-05
16:51455036 T C 0.039375 -8.1695e-06
16:51458290 G C 1.401849 -1.9428e-05
16:51469902 A G 0.047821 -4.8336e-06
16:51479349 A G 0.935658 8.8157e-06
16:51479753 G A 0.034403 -3.1652e-05
16:51479884 G A 0.073950 4.0690e-05
16:51487087 T C 0.027489 2.9924e-06
16:51488129 T C 0.402508 -1.1852e-05
16:51488206 G A 0.453309 -6.5753e-06
16:51489946 A C 1.943010 5.3551e-06
16:51491234 G A 0.063936 4.1089e-05
16:51491597 C T 0.043020 1.4981e-05
16:51492552 T C 0.091402 2.7050e-05
16:51493014 A G 0.072083 -1.9998e-05
16:51495444 T C 0.195009 1.0398e-05
16:51495797 C T 0.720297 1.7902e-05
16:51498626 T G 0.972300 1.2871e-05
16:51499330 G A 1.518105 -1.4606e-05
16:51502166 T C 1.227519 -1.0820e-06
16:51517879 T C 0.070866 -3.9098e-07
16:51521615 G T 0.125380 6.3191e-06
16:51522044 G A 0.082548 -1.3188e-06
16:51522611 T G 0.291748 -2.3297e-05
16:51534685 C T 0.125510 2.0294e-06
16:51535722 G T 0.070925 1.6391e-05
16:51541373 T C 0.030667 -2.1884e-06
16:51543043 T C 0.097878 3.5736e-05
16:51547220 C A 0.310363 -3.2476e-05
16:51548265 C T 1.079815 -2.6000e-05
16:51548526 T C 0.150460 -6.5207e-05
16:51549803 C A 0.230317 3.0546e-05
16:51558545 A G 1.244112 -1.2980e-05
16:51565143 T G 0.490026 6.9952e-05
16:51566155 G C 0.457561 4.9639e-05
16:51568395 T C 0.030572 1.8308e-05
16:51584696 T C 0.618736 6.3246e-05
16:51585958 A G 0.054903 5.3387e-06
16:51591018 A G 0.023380 -1.4142e-05
16:51592038 A G 0.149399 -3.8215e-05
16:51599012 T G 0.292118 -1.8890e-05
16:51603899 C T 0.246446 2.0236e-05
16:51607490 A C 0.092016 3.1555e-05
16:51609435 G A 0.367492 3.1095e-05
16:51610561 A G 0.170909 6.1177e-05
16:51620067 A G 0.217110 1.0945e-05
16:51624129 A C 0.582152 1.5937e-05
16:51629593 C T 0.153145 -1.2932e-06
16:51630986 A T 0.033555 -1.6442e-05
16:51635356 T C 0.294581 -1.8676e-05
16:51641897 A G 0.069766 -4.5523e-05
16:51645671 A C 0.130421 -7.3383e-06
16:51645849 T C 0.185934 6.3437e-06
16:51650577 G A 0.083872 5.9671e-06
16:51652287 A G 0.078013 -3.2740e-05
16:51653906 G T 0.124244 1.5198e-05
16:51666146 G T 0.663087 -2.7549e-05
16:51672900 G A 0.275700 2.7336e-05
16:51678351 T C 0.077978 8.4783e-06
16:51678773 A G 1.978097 -2.8472e-05
16:51679082 T C 0.044114 8.4745e-06
16:51681862 A G 0.110355 7.6006e-07
16:51683448 T C 0.081334 -2.1168e-06
16:51688580 G A 0.539177 -5.5502e-05
16:51692074 T C 0.447330 9.2769e-06
16:51697609 G A 0.085878 3.0337e-05
16:51700822 C T 0.099803 2.3153e-05
16:51703992 T C 0.162619 2.0206e-05
16:51704580 A G 0.075946 2.9916e-05
16:51712919 G A 0.080925 1.9696e-06
16:51716127 C T 0.102480 -3.3492e-05
16:51718336 T C 0.872640 2.9948e-05
16:51720334 A G 0.025866 -4.3785e-06
16:51730116 T C 0.052761 1.7940e-05
16:51734008 C T 0.373780 1.2781e-05
16:51755371 T C 0.446301 -1.8102e-04
16:51769168 T C 0.025519 -9.3017e-06
16:51772462 A G 0.303559 2.0329e-05
16:51773126 C T 0.163843 -1.7858e-06
16:51774310 C A 1.325748 -1.6913e-04
16:51775582 C T 0.334976 -2.0067e-06
16:51790083 T C 0.093051 -3.4715e-05
16:51793834 C T 0.084505 7.2709e-06
16:51795755 C A 0.769894 1.2481e-05
16:51796267 T C 0.079711 1.0366e-05
16:51816056 A G 0.051342 -4.8691e-06
16:51820823 G A 0.036532 -1.7268e-06
16:51821621 C T 0.216422 1.3927e-05
16:51822493 G A 0.636016 2.1558e-05
16:51823729 T C 0.171701 -1.1238e-05
16:51836072 A G 0.060966 4.6446e-05
16:51841760 G T 0.586427 2.6049e-05
16:51843833 A C 0.028800 -4.6355e-06
16:51848382 A G 0.757631 -1.3968e-05
16:51858577 G A 0.052079 1.1434e-05
16:51859761 G C 0.041394 -3.1034e-05
16:51868656 A G 0.306445 -3.4154e-05
16:51872296 C T 0.056893 1.3586e-05
16:51873672 T C 0.537674 -4.7415e-05
16:51873934 G A 0.064881 2.5352e-05
16:51874774 T C 1.240931 6.7608e-05
16:51883388 A G 1.707149 -6.7090e-07
16:51883792 T C 0.034938 -2.7303e-05
16:51887688 G A 0.694191 5.4177e-06
16:51888542 A C 0.048590 -6.9762e-06
16:51890299 A G 0.062515 -2.9029e-06
16:51893095 C T 0.054348 -1.4638e-06
16:51894234 A G 0.697414 2.1407e-05
16:51899613 T C 0.051628 2.0170e-05
16:51899860 G A 0.228006 2.4595e-07
16:51903866 T C 0.656225 5.7343e-06
16:51906018 T C 1.034045 -1.5226e-06
16:51907502 A G 0.877220 -8.7297e-06
16:51914444 T C 0.094677 1.4801e-05
16:51915042 A G 1.531202 1.4306e-05
16:51919614 G T 0.037080 -1.7542e-05
16:51919758 G A 0.149052 -2.7654e-05
16:51920091 A G 0.658318 4.2585e-05
16:51926075 T C 0.851520 -3.2094e-05
16:51935401 G A 0.405657 1.0811e-05
16:51940033 G A 0.092383 -2.4952e-05
16:51942294 G A 1.138198 1.3375e-05
16:51946807 T G 0.151759 3.0577e-05
16:51950463 G A 0.234167 -2.7142e-05
16:51953343 C A 0.087485 2.3082e-05
16:51956358 A G 0.519546 -1.0785e-05
16:51970957 C A 0.036262 -6.2244e-05
16:51974295 C T 0.060226 6.2335e-05
16:51975936 T C 1.276210 1.9731e-05
16:51977879 G A 0.025402 5.5810e-06
16:51980822 G A 0.051291 2.9977e-07
16:51989283 A G 0.102179 -1.5592e-05
16:52000808 A G 0.027966 4.3847e-05
16:52002265 G A 0.245699 -3.1409e-05
16:52004740 T G 0.080649 -1.9967e-05
16:52015040 T C 0.059253 -1.4172e-05
16:52018250 G T 1.303806 -4.5645e-06
16:52025404 T C 1.537846 -2.3118e-05
16:52026324 C T 0.227062 -2.7249e-05
16:52030745 G A 0.308506 -1.0112e-05
16:52032393 C A 0.295844 -6.8653e-05
16:52032513 T C 0.081065 -2.2852e-06
16:52033624 C A 0.332340 2.6579e-05
16:52039210 T C 0.264152 3.4460e-05
16:52040139 A G 0.307964 -2.7453e-05
16:52057418 A G 0.109440 -2.5878e-05
16:52057747 G A 0.029154 1.7632e-05
16:52058404 T C 0.661675 -6.5271e-06
16:52061047 G A 0.314228 -4.1795e-05
16:52062912 A C 0.461167 -7.9703e-06
16:52064978 A C 0.233583 3.0492e-05
16:52065403 G C 0.103419 3.0050e-05
16:52065724 A G 0.619258 1.0342e-05
16:52066848 T G 0.042627 -1.8904e-05
16:52072802 G A 0.638425 1.6471e-05
16:52087138 C T 1.121576 -2.8406e-05
16:52092437 T C 0.047671 -1.3577e-05
16:52107099 C T 0.379846 -5.6230e-05
16:52109375 A G 0.026440 2.7000e-06
16:52126455 T C 0.126308 4.4569e-05
16:52144065 C T 0.711092 3.1429e-05
16:52146877 C T 0.025853 3.6604e-05
16:52147875 A T 0.174548 1.5420e-05
16:52148559 C T 0.057097 4.3145e-05
16:52149123 G T 0.488795 -1.0578e-05
16:52182121 A C 0.582184 9.9363e-06
16:52188603 C T 1.318672 5.3902e-06
16:52202321 C T 0.255619 -3.7315e-05
16:52202870 G T 0.150788 1.2864e-05
16:52204298 C G 0.028810 5.0170e-06
16:52204804 C T 1.924895 3.6954e-05
16:52211654 T C 1.353477 7.9487e-06
16:52212124 T C 0.606739 1.8152e-05
16:52218038 C T 0.063573 1.3482e-06
16:52219434 A G 0.069279 -3.6554e-06
16:52220746 C T 0.092383 -1.5650e-05
16:52232453 A C 0.060846 -1.5214e-05
16:52239085 C A 0.049723 3.3576e-05
16:52240981 A C 0.043338 1.3015e-05
16:52244526 A C 0.063608 7.6201e-06
16:52246085 G A 0.304741 2.5056e-05
16:52248763 A C 0.046071 -2.3210e-06
16:52257528 T C 0.072460 -7.4461e-06
16:52265792 A G 0.376220 1.4587e-05
16:52280690 A G 1.882949 -6.0983e-05
16:52288698 G A 0.474475 -5.3582e-05
16:52291939 C T 0.383007 2.8263e-05
16:52298182 A G 0.381251 1.7936e-05
16:52314162 T C 0.072200 5.8716e-07
16:52318025 T C 0.100858 1.7559e-06
16:52323170 A G 0.122754 -2.6844e-05
16:52323486 C T 0.032436 -3.8496e-06
16:52328666 C T 0.044656 2.1117e-05
16:52341844 C G 0.038820 1.3615e-05
16:52344282 A G 1.408585 -4.2264e-05
16:52347819 G T 0.485640 2.4107e-05
16:52353053 G A 0.099741 7.7856e-06
16:52355768 C T 0.795516 -1.0072e-04
16:52363975 C A 0.340516 6.5338e-06
16:52364843 T G 0.042929 1.5445e-05
16:52365657 G A 0.287824 3.2288e-05
16:52386456 G A 0.366924 3.5517e-05
16:52386509 T C 0.904170 -2.5585e-05
16:52388317 G A 1.172759 -2.0616e-05
16:52397502 T C 0.037220 -3.4203e-05
16:52400718 G T 0.641771 1.7299e-05
16:52401732 A G 0.032974 3.0351e-05
16:52408480 T G 0.021231 3.2168e-05
16:52409779 C T 0.108930 1.6174e-06
16:52411255 T C 0.538934 6.7422e-05
16:52416954 T C 0.092435 4.2474e-05
16:52432905 G A 0.204283 -8.9612e-05
16:52433985 G A 0.616950 -4.5019e-05
16:52436209 C A 0.078416 -2.0843e-05
16:52437816 G A 0.476224 8.4945e-05
16:52440614 T G 0.158838 1.0062e-05
16:52442689 G A 1.010286 9.3950e-07
16:52447478 G T 0.055257 1.7092e-05
16:52452941 T C 0.078231 -2.2691e-05
16:52455322 A G 0.040167 2.5110e-06
16:52455364 C T 0.567241 -3.2396e-05
16:52458275 T G 0.781296 -2.2842e-05
16:52467274 C T 0.059665 1.9611e-05
16:52468236 C T 0.892265 -2.7114e-05
16:52478215 T C 0.149811 5.1895e-06
16:52482782 G A 0.096002 1.3521e-06
16:52490111 G A 0.026746 -8.2085e-06
16:52492479 G A 0.256436 -3.2717e-06
16:52495114 C T 0.028576 -4.9095e-06
16:52497276 G T 0.809785 -3.2649e-05
16:52505411 A C 0.062184 4.4710e-05
16:52506172 C A 1.137480 -3.7082e-05
16:52511278 A G 0.020494 5.9307e-06
16:52512278 T C 0.094775 -1.4942e-05
16:52512847 A G 0.029712 -4.3476e-05
16:52517876 C T 0.278203 -1.5491e-05
16:52520326 G A 0.034906 3.0116e-05
16:52521628 C T 0.025256 -3.2622e-06
16:52523640 C T 0.042838 -1.8153e-05
16:52527403 A G 0.872822 1.9989e-08
16:52528599 T G 0.085261 -2.0684e-05
16:52528847 G T 0.582762 2.0051e-06
16:52535810 C T 0.721758 7.6371e-05
16:52536348 A G 1.965948 1.1040e-05
16:52540195 T G 0.046922 -1.0592e-05
16:52541813 T C 0.045185 -1.9724e-05
16:52548152 G A 0.050213 -7.6176e-06
16:52554055 A C 0.062112 -3.9400e-05
16:52559726 G A 0.339809 -2.2360e-05
16:52564026 A T 0.068682 -7.9832e-06
16:52566220 G A 0.041050 -1.1480e-05
16:52568130 T C 0.023750 1.1215e-05
16:52569537 A G 0.025895 -2.3388e-05
16:52572832 A G 0.932633 6.4471e-05
16:52586341 G A 1.486118 -1.0121e-04
16:52589347 C T 0.027265 -1.2850e-06
16:52596184 A G 0.072340 -1.5751e-05
16:52597844 T C 0.419828 -1.6522e-05
16:52599188 T C 0.478133 4.9050e-05
16:52603860 T C 0.061064 1.5801e-05
16:52606881 A G 0.070603 1.2116e-05
16:52612665 A G 0.123358 3.0423e-05
16:52624738 T G 0.821561 3.9281e-05
16:52632689 C A 0.069467 -1.9242e-05
16:52635164 A G 0.823206 3.6942e-05
16:52635313 T C 0.032825 -8.6644e-06
16:52637632 A C 0.070350 -2.2940e-05
16:52638367 T C 0.040917 -1.4689e-05
16:52640206 A G 0.056390 -1.8454e-05
16:52650827 A G 0.370063 -2.2933e-05
16:52650909 C T 0.890888 4.2209e-05
16:52652780 C T 0.089017 7.2183e-06
16:52652980 A G 1.090636 -4.2022e-05
16:52654866 T C 1.378691 2.5059e-07
16:52655286 G C 0.115058 3.0805e-06
16:52657128 T C 0.084369 -1.4309e-05
16:52657533 G A 0.837296 2.4564e-05
16:52658338 C T 0.050771 2.4171e-05
16:52659435 C G 0.367268 4.2082e-05
16:52660103 C T 0.056679 3.1655e-06
16:52660879 C T 0.038255 -1.6527e-05
16:52661044 C G 0.704588 1.3616e-05
16:52662975 C T 1.260711 6.7036e-05
16:52666602 G A 0.424707 1.6109e-04
16:52666942 C A 0.060765 1.2916e-05
16:52671770 T C 0.438174 1.5058e-06
16:52675413 G A 0.250253 4.5317e-05
16:52679093 C A 0.738636 4.7651e-05
16:52682139 C T 0.351341 -7.2043e-06
16:52684044 T C 1.908565 -4.1086e-05
16:52684916 G A 0.555507 5.2551e-06
16:52685276 G A 1.363945 1.9347e-05
16:52687130 G A 0.087907 -2.3360e-05
16:52692277 G A 1.352714 1.8034e-05
16:52700237 C T 0.044650 -6.9226e-05
16:52710282 C T 0.039933 -7.4139e-05
16:52710366 C T 0.899467 -8.2618e-06
16:52711355 C T 0.043215 -1.1986e-05
16:52716554 C T 0.138146 2.1113e-05
16:52717491 C T 0.196583 4.4500e-05
16:52719478 A G 0.073271 1.2952e-05
16:52738113 A G 0.056318 -1.8899e-05
16:52740821 G A 0.533903 -4.9112e-06
16:52744144 T C 0.062813 -1.4353e-05
16:52755391 G C 0.031241 1.4669e-05
16:52756287 G A 0.048989 -2.9637e-07
16:52766815 C A 0.137977 1.3332e-05
16:52775850 C T 0.031478 3.5308e-05
16:52776657 A G 0.872209 -2.2527e-06
16:52779153 C T 1.222174 2.8760e-05
16:52793168 A T 0.067208 -1.1659e-05
16:52793354 G A 0.203319 1.2958e-05
16:52793521 G A 1.038009 1.9416e-05
16:52794507 C T 0.054147 -7.2073e-06
16:52796478 T G 0.060473 -5.3089e-05
16:52802113 G A 0.073696 1.0722e-05
16:52803515 G A 0.972135 8.0868e-06
16:52805189 A G 0.055737 7.3459e-06
16:52805669 C T 0.024353 1.2788e-05
16:52812733 G A 0.037171 -4.6113e-05
16:52816952 C T 0.140239 2.0461e-05
16:52818090 C A 0.024516 1.5603e-05
16:52818303 T C 0.058896 7.3340e-06
16:52828418 G C 0.052991 7.9421e-06
16:52830966 C T 0.928313 1.5156e-06
16:52853507 A G 0.883257 -1.7402e-05
16:52854674 C T 0.091117 3.2926e-05
16:52861538 C A 0.110069 1.0051e-05
16:52862228 T G 0.791439 -4.0003e-05
16:52865545 C A 0.030482 -3.9969e-06
16:52866391 T G 0.033279 1.1382e-05
16:52867912 C T 0.036454 2.7283e-05
16:52869114 A G 0.138418 1.9515e-05
16:52869150 A G 0.084937 1.6273e-05
16:52875508 G T 0.212767 2.5689e-05
16:52890116 T C 0.116376 -1.0663e-04
16:52897533 A G 0.091711 -7.1292e-05
16:52897894 C T 0.980622 -1.4779e-04
16:52902940 T C 0.060642 2.0327e-05
16:52904047 G T 0.759131 -1.5630e-05
16:52911476 T C 0.029277 -2.9358e-05
16:52912299 C T 0.761562 -1.0019e-05
16:52918383 A G 0.061638 2.3635e-05
16:52923038 G A 0.259426 -1.0947e-05
16:52940719 C A 0.824290 8.3302e-05
16:52943699 C T 1.913853 1.2621e-05
16:52944227 G A 0.984878 -8.8927e-06
16:52946736 A G 0.161542 4.6117e-05
16:52950608 A C 1.143599 -7.4556e-05
16:52950981 A C 0.348608 4.6413e-05
16:52956918 A G 0.024908 4.2665e-08
16:52959521 A G 0.127681 2.2703e-05
16:52962954 A C 0.345265 8.7901e-07
16:52963342 A G 0.025360 -1.8134e-05
16:52963554 C T 0.148198 1.5321e-06
16:52965937 C T 0.056500 -1.9954e-05
16:52966173 A G 0.928822 -1.9406e-05
16:52975603 G T 0.496907 1.6698e-05
16:52976785 T C 0.101299 3.9244e-06
16:52984777 C T 0.071480 3.7508e-05
16:52994723 T C 0.242031 1.0459e-05
16:52996047 G A 0.106337 -1.9049e-05
16:52997722 A G 0.166930 4.4101e-05
16:52999977 T C 0.307000 9.2896e-06
16:53000185 A G 0.047928 6.2411e-06
16:53016164 G A 0.056445 2.8580e-05
16:53017578 C T 1.832707 -3.1546e-05
16:53020808 A G 0.071892 2.4935e-05
16:53022093 T C 0.108080 -3.6166e-05
16:53026758 T C 0.076809 1.3206e-05
16:53035331 C A 0.231875 3.9987e-06
16:53036300 T G 0.248270 -5.8526e-05
16:53037127 T C 0.121228 -6.8043e-06
16:53040598 C T 0.207184 -1.5358e-05
16:53044707 C T 1.088786 -1.5040e-05
16:53046134 C T 1.422561 -2.0461e-05
16:53053507 G A 0.298201 3.2003e-05
16:53054410 G A 1.334015 -1.7576e-05
16:53054491 A G 1.674937 -4.7724e-06
16:53055537 A G 0.060346 9.9480e-06
16:53056110 A G 0.078568 5.1645e-06
16:53057370 T C 1.769365 -3.1984e-05
16:53057709 A G 0.034045 -1.8217e-05
16:53064034 C T 0.642657 -3.9581e-05
16:53067687 T C 0.958278 -2.1579e-05
16:53068813 T C 0.585943 3.7572e-05
16:53070825 T G 1.954078 7.0199e-06
16:53076131 C T 0.315877 -8.5120e-06
16:53085731 T C 0.085226 1.6843e-05
16:53087908 A G 0.787691 -3.7389e-05
16:53114256 A G 1.406598 -2.5527e-05
16:53118694 G C 0.065046 -7.0367e-05
16:53119643 T C 0.502963 6.9240e-06
16:53120340 A G 0.057597 -9.9823e-06
16:53123761 A G 0.061093 3.0409e-05
16:53125158 G A 0.054559 4.9366e-06
16:53127300 T C 0.077189 7.3887e-06
16:53127846 T G 1.044802 -2.2739e-05
16:53131045 C T 0.709142 1.9855e-05
16:53135430 C T 0.125383 3.7270e-06
16:53138010 A G 0.808405 -3.1260e-05
16:53140452 T G 0.797889 -1.9369e-05
16:53141727 A G 0.059772 7.6474e-06
16:53149567 A G 0.058993 4.2718e-05
16:53154588 T C 0.688203 -1.0629e-05
16:53164278 A G 0.050674 4.2903e-05
16:53168058 G A 0.129213 -2.4986e-05
16:53182832 A G 0.115405 6.7344e-06
16:53222200 G A 0.544030 4.6132e-06
16:53230342 C T 0.644410 1.0733e-05
16:53232141 T C 0.593817 -3.5595e-06
16:53236678 T C 0.360141 1.0184e-05
16:53250926 A G 0.919896 5.6070e-06
16:53254670 G A 0.278047 -4.9624e-06
16:53258019 T G 0.020978 -5.0748e-06
16:53264115 G A 0.085291 3.9318e-05
16:53293757 T C 0.025947 1.0075e-05
16:53297807 T G 0.097537 4.0332e-06
16:53298865 A G 0.083090 -3.1301e-05
16:53308814 T C 0.194074 -1.7274e-05
16:53321358 A G 0.038051 3.8642e-06
16:53333569 T G 0.636581 3.2864e-06
16:53341748 G T 1.587011 9.3683e-06
16:53341803 G A 0.079717 -7.3399e-06
16:53358439 G A 0.594054 -9.1928e-06
16:53369093 T A 0.056630 4.7691e-06
16:53377003 G A 0.690676 4.2600e-06
16:53377045 A G 1.590049 -1.8066e-05
16:53378600 G T 0.853272 2.6916e-05
16:53385542 A C 0.095125 -1.1987e-05
16:53388769 G A 0.702144 -1.4365e-05
16:53395441 C T 0.809457 -3.0553e-05
16:53404004 C T 0.054828 7.7802e-06
16:53407559 A G 0.069182 7.0137e-05
16:53412272 T G 1.516950 1.7133e-06
16:53412308 C T 0.094194 4.6037e-05
16:53416567 T C 0.626061 2.5261e-05
16:53420466 A G 0.041329 -4.9890e-06
16:53423587 C T 0.208191 6.0057e-05
16:53430300 T C 0.730110 -2.8749e-05
16:53454077 G A 0.296857 -6.5462e-06
16:53463611 A G 0.069110 -2.6918e-05
16:53478855 C T 0.042997 3.1057e-05
16:53483138 G A 0.628389 1.1365e-05
16:53496598 A G 0.925369 7.4670e-06
16:53499374 C G 0.039797 1.2807e-05
16:53504536 T A 0.026694 -6.6935e-05
16:53510504 G A 1.795224 -3.3111e-06
16:53510899 A G 0.062278 2.0933e-05
16:53518205 C T 0.097225 1.0325e-05
16:53529284 T C 0.056244 6.1832e-06
16:53541374 A G 0.156342 -1.1765e-05
16:53541478 T C 1.094554 1.9918e-05
16:53541805 G A 0.204886 -2.5775e-05
16:53541839 C T 0.097083 -2.0973e-05
16:53543205 G A 0.094843 5.3304e-06
16:53545800 G A 0.948018 1.4656e-05
16:53550142 C T 0.096547 2.2544e-05
16:53550898 A G 0.559207 1.6240e-05
16:53563813 C G 0.206506 -3.9195e-05
16:53564188 G A 0.671571 1.4217e-05
16:53574433 A G 0.029878 -2.3947e-06
16:53578960 A G 0.053011 -3.4640e-05
16:53579995 T C 0.105648 -4.5996e-05
16:53585269 G A 0.027901 -2.9235e-06
16:53594333 A G 0.054718 1.6091e-05
16:53596669 G C 0.054014 3.2567e-05
16:53601197 C T 0.054887 1.8135e-05
16:53625439 G T 0.096012 2.8390e-05
16:53631625 G A 0.106349 2.8589e-05
16:53633081 C T 0.968840 2.6887e-06
16:53639438 T C 0.114406 -6.2398e-05
16:53642824 G T 0.547227 -1.0356e-06
16:53646013 C T 0.152904 -9.3071e-06
16:53660305 T C 0.025859 4.5092e-06
16:53671754 T C 0.170575 -3.4607e-05
16:53682949 T C 0.064426 1.4703e-05
16:53687080 T C 0.073064 2.7441e-05
16:53699921 T C 0.042735 -1.2240e-05
16:53720256 G A 0.038768 5.3431e-07
16:53720436 T C 0.057396 1.3625e-05
16:53720895 A C 0.054751 1.8063e-05
16:53727849 G A 0.316403 1.7214e-05
16:53735955 C T 0.060434 -4.8288e-06
16:53749128 G A 0.133757 -7.6016e-05
16:53756885 G A 0.103529 -1.3853e-06
16:53757740 G A 0.063618 1.6691e-05
16:53763890 C A 0.053913 2.6460e-05
16:53768592 G A 0.113240 -1.5591e-06
16:53769677 A G 1.221362 1.1712e-05
16:53770081 G A 0.062687 4.0047e-06
16:53774354 G A 0.060116 3.7821e-05
16:53775940 G A 0.387432 4.1689e-05
16:53781464 A G 0.423259 2.0699e-05
16:53786446 C T 0.250740 4.7238e-05
16:53789934 A C 0.071006 2.4773e-05
16:53790402 T C 0.970499 -2.5750e-06
16:53797452 A G 0.187297 8.3833e-07
16:53797518 C T 0.352071 4.4788e-05
16:53800954 C T 0.805147 6.4079e-05
16:53801116 G C 0.091678 -9.6552e-07
16:53806145 C T 1.469570 1.6734e-05
16:53808258 G A 1.241808 4.6818e-05
16:53809247 A G 0.845817 8.1028e-05
16:53818460 T G 0.786464 4.2025e-05
16:53820512 A G 0.049327 6.1995e-06
16:53821615 G A 0.787707 4.6125e-05
16:53825488 T C 0.824833 4.8075e-05
16:53826034 C T 1.575478 -1.2182e-05
16:53831771 T G 0.866003 2.6864e-05
16:53842712 A G 0.093256 -6.5601e-06
16:53842908 A G 0.825371 3.0775e-05
16:53844579 A G 0.253541 6.2555e-06
16:53845487 A C 0.796156 7.2943e-06
16:53848448 T G 0.112676 2.5226e-05
16:53850741 A C 0.029449 -1.7008e-05
16:53853898 G A 1.544890 -3.5518e-05
16:53856104 T C 0.041751 1.0418e-05
16:53857113 T C 0.071226 3.7057e-05
16:53868316 T G 0.456473 -1.1508e-05
16:53874580 T C 0.843314 -2.9721e-05
16:53883452 C T 0.363016 -1.9983e-05
16:53886587 T C 0.492489 1.2111e-05
16:53890188 G A 0.424496 -4.6779e-06
16:53892971 A G 0.038827 -1.4504e-05
16:53895804 G A 0.122770 3.1307e-05
16:53897352 C T 0.077903 -4.0726e-05
16:53902297 A G 0.056935 1.2584e-05
16:53906234 T C 1.860124 3.5502e-05
16:53908484 C T 0.118947 4.6953e-06
16:53909185 T G 0.986228 -1.7780e-06
16:53917982 C T 0.028680 1.9604e-05
16:53920666 T C 1.161525 -9.9726e-06
16:53926790 G A 0.362789 1.1781e-04
16:53930993 G A 0.392693 -3.2593e-05
16:53935407 C T 0.102893 -7.8289e-06
16:53935974 T G 0.030959 -1.6209e-05
16:53937632 C T 1.529186 -5.8422e-05
16:53938723 T G 0.100611 -2.3353e-06
16:53939594 A G 0.060460 -6.5616e-05
16:53942144 G A 0.221284 -1.5915e-05
16:53942805 C T 1.545250 -7.0373e-05
16:53946501 A G 1.805546 -3.1298e-05
16:53946698 A G 0.060814 7.9212e-06
16:53950231 A G 0.095476 2.6205e-07
16:53954707 A G 0.053267 2.9575e-06
16:53954956 A G 0.133575 2.5278e-05
16:53960365 C T 1.002343 1.6450e-06
16:53966063 G A 0.777473 7.3791e-06
16:53968145 G A 0.080678 6.8862e-06
16:53970180 A C 0.106554 -2.3936e-05
16:53970885 A G 1.006161 1.1233e-05
16:53972071 T C 0.142453 -3.4981e-06
16:53975013 T C 0.044192 3.1586e-05
16:53978631 T C 0.087780 -3.0388e-05
16:53978820 C T 1.262010 -1.0415e-04
16:53981930 T C 0.030566 -1.4257e-05
16:53984623 C T 1.240087 -7.2494e-05
16:53988978 G C 1.646354 -3.6234e-05
16:53989739 C A 0.339575 9.7592e-07
16:53991083 A C 0.128093 -3.9824e-05
16:53995500 A G 0.103269 -3.0320e-06
16:53998930 T C 1.098563 7.2047e-06
16:54003483 T C 0.973215 1.0100e-05
16:54005163 T C 1.178501 -2.2783e-05
16:54005574 G A 0.072515 -1.4879e-05
16:54006632 T C 0.127860 3.0290e-05
16:54007640 A G 0.028537 2.2964e-05
16:54007822 T G 0.289586 -1.9109e-05
16:54008225 C A 0.094781 9.9378e-07
16:54009513 A C 1.004213 -3.0809e-05
16:54009545 T C 0.386812 -2.1156e-05
16:54014819 C A 0.026466 9.0140e-07
16:54016452 G A 0.183568 1.8104e-05
16:54018101 A G 0.202689 -2.5345e-05
16:54019653 T C 0.091289 1.1544e-05
16:54020145 T C 1.133420 -1.6422e-05
16:54024266 A G 0.212829 -9.6070e-07
16:54027971 C T 0.232255 -3.6646e-06
16:54032493 G A 0.029050 -1.1601e-05
16:54039678 A G 1.207509 3.2569e-05
16:54043107 T C 0.742752 -6.6086e-06
16:54051889 G A 0.751029 -2.0934e-06
16:54054078 A G 0.519332 -1.6743e-05
16:54057771 A C 0.305591 1.7804e-05
16:54061758 G C 0.262061 -3.7379e-06
16:54062556 G A 0.024256 2.9194e-05
16:54068320 G A 0.094804 2.7318e-05
16:54073103 T C 0.054975 -3.2772e-05
16:54082294 G A 0.565215 7.1617e-06
16:54097226 A C 0.031799 -4.9378e-05
16:54098681 A C 0.075560 1.2238e-06
16:54102766 A G 0.259283 -1.1282e-05
16:54113125 C T 0.616379 -2.5440e-05
16:54113513 G A 0.079919 -1.6782e-05
16:54113607 A G 0.109725 3.8735e-05
16:54114217 T C 0.238380 -5.2007e-05
16:54114262 C T 0.684447 9.7863e-05
16:54119077 G A 1.137961 2.9153e-05
16:54120330 G T 0.650295 6.4851e-05
16:54122162 T C 0.104542 5.1324e-05
16:54122469 T C 0.964358 7.7640e-05
16:54131939 T G 0.341578 2.5684e-05
16:54137259 A G 0.310934 4.1692e-06
16:54137949 C T 0.247101 -4.8761e-05
16:54148189 T G 0.026882 -2.0056e-05
16:54150035 A C 0.059762 -5.5185e-05
16:54152730 G A 0.841289 1.3880e-05
16:54166520 A G 0.092350 -2.2390e-06
16:54166636 C T 0.716977 1.3509e-05
16:54175645 T C 1.606009 9.0240e-06
16:54176861 C T 0.053215 -1.3892e-05
16:54177030 A G 0.058902 6.5557e-06
16:54178564 A G 0.072051 -1.5078e-05
16:54182693 T C 1.920136 7.4200e-06
16:54183884 T C 0.718207 -1.6640e-05
16:54183988 A G 0.024165 3.3696e-06
16:54188861 T C 0.034195 1.9162e-05
16:54189238 T C 0.830669 1.9084e-05
16:54193928 G C 0.062265 -2.0724e-05
16:54195228 T C 0.147893 1.0119e-04
16:54196100 C G 0.061044 1.8093e-06
16:54207723 T C 0.960820 1.2228e-05
16:54207951 A G 1.344256 1.3869e-06
16:54208597 G A 0.053949 -1.9356e-05
16:54210144 C T 0.121348 -5.9298e-06
16:54211937 G C 0.157098 5.5824e-05
16:54214069 T C 0.652229 1.2053e-05
16:54214630 T C 0.434132 2.6316e-06
16:54215133 C T 0.044108 2.4362e-06
16:54219177 T C 0.109160 -3.3245e-05
16:54219448 T C 0.810583 1.0957e-05
16:54220311 C T 0.134705 5.4156e-05
16:54222989 C T 0.159198 1.3488e-05
16:54230355 T C 0.424989 -1.5642e-05
16:54234231 T A 0.025045 -4.1914e-06
16:54235941 T C 0.126649 5.9393e-05
16:54239305 T C 0.225815 -5.4720e-06
16:54239414 G C 0.142394 5.4902e-05
16:54243548 A G 1.653709 2.7141e-05
16:54255983 G A 0.035701 1.2405e-05
16:54257595 G A 0.611588 1.7841e-05
16:54262571 T C 0.255995 -2.6762e-06
16:54265765 A G 0.854538 8.3510e-06
16:54273278 G A 0.258679 2.8535e-04
16:54273895 A G 0.138623 -2.5568e-05
16:54274354 C A 0.396633 3.8550e-05
16:54276163 T C 0.126094 -1.0596e-05
16:54278216 A C 0.138006 -6.2929e-05
16:54284704 A G 0.055280 -3.8780e-06
16:54289105 T C 0.296367 -6.9959e-05
16:54293129 T G 0.138198 -5.9906e-05
16:54311742 C T 0.300427 1.7472e-05
16:54313365 C T 0.241892 4.0398e-04
16:54314863 T C 0.079422 -1.2776e-05
16:54317628 A G 0.033094 -5.1985e-06
16:54318172 A C 0.479142 1.0705e-04
16:54322010 T C 0.044523 2.5155e-05
16:54322529 A G 0.230321 -3.9201e-05
16:54322877 T C 0.628191 -2.8992e-06
16:54327745 G A 0.207882 -5.1627e-05
16:54327852 T C 0.331172 1.9416e-06
16:54328327 T C 0.112773 2.5669e-05
16:54333702 C T 0.026759 4.9959e-05
16:54334181 G A 0.057097 -1.6966e-05
16:54334280 C T 0.515956 7.1477e-05
16:54340624 A G 0.179585 1.6098e-05
16:54341280 A G 0.537476 2.3856e-05
16:54343421 A C 0.857284 8.8674e-06
16:54343491 C G 0.050041 -1.2155e-05
16:54345106 T G 0.464027 -7.2968e-06
16:54349257 T G 0.201812 5.4893e-05
16:54349736 C A 0.152109 1.2960e-05
16:54350596 T C 0.729684 -4.7287e-05
16:54350756 G C 0.231612 -1.9019e-05
16:54352268 A G 1.149052 -8.5058e-08
16:54352290 A G 0.392459 -6.6824e-06
16:54358296 A C 0.042712 -1.7410e-05
16:54358299 A G 0.126883 4.1213e-08
16:54358578 A G 0.069746 7.5532e-06
16:54359473 G A 1.698599 -3.8024e-05
16:54360348 A G 0.030047 4.3506e-06
16:54365112 A G 1.403894 1.3131e-05
16:54368674 T G 0.326001 -2.3452e-05
16:54369515 C G 0.084031 -2.8313e-05
16:54376114 A G 1.023850 -8.7949e-07
16:54379478 C T 0.026658 -5.9211e-05
16:54385688 C T 1.531046 1.2544e-05
16:54387200 T G 1.791855 5.7174e-05
16:54389292 G C 0.038223 -4.1350e-05
16:54389630 A C 1.822197 2.6011e-05
16:54389769 C T 0.068922 -1.9748e-05
16:54390875 G A 0.288457 3.6760e-07
16:54394926 A G 0.085836 -2.2694e-05
16:54397370 A G 0.238166 -4.3467e-05
16:54398394 C T 0.217844 -8.0986e-06
16:54400736 G A 0.127999 -1.2679e-05
16:54402096 T C 0.021510 -2.1438e-05
16:54403388 T G 0.263376 2.4846e-05
16:54403693 A G 0.097222 -3.3084e-05
16:54404100 C T 0.350478 3.6547e-05
16:54407804 G A 1.744956 2.2849e-05
16:54408434 A G 0.032981 -3.1666e-05
16:54411032 A C 0.041647 -9.7899e-06
16:54424148 A G 0.034224 1.6053e-06
16:54425188 A G 0.072869 7.6207e-05
16:54437298 A C 0.104944 1.0582e-05
16:54437802 A G 0.040099 -5.3545e-05
16:54438594 A G 0.226166 -2.4890e-05
16:54445328 C A 0.600565 -2.9638e-05
16:54446792 T C 0.040083 3.0313e-05
16:54447249 A G 0.023523 -1.0446e-05
16:54448201 G T 1.197661 1.1486e-05
16:54449362 T C 0.717487 3.1334e-06
16:54450188 A G 0.029923 -7.7531e-06
16:54450244 T C 0.600397 -6.1464e-06
16:54450306 C G 0.111686 -1.3145e-05
16:54452050 T C 0.035873 -1.0356e-05
16:54455198 G A 0.469590 1.3172e-05
16:54463713 G A 0.588283 -1.4079e-05
16:54464799 A G 0.546247 -1.8271e-05
16:54466856 A G 0.266878 -7.4991e-06
16:54475727 A G 0.054384 -5.0473e-05
16:54478230 G A 0.886201 6.0788e-06
16:54480323 T C 0.106249 -1.2535e-05
16:54481879 C A 0.037123 1.0626e-06
16:54485312 A G 1.969716 7.9709e-06
16:54485416 A G 0.394468 -1.8900e-06
16:54485833 G T 0.549752 1.1072e-05
16:54489240 C A 0.085713 1.0205e-06
16:54491967 C T 1.070314 -1.7522e-05
16:54492169 G A 1.970629 2.7928e-05
16:54493354 A G 0.298571 -5.9279e-05
16:54493532 A G 0.392294 3.4407e-05
16:54494424 G A 1.549324 -8.7084e-06
16:54495786 A G 0.134497 4.7925e-05
16:54497330 G A 0.086556 -6.2052e-06
16:54497591 A G 0.053102 -3.1207e-06
16:54499408 A G 0.264382 7.4963e-06
16:54499643 T C 0.034961 -3.8070e-05
16:54505314 T C 0.035220 -3.7033e-05
16:54507014 T C 0.439173 -7.2139e-05
16:54508546 T C 0.139626 1.1461e-05
16:54512700 C A 0.296123 -4.8421e-05
16:54513909 A G 0.093019 2.0526e-05
16:54514123 C A 0.350887 1.2286e-05
16:54514554 C T 0.152109 1.1973e-05
16:54514681 T C 0.074738 -5.9467e-05
16:54515233 T C 0.110423 4.4485e-06
16:54518681 A G 0.084297 -4.3140e-06
16:54520696 C T 1.034153 9.1501e-06
16:54522841 A G 0.033666 5.9984e-06
16:54530054 A C 0.040258 -2.5497e-05
16:54530276 T G 0.533987 8.5450e-06
16:54530722 G A 0.118054 -3.2351e-05
16:54535073 T C 1.626068 -4.7440e-06
16:54535306 G A 0.119297 2.7416e-05
16:54537608 C T 0.217305 2.1969e-05
16:54537641 G A 0.063975 1.4195e-05
16:54538144 T G 0.079760 5.9895e-06
16:54542855 T G 0.906105 -2.2338e-06
16:54542943 A G 0.053439 -8.2861e-05
16:54542963 G T 0.335609 3.3691e-06
16:54548051 G T 0.177865 5.1472e-05
16:54551802 A G 1.403898 2.1087e-05
16:54554426 A C 0.078228 -1.4391e-04
16:54559857 T G 0.324105 -2.7038e-05
16:54560060 T A 0.056260 9.1891e-06
16:54560477 G A 0.571415 -1.1333e-05
16:54561439 T C 0.043095 -2.5164e-05
16:54564349 A C 0.088079 -2.6972e-05
16:54565130 C G 0.041891 4.3805e-05
16:54570859 T C 1.305861 3.9372e-05
16:54571219 A G 0.058733 4.4699e-05
16:54575956 A C 1.362319 8.5150e-06
16:54585187 G A 0.062440 -3.5157e-05
16:54585915 C A 0.025772 1.8637e-06
16:54588062 C A 0.051700 1.7443e-05
16:54589811 C T 0.139583 3.1023e-07
16:54597908 T C 0.629414 2.4080e-06
16:54600280 A G 1.515642 -8.3387e-05
16:54605600 A G 0.146965 3.8374e-05
16:54609772 T C 0.041722 7.2289e-05
16:54617057 A G 0.041878 -5.9399e-06
16:54620935 A C 0.520442 -8.1815e-06
16:54627982 T C 1.428189 -1.7629e-05
16:54630836 G A 1.724540 -1.5475e-05
16:54639332 C A 0.341062 2.8283e-05
16:54651139 A G 0.041456 6.4102e-06
16:54652322 G A 0.069626 -1.0346e-05
16:54655079 T G 0.079445 3.1613e-05
16:54656092 T G 0.063011 -2.7408e-05
16:54663395 G A 0.093983 -1.9751e-05
16:54671548 G A 0.024289 -9.2405e-06
16:54673195 T C 0.229921 2.0929e-05
16:54673627 T C 0.051394 2.2635e-05
16:54677292 G A 1.588088 1.0009e-05
16:54679369 A G 0.046162 -6.1572e-06
16:54680247 C T 0.487176 3.5337e-05
16:54681404 A G 0.341919 -2.1520e-05
16:54682770 C T 0.149376 -6.0596e-06
16:54683646 A G 0.041579 3.4745e-05
16:54684620 G C 0.810395 -2.3460e-05
16:54685198 G A 0.573761 -3.7455e-05
16:54686451 T C 0.190897 1.0241e-05
16:54707615 C T 0.154784 1.1266e-05
16:54711328 T C 0.022153 -2.0010e-07
16:54713198 A G 0.067675 2.7678e-05
16:54715493 A G 0.167212 -3.0405e-06
16:54717281 T C 0.144975 2.4815e-05
16:54722414 C T 0.116074 2.4780e-05
16:54726859 A G 0.020316 -1.1563e-05
16:54726980 T C 0.294179 -1.0784e-04
16:54728084 T C 0.084466 6.2597e-05
16:54729636 A G 0.058100 -9.7822e-06
16:54730864 C A 0.755174 1.7094e-06
16:54733746 C T 0.867100 -5.8292e-05
16:54734548 T C 0.117694 -6.5235e-06
16:54735841 C G 0.112169 2.3295e-05
16:54737617 G A 0.259588 3.7504e-06
16:54742285 G A 0.109582 2.5326e-05
16:54743397 G A 1.846852 -1.1484e-05
16:54743705 C G 0.165748 -4.5670e-06
16:54744217 A G 0.135351 6.6835e-06
16:54745377 A G 0.952429 -4.9311e-05
16:54745610 A G 0.488098 3.9219e-05
16:54746592 A G 0.025548 8.4332e-06
16:54746701 C T 1.344333 -4.4737e-05
16:54747754 G T 0.375055 6.2501e-05
16:54750357 C T 0.080753 1.4142e-05
16:54753118 T C 0.278476 -8.2035e-05
16:54763722 C A 0.032429 8.4484e-05
16:54763903 A G 0.026635 1.9759e-05
16:54768915 A G 0.071538 -2.9506e-05
16:54770232 T C 0.617174 8.5641e-05
16:54770885 A G 0.120482 -1.4333e-05
16:54772657 A G 1.886945 1.8981e-05
16:54781266 C T 0.038177 -2.0435e-05
16:54789462 C T 1.957463 7.5851e-06
16:54790801 T C 1.092639 8.6109e-05
16:54796350 C T 0.040855 4.5250e-05
16:54797343 G A 0.226805 2.1455e-06
16:54798678 G A 0.642041 6.6328e-06
16:54805426 T C 0.661344 -9.9322e-05
16:54805870 G A 0.030355 -1.4451e-05
16:54813885 A G 0.040076 5.4598e-06
16:54813920 C T 0.036921 -1.1493e-05
16:54827763 C G 0.098955 -1.3197e-05
16:54829975 A C 0.305536 -2.5537e-05
16:54830487 T G 0.310837 1.7976e-04
16:54830524 A C 0.058714 -1.6036e-06
16:54836204 G A 0.086258 -4.7795e-05
16:54843731 G C 1.057581 -3.8779e-05
16:54844858 G A 0.336401 -2.1041e-05
16:54856933 G T 0.250088 -2.9316e-05
16:54857906 C T 0.032543 -5.8388e-07
16:54859732 T G 0.764155 8.3546e-05
16:54860224 T C 0.766898 -3.7203e-05
16:54861911 A G 0.105762 -1.9036e-05
16:54877116 A G 0.074008 -4.0535e-06
16:54882076 T C 0.024379 7.0724e-06
16:54883046 T C 1.463426 -2.3863e-05
16:54885902 A G 1.502149 -3.0611e-05
16:54887723 T C 0.038969 -3.4748e-06
16:54889491 T C 0.065192 -1.1412e-05
16:54890655 A G 0.051472 9.4813e-06
16:54894030 C T 0.076374 -3.8872e-05
16:54896725 C T 0.189348 -2.4156e-05
16:54899439 T C 0.052264 -2.2413e-05
16:54912814 T C 0.068948 -7.1003e-06
16:54915282 A G 0.437878 5.8531e-05
16:54941739 T C 0.359407 1.5874e-05
16:54943245 C T 0.579270 4.7783e-06
16:54964206 G C 0.076712 -1.0582e-05
16:54967096 A C 0.662704 -6.6880e-06
16:54973062 A G 0.135017 3.6243e-06
16:54973941 G A 0.076537 4.5928e-05
16:54981301 G T 0.022000 -4.9038e-06
16:54981732 C G 0.076543 -5.7773e-06
16:54982880 T C 0.085187 1.3173e-05
16:54986139 C T 1.583278 -3.0610e-05
16:54986256 A G 1.657413 -9.9231e-06
16:54992278 A G 0.070740 -6.0164e-06
16:54996637 A G 0.914434 -1.0225e-05
16:54996727 A G 0.049622 -2.4098e-05
16:54996827 C G 0.751652 7.3558e-06
16:54997001 T G 1.623961 -4.6955e-05
16:54998943 C T 0.680796 -3.5029e-05
16:55000915 G C 0.372429 3.1281e-06
16:55001471 G A 0.206055 -2.2378e-05
16:55003508 T C 0.278988 2.2861e-05
16:55009145 T C 0.381170 -1.6770e-06
16:55011398 T G 0.393806 -1.5465e-05
16:55018268 A G 0.498179 -2.1469e-05
16:55020213 G A 1.753314 3.7466e-05
16:55030709 A G 0.077880 2.0132e-06
16:55033937 T C 0.035847 -3.0134e-05
16:55035688 T C 0.290673 3.0790e-05
16:55036595 T G 0.088381 1.0630e-05
16:55038197 G T 1.047970 -2.0526e-05
16:55041428 A C 0.591568 -6.7661e-06
16:55044859 A G 0.050317 -1.2801e-05
16:55048320 G A 0.125568 7.1649e-06
16:55064926 G A 0.319526 4.9963e-07
16:55069693 A G 0.974218 3.1645e-05
16:55071338 G A 0.077838 1.5055e-05
16:55074310 T C 0.081220 1.4393e-05
16:55079035 A G 0.035305 5.9689e-05
16:55079850 C T 0.105298 -8.1271e-06
16:55080056 C T 0.177420 2.7485e-06
16:55083319 G A 0.073044 -3.9690e-05
16:55084317 T C 0.029472 1.5117e-05
16:55090177 A G 0.030579 2.0277e-06
16:55090769 T C 0.150713 4.4517e-05
16:55093418 T C 0.135737 4.4816e-06
16:55094813 G A 0.314196 5.4810e-07
16:55096304 A G 0.030874 7.6177e-05
16:55097119 A G 0.209648 8.0212e-06
16:55099215 C T 0.451533 1.3651e-05
16:55103160 C T 0.038609 -1.0182e-05
16:55107147 T C 0.142274 -3.6018e-06
16:55109942 A C 1.395108 -2.9540e-05
16:55113033 G A 0.115350 4.4220e-05
16:55113110 T C 0.031407 4.8747e-05
16:55118668 A G 0.696814 -3.3328e-05
16:55122421 C T 0.381764 5.2722e-05
16:55128197 T C 1.430874 -2.5549e-05
16:55128275 G C 0.141924 1.3735e-04
16:55129606 T G 0.140979 1.9671e-05
16:55136293 G C 0.240211 1.8314e-05
16:55136414 A C 0.066260 -2.7794e-05
16:55136442 C T 1.927758 2.9323e-07
16:55138277 G A 0.144118 1.9579e-05
16:55141022 T A 0.209518 2.7614e-05
16:55142949 T C 1.761773 -7.5992e-06
16:55143321 G A 0.076572 3.5069e-07
16:55143936 A G 0.027917 2.8996e-05
16:55150337 C T 0.276531 2.4027e-05
16:55151584 T C 1.865600 3.4124e-05
16:55153261 T C 1.811852 3.0901e-05
16:55153479 G A 1.540891 1.9326e-06
16:55155404 T C 0.088046 8.8755e-05
16:55156322 C G 1.883777 6.4706e-05
16:55156505 C T 1.835008 5.1960e-05
16:55159585 T C 1.708450 4.7029e-05
16:55159895 T C 0.224004 1.4351e-05
16:55160750 T C 0.020828 -3.0134e-05
16:55165949 T C 0.083823 -4.9267e-05
16:55166268 T C 0.261393 2.3451e-05
16:55166464 A G 0.040002 -1.5175e-05
16:55167762 T C 0.084456 2.8280e-05
16:55171874 C T 0.445535 1.2594e-05
16:55172951 A G 0.118138 -1.0831e-05
16:55178799 C T 0.891700 -1.6467e-05
16:55182481 C T 0.030923 9.8043e-06
16:55189756 A G 0.138272 -1.2754e-05
16:55192154 C A 0.088471 1.1053e-05
16:55196138 T C 0.412762 -7.8015e-08
16:55197680 A G 0.542192 -2.9124e-05
16:55200035 C T 0.875354 1.1487e-05
16:55201741 A G 0.028245 -2.7217e-05
16:55203273 A G 0.074118 -2.4610e-05
16:55211634 A G 0.443617 1.0374e-06
16:55217132 G A 0.448151 -5.5229e-06
16:55218131 C T 0.372851 -2.8708e-06
16:55220800 G A 0.275006 1.4440e-05
16:55223180 G A 0.177381 -4.1840e-06
16:55223305 T C 0.075053 1.3219e-06
16:55225083 C T 0.554270 1.1206e-05
16:55225181 T C 0.356557 -1.8908e-05
16:55230377 G A 0.723417 2.2687e-06
16:55230853 C A 1.888834 -8.8837e-06
16:55231327 A G 0.038499 -1.6446e-05
16:55234326 A G 0.248111 5.5877e-06
16:55237683 T G 0.098008 -1.1090e-05
16:55239520 T C 0.051073 -6.4781e-06
16:55240061 T C 1.915654 -1.3581e-06
16:55244434 G A 0.044406 -3.3511e-05
16:55245037 A G 0.270186 4.3638e-07
16:55249668 A G 0.059029 -1.7175e-06
16:55250966 T G 0.947632 -2.5382e-06
16:55256412 C T 0.059337 -1.9654e-06
16:55256700 A G 0.098206 -3.2915e-05
16:55271541 C T 0.038083 5.9267e-06
16:55272629 T C 1.290982 -1.1659e-05
16:55278070 A G 1.170000 -5.4344e-06
16:55278457 C G 0.235050 2.6942e-05
16:55279211 C A 0.327614 3.9837e-07
16:55287217 C T 0.195184 -1.3765e-05
16:55288862 T C 0.097583 -1.9374e-06
16:55289796 A G 0.072531 -2.2883e-05
16:55291750 T C 0.650837 4.9812e-06
16:55293195 G A 1.442825 1.9929e-05
16:55295529 A C 0.060814 -1.5345e-05
16:55298241 G A 0.113633 -8.8870e-06
16:55301887 T C 1.589487 -1.4132e-05
16:55304133 G A 0.251701 -1.9913e-05
16:55306160 C T 0.059259 1.2017e-05
16:55307089 T C 1.316896 -6.9632e-05
16:55309388 C T 0.293296 1.7710e-05
16:55309840 T C 1.100351 -7.6904e-05
16:55316041 T C 0.033208 -6.4047e-06
16:55316678 C T 1.630216 -2.5616e-05
16:55317337 A G 1.371868 -3.6934e-05
16:55318105 C T 0.391171 2.5735e-05
16:55318390 G A 0.127584 -3.4288e-06
16:55319048 G A 0.896802 -1.2279e-04
16:55326624 C T 0.710803 9.6380e-05
16:55330376 C A 0.093619 6.6743e-05
16:55344508 A G 0.682201 2.7826e-05
16:55351090 T C 0.091724 -1.7683e-05
16:55351423 T C 1.562174 -2.2494e-05
16:55354915 C T 0.080373 -3.0105e-05
16:55358364 A G 0.071450 -9.7432e-06
16:55359866 C A 0.056406 1.7307e-06
16:55362502 A G 0.717896 7.3249e-06
16:55379204 T C 0.048798 -1.9768e-05
16:55391766 T C 0.031809 -2.5936e-05
16:55396065 C A 0.040985 2.8295e-05
16:55397254 A C 0.142839 2.3229e-06
16:55401333 C T 0.507699 2.7762e-05
16:55401815 C T 0.115363 -3.4185e-05
16:55404755 T C 0.582814 -1.7023e-05
16:55406863 G A 0.048444 9.0595e-06
16:55410834 G T 0.245199 -1.1369e-05
16:55444665 A G 0.032351 -1.8565e-05
16:55445164 C T 0.735264 -2.9968e-06
16:55451244 C T 0.073956 1.7532e-05
16:55451757 T C 0.599118 -2.3424e-05
16:55458156 C G 0.057909 -4.6891e-06
16:55461854 T G 1.342250 -8.2364e-06
16:55463001 T C 0.053167 -5.5260e-06
16:55464626 A C 0.552472 2.2989e-05
16:55464722 A G 0.137292 1.5643e-05
16:55471946 C T 0.580578 1.0867e-05
16:55474111 C T 1.232969 -3.3814e-05
16:55476963 T C 0.243729 -5.9191e-05
16:55480154 A C 1.788495 -4.3175e-05
16:55481747 T C 1.787207 -3.9896e-05
16:55485689 A G 0.105051 -1.9236e-05
16:55491302 T G 1.120933 -6.8004e-06
16:55491927 G A 1.606872 2.9008e-05
16:55493178 T G 1.756222 1.0691e-05
16:55494913 T C 0.020403 3.5506e-06
16:55496169 G T 0.034906 1.2370e-05
16:55500220 G A 1.193403 -2.3796e-05
16:55502376 G T 0.806828 -1.1914e-05
16:55507127 C T 0.497403 3.3465e-05
16:55509023 T C 0.392466 3.2566e-06
16:55509841 G A 0.139454 2.1957e-05
16:55509900 G A 0.741983 -3.4879e-06
16:55509995 T C 0.028625 2.9578e-05
16:55510822 T C 1.241012 7.9909e-06
16:55511806 T C 0.513441 6.7337e-06
16:55512053 A G 0.191475 -3.1835e-05
16:55514583 C T 1.956058 -2.8450e-05
16:55515415 C A 1.679020 3.2915e-07
16:55517162 G A 0.723874 1.1502e-05
16:55519136 A C 0.058876 5.9024e-06
16:55520608 G A 0.154096 -1.5927e-06
16:55523545 A G 0.032212 9.4700e-06
16:55531451 G T 0.032500 -3.3197e-06
16:55531746 C T 0.887240 8.1736e-06
16:55533270 G A 0.692549 1.7210e-05
16:55539513 C T 0.055280 -8.6976e-06
16:55540827 T G 1.897990 1.8105e-05
16:55540973 T C 0.917689 6.8774e-06
16:55562466 A G 1.308581 -1.6146e-05
16:55565766 A G 0.129005 6.2672e-06
16:55568645 A G 0.965331 1.2108e-06
16:55569554 C T 0.103626 3.3795e-06
16:55569652 C T 0.079377 1.9887e-05
16:55574447 G C 0.031108 7.4921e-06
16:55578599 C T 0.258134 -2.7946e-06
16:55596817 G T 0.126370 4.4422e-05
16:55601388 G A 0.948041 -7.1836e-06
16:55615809 T C 0.032929 2.3157e-05
16:55619574 T C 0.315670 3.6331e-05
16:55626605 T C 0.125600 -7.0676e-07
16:55645558 T C 0.053355 6.2133e-06
16:55648896 A G 0.633254 1.9165e-05
16:55656926 T C 1.019173 -6.5172e-05
16:55659720 A C 0.108368 9.1378e-05
16:55660472 T C 0.039274 2.1672e-05
16:55662820 C G 0.036668 2.0436e-07
16:55665395 A G 0.085716 -5.0342e-05
16:55668541 A C 0.030475 -1.0939e-05
16:55669693 A G 0.032078 -7.4927e-06
16:55675315 T G 0.045935 -2.1970e-05
16:55677327 T C 0.022607 -1.4316e-05
16:55678971 A G 0.044056 -3.4116e-05
16:55680694 A G 0.125623 1.7663e-05
16:55685218 C T 0.650606 6.0772e-06
16:55698510 A G 1.446570 -8.3340e-05
16:55699536 T C 0.025071 4.2225e-06
16:55699855 T C 0.046769 -1.2401e-05
16:55703498 T C 0.045627 -5.1595e-05
16:55703884 A G 0.266742 1.0660e-05
16:55704042 C T 0.105889 1.0345e-05
16:55707254 A G 0.790657 1.1436e-06
16:55712145 T C 0.780865 -7.2045e-05
16:55712519 C G 0.275606 -9.2965e-06
16:55715542 T C 0.061515 4.3672e-05
16:55716159 G A 0.176248 -9.0567e-06
16:55716840 A G 0.612254 4.8626e-05
16:55717077 C T 0.828945 1.4684e-05
16:55718884 C T 1.957652 -1.7823e-08
16:55719143 A G 0.022623 -2.5891e-05
16:55724411 G A 0.920474 1.6316e-05
16:55725541 G A 0.042053 4.3964e-07
16:55725975 G A 0.135017 -1.1682e-05
16:55729396 T C 0.035409 -1.8288e-05
16:55730124 C A 0.662113 1.5423e-05
16:55731164 G A 0.708447 1.6058e-05
16:55733126 C G 0.436518 -5.2650e-05
16:55735350 A G 0.324534 -1.3373e-05
16:55736864 C T 0.054114 2.6676e-05
16:55738340 A G 0.116126 -1.5831e-05
16:55743961 T C 0.132624 -1.8778e-05
16:55744128 A C 0.035470 -9.9082e-06
16:55747177 T C 1.445152 5.2057e-05
16:55748690 T C 0.031455 6.5916e-06
16:55752844 T C 0.055114 7.2165e-06
16:55760186 T C 0.317017 -4.5410e-05
16:55762089 A G 0.054708 -8.9139e-07
16:55768097 G A 1.821145 9.0975e-06
16:55768451 C T 0.031887 -4.3925e-06
16:55780826 A G 1.428641 5.5437e-05
16:55786103 G A 0.068808 1.6883e-05
16:55793373 C T 0.216159 -5.7923e-05
16:55794718 A G 0.374419 1.9099e-05
16:55794951 C T 1.648175 1.5959e-05
16:55798545 T C 1.519128 -3.0006e-05
16:55843985 T C 0.121855 -1.7605e-05
16:55846761 T C 0.313122 -1.6043e-05
16:55850061 C T 1.649467 -7.7139e-06
16:55850731 A G 0.107271 8.8114e-06
16:55853318 T G 1.540985 -1.3213e-05
16:55853545 A C 0.061525 1.7359e-05
16:55861794 G A 1.361092 4.6421e-06
16:55865027 T G 0.044163 -1.9982e-05
16:55866378 C T 0.474144 -1.0047e-06
16:55867581 A G 0.073768 1.6602e-05
16:55867653 G A 0.044773 1.4697e-06
16:55868081 T C 1.086952 -3.2425e-05
16:55870840 T C 0.026811 -1.7677e-05
16:55871840 G T 1.914346 -8.7464e-06
16:55873971 A G 1.943120 -1.7449e-05
16:55875210 A C 0.029044 -8.3932e-06
16:55877700 G A 0.727954 2.3508e-05
16:55879052 G A 0.044331 3.1837e-05
16:55880026 T G 0.062593 -1.8749e-05
16:55880480 C A 0.464163 5.2234e-05
16:55880534 C G 0.462150 5.0681e-05
16:55880874 A G 0.436882 8.8414e-05
16:55881513 A C 0.063638 2.3468e-05
16:55882577 C A 1.444886 1.8765e-05
16:55883515 A G 0.069276 3.6045e-05
16:55884623 A G 1.977552 3.2570e-05
16:55886662 A G 1.664346 7.9207e-06
16:55890398 C G 0.463744 7.2855e-05
16:55891008 A G 0.043257 7.9979e-06
16:55891246 C T 1.556857 1.2482e-05
16:55893813 C T 0.090841 -2.3625e-06
16:55897289 T C 0.085544 2.5708e-05
16:55899703 C T 0.061489 1.9516e-05
16:55901189 C T 0.575160 1.5970e-04
16:55902906 G C 1.537110 -1.1030e-05
16:55905676 T C 0.212404 -2.5419e-05
16:55906090 A C 1.229733 1.5628e-05
16:55906358 C G 1.249938 2.4305e-06
16:55906487 A C 1.053803 -1.1343e-05
16:55907228 C A 0.351000 1.1680e-06
16:55907811 T C 0.313300 3.3669e-05
16:55908870 T C 0.029410 -2.8752e-06
16:55909871 G T 0.124325 3.5747e-06
16:55910082 T C 0.030839 1.0836e-06
16:55910495 A G 0.028859 -3.1209e-05
16:55910804 G A 0.632771 1.1741e-05
16:55918202 C T 0.020984 -2.1717e-05
16:55922429 G A 0.655189 6.7828e-06
16:55929219 C A 1.497507 1.1272e-06
16:55933561 A G 0.325196 -3.9592e-06
16:55939738 A G 0.271461 2.4467e-05
16:55945309 G A 0.022276 -1.9256e-05
16:55953910 T C 0.681263 8.8799e-06
16:55964915 C T 0.189365 -8.7400e-06
16:55970518 A G 0.094019 -1.8089e-05
16:55978728 A G 0.020640 -1.2394e-05
16:55979312 A G 0.106882 -1.6174e-05
16:55981520 A G 0.045896 -1.4839e-05
16:55981560 C T 0.041079 -1.1627e-05
16:55988208 T C 0.022818 2.2029e-05
16:55992136 C A 1.100647 -1.6068e-05
16:55999466 G A 0.038437 -9.5937e-06
16:56005115 G A 0.398247 -1.9326e-05
16:56026364 A G 0.074138 -1.6085e-05
16:56026433 T C 0.059279 -1.7240e-05
16:56029539 T C 0.035324 5.8133e-06
16:56039807 G A 0.896192 5.6395e-06
16:56040620 G A 1.890814 1.9324e-05
16:56042683 G A 1.966389 -3.1186e-06
16:56044104 G A 0.033873 -1.6727e-05
16:56045485 G T 0.035026 -2.4836e-06
16:56051522 T C 0.026690 5.6427e-06
16:56056048 C G 1.942429 1.5482e-05
16:56069494 C T 1.006706 1.9385e-05
16:56074452 C G 0.279336 2.5841e-05
16:56078061 T C 0.104571 2.0865e-05
16:56078713 C T 0.708259 7.6731e-06
16:56085179 T C 0.042712 -1.1874e-06
16:56089863 A G 0.118245 4.1895e-05
16:56093466 C T 0.934045 -5.0171e-05
16:56105327 A C 0.027375 1.0682e-05
16:56106553 G T 0.045052 -2.9383e-05
16:56111361 G A 0.045740 4.4395e-05
16:56118383 T G 0.056792 1.5261e-07
16:56118506 A G 0.109719 -4.9125e-06
16:56136260 C G 0.038791 4.8523e-06
16:56145516 C T 0.048343 1.4248e-05
16:56150365 T C 0.057695 3.0269e-05
16:56158718 G A 0.883686 4.5089e-05
16:56177708 G A 0.311768 1.9640e-05
16:56184240 A G 0.908380 -4.0759e-05
16:56229881 C T 0.294069 -1.8576e-05
16:56232629 T C 0.204834 -3.2952e-05
16:56237717 A G 0.036834 1.2089e-05
16:56238809 T C 0.047120 -4.8279e-06
16:56246016 T C 0.145504 -6.3297e-06
16:56250525 T C 0.041439 1.4321e-05
16:56253141 T C 0.163005 -1.7064e-05
16:56257581 T G 0.028524 -5.1199e-05
16:56273886 C T 1.210456 4.3063e-05
16:56278442 T A 0.115324 -1.6468e-05
16:56289930 G A 0.051885 9.9810e-07
16:56304011 T C 0.043040 -1.2781e-06
16:56305652 G A 0.129583 -1.8762e-05
16:56306640 G A 0.652745 2.1377e-05
16:56309356 G A 0.022218 3.3681e-05
16:56313305 C A 0.036327 3.4088e-05
16:56318993 T C 0.044900 -2.6268e-05
16:56324433 A C 0.291946 1.2965e-05
16:56332552 T C 0.022455 3.5172e-05
16:56342646 T C 0.028375 -2.2051e-05
16:56343329 A G 1.008965 2.6122e-06
16:56345823 T G 0.064391 3.3658e-05
16:56347201 T C 0.022558 -4.7819e-06
16:56359488 C T 1.720207 -1.4835e-05
16:56363528 G C 0.308418 -3.2277e-06
16:56367061 A G 1.487552 3.9374e-06
16:56368407 A G 0.041066 1.0044e-05
16:56368689 T C 0.753359 2.3016e-05
16:56371382 G C 0.736949 -2.2019e-05
16:56372461 C T 0.915553 -1.2986e-05
16:56372907 C A 0.650623 7.8311e-05
16:56376123 C G 0.716847 -4.3590e-05
16:56378611 G A 1.390379 -1.3501e-05
16:56380570 G A 0.221755 -2.2744e-05
16:56381197 T G 0.618791 -2.9475e-05
16:56381277 T C 0.391456 -1.4845e-05
16:56387288 C T 0.424139 -6.4500e-05
16:56388893 T C 0.043218 -3.3491e-05
16:56398371 A G 0.324878 -1.7180e-05
16:56404119 T A 0.058399 2.5919e-05
16:56412696 C T 1.168098 -4.4292e-05
16:56419628 A G 1.083064 -2.4339e-05
16:56436325 A G 0.024370 1.2822e-05
16:56454228 T C 0.068143 -2.2691e-06
16:56456298 G A 0.493054 -1.9298e-05
16:56471410 C T 0.341386 -9.9071e-06
16:56483998 A G 0.044088 7.8778e-06
16:56485251 T G 0.159867 1.8295e-06
16:56486700 G A 0.167546 -1.1288e-06
16:56500132 T C 0.079594 -3.2380e-05
16:56505773 C A 0.164158 -1.8798e-05
16:56509167 G C 0.046126 2.6788e-05
16:56514963 T C 0.059431 -2.5842e-05
16:56521672 C T 0.053530 8.6256e-06
16:56535613 C A 1.231460 -2.4506e-05
16:56543142 A G 0.502334 -3.0166e-05
16:56545175 C T 0.345197 -8.5227e-06
16:56555788 A T 0.539602 -2.3766e-05
16:56559464 A G 0.085894 -4.6558e-05
16:56561039 T C 0.035503 -1.5640e-05
16:56561494 G T 0.752467 2.6226e-05
16:56570047 T C 0.072940 2.6843e-05
16:56574218 A G 0.365035 1.9521e-05
16:56575062 T G 1.531494 -1.3209e-06
16:56575717 G A 1.854301 -2.2186e-05
16:56575991 C T 0.079240 2.3924e-05
16:56576028 G T 0.222667 -2.4934e-05
16:56576069 C T 0.317387 -6.3661e-06
16:56576353 A C 0.081246 1.8840e-06
16:56576538 G A 0.540099 -4.7798e-06
16:56578118 A G 1.137068 1.2559e-04
16:56578292 C T 0.148045 -3.5732e-05
16:56583042 G A 1.850887 3.3132e-05
16:56583516 G T 0.596596 -2.6661e-05
16:56583726 T C 0.109021 3.3612e-05
16:56585730 A G 0.137165 2.6348e-05
16:56586276 A G 0.084041 8.5802e-06
16:56589787 G T 0.173908 4.2769e-05
16:56595221 G A 0.049119 -4.4006e-05
16:56596155 T G 0.170987 3.2328e-05
16:56597350 A G 1.950608 1.4172e-05
16:56597606 A C 0.028956 1.1204e-05
16:56597636 T G 1.064430 8.6502e-06
16:56599702 T G 0.045721 2.2566e-05
16:56601720 G A 1.950589 1.8063e-05
16:56602798 A G 0.278193 -2.6242e-05
16:56603639 T G 0.134244 1.1553e-05
16:56604603 T C 0.408364 -6.2118e-06
16:56606138 C T 0.698937 2.1474e-05
16:56607816 T C 0.087537 1.3766e-05
16:56608590 T G 0.152856 -2.7612e-05
16:56617724 G T 0.996991 -1.0198e-05
16:56619068 G T 1.712034 2.8510e-05
16:56624443 C A 0.617340 1.1544e-05
16:56628166 T C 0.249601 6.1393e-05
16:56635923 C T 0.048450 2.8259e-05
16:56638021 A G 0.078880 -1.7374e-05
16:56639234 G A 1.659526 2.7983e-05
16:56639494 A G 1.113432 -1.2108e-05
16:56639588 C T 0.111494 -2.3744e-05
16:56643515 G A 0.032832 -3.5488e-05
16:56643517 G A 0.317328 3.1178e-05
16:56644998 C A 0.161415 -1.9823e-05
16:56645054 A G 0.333830 4.4498e-05
16:56651601 A C 1.625682 2.6634e-05
16:56652431 A G 0.225737 2.7561e-05
16:56652671 G A 0.361936 1.4973e-05
16:56653745 T G 0.123786 -1.4582e-05
16:56654408 C T 0.035207 2.4529e-05
16:56663028 A G 0.509001 2.1265e-05
16:56665765 T C 0.063946 -1.0517e-05
16:56668256 T C 1.266924 -3.2342e-06
16:56668551 T C 0.201556 5.6098e-06
16:56674998 T A 0.250204 -2.9796e-05
16:56679799 G A 0.234991 2.7625e-06
16:56681702 T C 0.096268 7.2251e-06
16:56686242 T C 0.747855 -4.2081e-05
16:56686704 A G 1.041248 2.7783e-05
16:56687452 T C 0.232946 1.7439e-05
16:56696518 T C 0.552673 3.0646e-05
16:56699723 C G 0.067043 3.1147e-05
16:56699967 T C 1.869891 -1.4035e-05
16:56700722 T G 0.127438 2.0911e-05
16:56701798 C G 0.037369 -6.2302e-06
16:56701977 A T 0.075556 4.4622e-06
16:56717509 C T 1.270095 -7.1388e-06
16:56721773 T A 0.343730 7.1156e-06
16:56724875 T C 0.101523 1.4383e-05
16:56725173 G A 0.841221 -2.0356e-05
16:56727030 G A 1.212222 2.7158e-06
16:56730610 A G 0.196197 1.7828e-05
16:56732204 A G 0.253015 -2.3694e-05
16:56735443 G T 0.507400 6.7951e-07
16:56735782 A G 0.485972 4.3038e-06
16:56737279 C T 0.735017 3.3397e-05
16:56737502 G T 0.057068 -6.0796e-06
16:56738784 A C 0.131927 -2.9295e-05
16:56762629 G A 0.055786 -4.7794e-05
16:56772453 C T 1.649321 5.7566e-06
16:56796760 T G 0.039307 8.8418e-06
16:56803025 G A 0.088348 1.2774e-05
16:56803706 C A 0.476065 3.1827e-06
16:56809746 T G 0.043059 -1.8487e-06
16:56811692 C T 0.614123 -5.0718e-06
16:56821659 A G 0.107404 3.0209e-05
16:56822912 A G 0.050959 -2.0097e-05
16:56825435 T C 0.034996 2.8616e-07
16:56845390 C A 0.024561 -4.5269e-06
16:56854865 T C 0.079971 -4.9816e-06
16:56857230 G A 0.105603 -3.2662e-05
16:56859897 G A 0.108865 -6.1656e-06
16:56861444 C G 0.043527 -3.7533e-06
16:56863027 A G 0.028693 -1.2654e-05
16:56866502 C T 0.517375 6.6710e-06
16:56870867 C A 0.050700 -4.2665e-06
16:56873814 G A 0.065793 2.7658e-05
16:56873840 A G 0.334180 -1.0732e-06
16:56883438 A G 1.084943 7.3896e-06
16:56883660 T C 0.153024 7.7913e-06
16:56883924 G A 0.859842 -2.0698e-05
16:56892818 G A 0.038074 -1.1234e-05
16:56897259 G C 1.623582 2.6023e-06
16:56899006 T C 1.391904 -2.3134e-05
16:56899553 A G 0.045325 7.3932e-05
16:56900931 T C 0.177943 3.3620e-05
16:56908045 T C 0.410431 -2.7119e-05
16:56909322 G A 0.537392 8.8714e-06
16:56910286 A G 0.042887 1.0737e-05
16:56911656 A C 1.345534 1.7022e-05
16:56913875 A G 0.020481 3.6457e-06
16:56916945 T C 1.197577 7.5983e-06
16:56917169 T G 0.695983 2.8811e-05
16:56918125 A C 0.093600 -2.6625e-07
16:56920146 A G 0.170500 1.2948e-05
16:56920969 T C 0.179760 -3.3397e-06
16:56927244 T C 0.086965 1.2756e-05
16:56930251 C T 0.332882 1.8716e-05
16:56935163 T C 0.069188 -1.7562e-06
16:56937463 G A 0.021721 -6.8684e-06
16:56938134 T C 0.084985 -2.1283e-05
16:56938301 A G 0.021630 4.9047e-05
16:56946581 A G 1.070003 -3.4443e-05
16:56962630 T C 0.567244 1.2857e-05
16:56967177 G T 0.106859 2.7694e-05
16:56969148 A G 0.277998 -1.1621e-04
16:56977898 A G 0.224449 8.5295e-06
16:56978116 C T 0.528362 -8.2969e-05
16:56985139 G A 1.211290 -1.1478e-06
16:56985555 G A 1.560736 7.5923e-06
16:56988044 T C 0.662820 -1.2353e-05
16:56991524 A G 0.311927 1.1304e-05
16:56991624 A G 0.380054 -1.9841e-05
16:56992420 A G 0.069665 9.5626e-06
16:56993324 A C 0.650058 -1.2106e-05
16:56994894 A G 1.017602 -3.1764e-05
16:56995236 A C 0.972086 -1.4549e-05
16:56996288 A G 0.865847 -2.1612e-05
16:56997233 A G 0.523162 -3.3708e-05
16:57002732 G T 1.582067 2.3919e-05
16:57005479 A C 0.880979 -3.0088e-05
16:57006590 T C 0.356444 -1.4124e-05
16:57007353 T C 0.104340 1.7645e-05
16:57008508 T A 1.757527 -4.3646e-05
16:57009985 C T 0.686125 -5.3782e-05
16:57010232 T C 0.135854 -1.0862e-05
16:57011243 T C 0.153596 1.4419e-05
16:57011452 A G 0.690277 2.8643e-05
16:57015091 C G 0.112358 -2.7894e-06
16:57016092 A G 1.369313 -1.7754e-05
16:57017319 A G 0.079331 9.5375e-08
16:57019532 A C 1.200280 1.6847e-05
16:57020327 G C 0.241610 1.0609e-05
16:57020626 A C 0.052605 -2.8827e-05
16:57021433 G A 0.275324 1.4483e-05
16:57024662 C T 0.808048 8.7856e-06
16:57026294 A G 0.586836 -3.5506e-05
16:57027765 T A 0.607800 3.4640e-06
16:57031210 C T 0.380804 -4.0861e-05
16:57032819 T C 0.099653 1.7014e-05
16:57033696 A G 0.204029 3.1906e-05
16:57037903 C T 1.607103 -2.0398e-05
16:57038767 C T 0.682081 -3.8263e-05
16:57046823 C T 0.261396 1.4077e-05
16:57047164 T C 0.958684 4.6673e-06
16:57047299 C T 0.104460 -1.1604e-05
16:57051154 T G 1.133514 -1.8091e-06
16:57052343 C T 0.024243 1.2576e-05
16:57056463 C A 1.451248 4.5555e-05
16:57056609 G A 1.436015 5.4289e-05
16:57058582 G A 0.653135 -4.2212e-06
16:57058999 T C 0.525545 6.3291e-07
16:57059427 T C 0.339780 -1.4776e-05
16:57059484 T C 0.055445 9.1442e-06
16:57060097 T C 0.131125 5.7524e-05
16:57060353 C T 0.208914 6.3639e-06
16:57060724 A G 0.099254 -1.4673e-05
16:57065121 A C 0.627827 -2.8994e-06
16:57069650 T G 0.833194 4.9731e-06
16:57069803 T C 0.044104 -3.8095e-05
16:57071114 G A 1.966500 1.3752e-05
16:57071236 T C 0.199394 1.7902e-05
16:57074451 C T 1.294176 -3.5938e-06
16:57076115 G T 1.966055 1.0059e-05
16:57076697 T C 0.579915 2.1370e-05
16:57076976 C T 1.601497 4.0708e-06
16:57078763 C A 0.066757 -1.2900e-05
16:57080528 A C 0.554841 2.3301e-05
16:57081027 T G 1.211595 -2.5411e-05
16:57082024 T C 0.088442 -7.2381e-06
16:57082366 T G 0.270036 1.3856e-06
16:57083353 G A 0.144381 2.1391e-05
16:57087095 T G 0.187644 -2.2215e-05
16:57091950 A C 0.112172 2.3875e-05
16:57093436 T G 0.054062 -4.0086e-05
16:57096098 T C 0.088481 8.5253e-06
16:57101373 G A 0.091480 6.2674e-05
16:57103854 C T 0.940196 3.4341e-06
16:57107426 A C 0.049129 -2.6493e-05
16:57108821 A G 0.293342 2.7389e-06
16:57111364 C G 0.332016 1.2458e-05
16:57111416 A G 0.040131 -1.0389e-05
16:57112289 T C 0.092834 2.9974e-05
16:57114015 G A 0.244190 1.6975e-05
16:57116287 G A 1.521585 -6.8080e-06
16:57116458 C T 0.048054 -1.9948e-05
16:57117851 G C 1.175771 9.2298e-06
16:57118381 C T 0.115869 4.4923e-05
16:57118872 T C 0.056455 3.3842e-05
16:57125333 A G 0.034704 -1.8676e-06
16:57128132 A C 0.228431 6.1892e-06
16:57128388 A G 0.126366 3.2378e-05
16:57128745 A G 0.202234 -1.9714e-05
16:57133261 G A 0.027671 -1.8379e-05
16:57135052 A G 0.037983 1.3003e-05
16:57141222 G A 0.061268 5.7866e-06
16:57145502 A G 0.161045 -7.3508e-06
16:57146656 C T 0.900298 2.1277e-05
16:57147774 T G 0.111049 1.1570e-05
16:57148687 G A 0.629239 1.2044e-05
16:57150943 G T 0.148393 3.7984e-05
16:57151854 T C 1.450813 -3.2782e-06
16:57157035 T G 1.149172 -3.9739e-05
16:57157206 T C 0.970914 -1.3665e-05
16:57158352 A C 0.089104 -1.5973e-05
16:57159248 T C 1.276953 -2.0895e-05
16:57160869 G C 0.045870 1.3794e-05
16:57161020 T C 0.037755 6.2019e-05
16:57161504 C T 0.098089 7.0696e-06
16:57161828 A G 0.069665 -1.4573e-06
16:57172007 T C 0.070821 -6.9229e-06
16:57179613 G A 0.062034 -3.3313e-05
16:57183274 G A 0.057552 -1.5216e-05
16:57183424 C T 1.886286 -5.4971e-06
16:57184743 G A 0.153966 -1.2939e-06
16:57188741 C G 0.068808 -7.4366e-06
16:57201410 A C 0.053176 9.5135e-06
16:57208769 A G 0.082009 -2.4826e-05
16:57212650 G A 1.760796 -2.9331e-06
16:57221865 T G 0.954834 -1.9523e-05
16:57224563 A G 0.042115 6.7301e-05
16:57227013 G A 0.022033 1.0022e-05
16:57246462 T A 0.055163 4.5752e-05
16:57247654 G A 0.126873 -1.9789e-06
16:57257948 C T 0.091613 1.3267e-05
16:57261800 T C 0.036827 1.8169e-05
16:57276202 C T 0.144037 1.0308e-05
16:57278400 G A 0.075647 -2.7877e-06
16:57296834 T C 0.182889 -1.2158e-05
16:57298066 T C 0.088189 1.8447e-05
16:57298352 T C 0.054939 -7.7531e-06
16:57302162 G A 0.171558 -4.6611e-05
16:57303156 C T 1.081357 1.7420e-06
16:57307608 G A 0.992044 -4.3023e-06
16:57314650 T C 0.967133 3.8834e-06
16:57315367 T C 0.687463 1.1981e-05
16:57319479 A G 0.614305 -8.9482e-07
16:57321338 T C 0.030550 -3.2170e-06
16:57321562 G A 0.481651 -9.4447e-06
16:57323644 A G 0.633485 -1.6078e-05
16:57324070 T C 1.147617 1.1755e-05
16:57328962 T C 0.135185 -1.5145e-06
16:57331246 C T 0.585755 -1.5487e-05
16:57331451 C T 1.108511 1.4243e-05
16:57334332 T C 0.059415 -1.4909e-05
16:57336951 G C 0.795175 -6.4253e-05
16:57341148 G A 1.689027 1.4570e-04
16:57342194 A G 1.173110 3.9276e-05
16:57347385 A G 0.517729 2.9031e-05
16:57350031 C G 1.871780 3.8935e-05
16:57358560 A G 0.562349 3.1940e-06
16:57375267 C T 0.156024 7.9616e-06
16:57382169 C T 0.130404 -2.2798e-05
16:57383406 C T 1.905170 2.6347e-04
16:57390468 T C 0.084489 2.7872e-05
16:57392241 C T 1.416407 6.2892e-05
16:57392733 C A 1.904933 3.0166e-04
16:57394037 C G 0.051625 -1.4971e-05
16:57395488 C T 0.323051 -4.8859e-06
16:57402981 A G 0.021734 -7.8728e-06
16:57405796 T C 0.084333 6.4628e-06
16:57410082 T C 0.114023 -1.6189e-06
16:57412802 G C 1.145562 1.1100e-04
16:57414623 G A 1.603853 1.0807e-04
16:57420332 C G 0.061398 -2.9450e-07
16:57426936 T C 1.906731 2.5071e-04
16:57433341 C T 1.574982 9.8407e-05
16:57441937 T C 0.028777 -1.6362e-05
16:57444709 T C 0.118898 3.3417e-06
16:57446378 T C 0.053241 2.0019e-06
16:57449687 A G 0.074923 -1.4923e-05
16:57453897 A G 0.267943 3.4958e-05
16:57464236 A G 0.063183 -4.1790e-06
16:57474687 C G 0.117512 2.4173e-06
16:57477934 T C 1.492697 1.0530e-04
16:57493283 A G 0.070811 -2.3975e-05
16:57499163 T G 0.041809 2.3670e-06
16:57499841 G A 1.115149 3.1478e-05
16:57505625 G C 0.048496 -4.3428e-07
16:57506236 G A 0.046548 -7.7311e-06
16:57510499 C A 0.130791 -2.1059e-05
16:57513539 A G 0.115918 -5.4227e-06
16:57517146 A G 0.056351 2.8725e-05
16:57521274 C T 1.223579 2.1293e-05
16:57527946 G A 1.510591 1.2174e-04
16:57532256 G A 0.622712 3.5919e-06
16:57538340 C T 0.386555 -2.3474e-05
16:57540758 A G 0.313050 2.0891e-05
16:57542685 A G 0.042790 8.0767e-06
16:57550078 T C 0.048710 1.6273e-05
16:57551892 T C 0.440848 -2.3683e-05
16:57553833 C T 0.024762 2.7054e-05
16:57562220 C T 0.807480 -2.0186e-05
16:57563671 C T 0.241817 1.3592e-05
16:57565774 T C 0.635166 -3.4306e-05
16:57568576 G A 0.091412 -2.0944e-05
16:57569447 G A 0.600916 -5.7978e-05
16:57576420 T G 0.206655 -9.5691e-07
16:57577631 T C 0.049804 1.1268e-05
16:57586235 T C 0.832830 -6.8214e-05
16:57589601 A G 0.033542 3.6861e-06
16:57594180 T C 0.685298 -4.5455e-05
16:57601792 T C 0.540998 -2.4602e-05
16:57609020 A G 0.027846 1.9365e-06
16:57614448 A G 0.076598 -1.9027e-06
16:57617605 G A 0.413840 -1.7250e-05
16:57623550 A G 0.177096 -3.0308e-05
16:57628071 C T 0.077841 -1.1501e-05
16:57630454 T C 1.347871 7.1247e-06
16:57633543 C T 0.313372 2.1677e-05
16:57633959 T C 0.042890 2.6520e-06
16:57635445 C A 0.950345 2.9733e-06
16:57636086 T C 0.023341 1.7689e-05
16:57637734 G A 0.167069 7.1797e-07
16:57639037 G T 0.031728 1.2580e-05
16:57642959 T C 0.026450 -4.0100e-05
16:57645507 A G 0.828581 -1.0897e-04
16:57646369 T C 0.073411 1.9548e-05
16:57647543 T C 1.062343 -3.5501e-05
16:57648161 G A 0.070655 -1.2373e-05
16:57648247 A G 0.080594 5.6594e-06
16:57651648 A C 0.924554 -1.6838e-05
16:57651985 T C 0.968772 1.8897e-05
16:57655481 T C 0.027794 -1.3281e-05
16:57655792 A G 0.530066 3.1763e-05
16:57656238 A G 0.127129 -2.6082e-05
16:57658984 G T 0.687086 -2.7170e-06
16:57660418 T C 0.082814 6.6265e-05
16:57661071 G A 1.630229 2.9788e-06
16:57663310 C G 0.031546 -1.4419e-05
16:57664233 T C 0.712949 -2.2087e-05
16:57664330 C T 0.646695 2.5367e-05
16:57664983 G T 0.463848 1.9193e-05
16:57665024 A G 0.748319 1.3876e-05
16:57665637 T C 0.159464 -1.7466e-05
16:57666356 T G 0.502395 -1.2652e-05
16:57667568 A C 0.919517 -1.0868e-05
16:57668310 A C 0.089520 -5.5391e-06
16:57670541 A G 0.497692 1.9107e-05
16:57670667 G A 0.055150 9.5453e-07
16:57677698 A C 0.192867 -9.1565e-07
16:57677789 G A 0.096492 -1.3178e-05
16:57680589 C T 1.035892 -4.4979e-07
16:57680703 T C 0.114672 8.7857e-06
16:57685963 A G 0.061674 -5.0225e-06
16:57686303 C T 0.872611 3.6856e-06
16:57689385 G C 0.950073 -5.3190e-06
16:57689805 C A 0.511055 -1.3453e-05
16:57692456 C T 0.436453 -1.6252e-05
16:57693498 C T 0.075904 4.3553e-05
16:57694033 A C 0.469457 -7.0506e-06
16:57696229 A G 0.096959 1.3236e-05
16:57697236 T C 0.042770 -1.4146e-05
16:57698422 A G 0.038908 -1.0437e-05
16:57698714 A C 0.103331 -8.6449e-06
16:57699013 G A 1.246923 2.6460e-05
16:57700469 A G 1.050563 -7.2394e-06
16:57701886 A G 0.036139 1.4698e-05
16:57702274 T G 0.176323 2.3239e-05
16:57702839 G A 0.192098 3.5404e-05
16:57703093 G A 1.553839 8.9980e-06
16:57704283 A G 0.055591 2.3501e-05
16:57707832 A G 0.274772 4.0834e-05
16:57708297 C T 0.686849 3.4738e-06
16:57708416 T C 0.541826 -3.3567e-05
16:57714755 A G 0.466854 8.1779e-06
16:57715210 T C 0.061103 -3.5400e-06
16:57716824 A C 0.390849 1.7207e-05
16:57720331 T C 0.041624 -1.1329e-05
16:57723202 A G 0.101208 -3.5452e-11
16:57723752 G A 0.268446 1.6029e-05
16:57729213 A G 0.035058 -5.8203e-06
16:57729431 G A 0.257787 1.2768e-05
16:57729602 G A 0.132378 -3.0605e-06
16:57732012 A G 0.094285 -1.5267e-05
16:57735900 C G 0.506729 -2.1473e-05
16:57736047 A G 0.287574 4.6913e-05
16:57738810 A T 0.294036 4.1479e-05
16:57744443 A G 0.462809 -8.3105e-06
16:57753212 G A 0.129778 -1.0172e-05
16:57754268 G A 0.933850 6.4626e-06
16:57756643 T C 0.477571 -8.8387e-06
16:57758732 A C 0.211125 3.8182e-05
16:57761711 C A 0.543030 5.0997e-05
16:57762401 C T 0.393284 -1.2147e-05
16:57765554 G T 0.381979 4.1733e-06
16:57767698 C T 0.674265 -5.0368e-05
16:57771337 G A 0.296360 -7.0479e-05
16:57780381 A G 0.121235 5.5035e-06
16:57780430 A G 0.083726 2.0753e-05
16:57783256 T C 0.126058 3.6381e-05
16:57787027 T C 0.106768 -1.6503e-05
16:57789053 G C 0.047905 7.9986e-05
16:57789560 G A 0.020760 -1.7964e-05
16:57796666 A G 0.091737 -6.8719e-05
16:57801350 G A 1.723108 -5.4476e-05
16:57806827 C T 0.145290 3.8254e-06
16:57807066 G T 1.950485 -7.5483e-05
16:57808089 T C 0.060064 -6.2892e-05
16:57818801 A T 0.096674 -2.9858e-05
16:57820109 G A 0.174892 -1.0094e-05
16:57822932 C G 0.025889 1.9794e-06
16:57825929 A G 1.378541 -3.2409e-05
16:57826529 A G 0.021211 -4.4318e-06
16:57837374 T C 0.066283 6.2489e-05
16:57843440 A G 0.218749 1.7731e-05
16:57847876 C T 0.099446 -1.8080e-05
16:57848215 G A 0.108884 -1.1730e-06
16:57849280 C G 0.163431 7.8849e-06
16:57851696 C T 0.066416 3.0394e-05
16:57853343 T C 0.762529 2.9527e-05
16:57856748 A G 0.074660 -2.3924e-05
16:57859984 T C 0.129246 3.2344e-05
16:57862516 A C 0.080000 4.2251e-05
16:57866691 T C 0.125273 1.8222e-05
16:57873542 A C 1.162665 -2.9284e-05
16:57879111 A G 0.141021 -2.7555e-05
16:57879406 G A 1.711271 -5.6753e-05
16:57886262 C A 0.077322 -1.7659e-06
16:57890606 C T 1.799054 5.1491e-05
16:57890761 G A 0.323706 -2.3873e-06
16:57891183 T C 0.044880 3.1700e-05
16:57906126 T C 0.338037 -1.5701e-05
16:57908442 C A 0.145627 2.0955e-05
16:57910233 G A 0.204523 5.0546e-05
16:57913540 C T 0.067487 2.2522e-05
16:57915901 T C 0.058844 5.4207e-05
16:57915918 A G 0.437943 5.2753e-05
16:57916840 C G 0.162544 4.4343e-06
16:57917149 T C 0.997575 -4.9026e-06
16:57917787 G A 0.031903 1.0323e-05
16:57918035 C T 0.141839 2.5823e-05
16:57920461 T C 0.174746 -9.1499e-05
16:57921843 A G 0.025278 -6.4710e-06
16:57922948 T C 1.686288 -5.4989e-05
16:57923659 G C 0.067701 3.9385e-05
16:57924400 A C 0.104415 1.6326e-05
16:57925255 C T 0.096265 3.5611e-05
16:57925260 A G 0.059762 7.7233e-06
16:57926218 G A 0.058435 1.2901e-05
16:57927336 A C 0.058126 8.8124e-06
16:57928156 A C 0.057841 1.0546e-05
16:57931233 G C 0.053663 6.4196e-05
16:57933066 A G 0.057847 1.5104e-05
16:57933136 T C 0.061826 -2.2691e-05
16:57933771 C T 0.159802 -1.8347e-05
16:57935085 C T 1.756391 -2.4617e-05
16:57935442 A G 0.131946 1.4692e-05
16:57935470 T C 0.022240 2.2279e-05
16:57935584 A T 0.048090 2.3614e-05
16:57937659 G T 0.049307 3.5632e-05
16:57937788 C T 0.230113 -1.5915e-05
16:57937820 T C 0.026061 2.0535e-05
16:57937895 A G 1.706052 -7.4598e-05
16:57938407 A G 0.218528 -5.2342e-06
16:57938755 G A 0.071596 -7.2208e-07
16:57939298 T C 0.099812 -1.5366e-05
16:57939970 G C 0.861085 -2.0745e-05
16:57940221 A G 0.359956 -5.0528e-05
16:57945130 T C 0.023127 -1.7284e-05
16:57946078 A G 0.035889 1.1835e-05
16:57948050 G A 1.024240 -7.0079e-05
16:57948371 T C 0.067886 5.0651e-06
16:57948543 T G 0.022812 -1.8735e-05
16:57948612 G A 0.031037 1.5776e-06
16:57949224 T G 0.331847 5.6832e-06
16:57950178 C G 1.266080 -8.3174e-05
16:57952505 T G 0.051359 -2.4840e-05
16:57953380 A G 0.033361 -3.2033e-05
16:57954448 G A 0.024626 -2.2376e-05
16:57954986 G A 0.024240 -2.1598e-05
16:57955613 G A 0.024405 -2.0719e-05
16:57955703 A G 0.083840 -2.8297e-06
16:57956231 A G 0.024379 -2.0741e-05
16:57957216 G A 0.103568 1.1910e-05
16:57962062 T C 0.453728 -3.9291e-05
16:57963978 C G 0.523136 -3.1362e-05
16:57967192 C T 0.112095 3.6452e-06
16:57970865 G A 0.554854 -9.4183e-06
16:57971185 G A 1.461488 -3.9820e-05
16:57971921 T C 0.573002 -8.0364e-06
16:57972640 A G 0.092983 2.5594e-05
16:57975215 A G 0.092214 -8.8188e-06
16:57979908 T A 0.109800 3.2841e-06
16:57980704 T G 0.169043 -8.7068e-07
16:57981217 C T 0.028326 -1.2041e-05
16:57981356 A G 0.077546 -8.5870e-06
16:57987459 A G 0.058905 -5.7691e-06
16:57996932 A G 0.989915 -2.8941e-05
16:57996960 T C 1.576173 2.8093e-05
16:57998543 G A 0.249393 1.9449e-05
16:57998743 T G 0.067163 -4.2472e-05
16:58001086 T C 0.062842 2.6150e-05
16:58001718 A G 1.343915 -1.5179e-05
16:58004179 T C 0.335534 5.9684e-05
16:58004832 G A 0.267193 2.9529e-06
16:58006269 C A 0.249675 4.7218e-06
16:58006683 A G 0.029969 -2.3983e-05
16:58018950 C T 0.082512 -2.3585e-05
16:58018984 G T 0.162184 -4.5037e-05
16:58019396 A G 1.664044 -4.3855e-05
16:58022136 T C 1.177300 -1.7069e-05
16:58025598 G A 0.096885 7.5406e-06
16:58030192 C A 1.512091 -2.9033e-05
16:58030634 T C 1.353769 -2.5993e-05
16:58032026 A G 0.099170 1.2476e-05
16:58032486 C T 1.543815 -3.0616e-05
16:58036347 A G 1.373844 -1.0323e-05
16:58043255 T C 0.077260 -1.6261e-05
16:58054099 G C 0.163074 5.0378e-06
16:58055079 T C 0.074443 6.5250e-05
16:58058453 T C 1.377441 -1.6817e-04
16:58058464 C T 1.103616 -8.3364e-05
16:58061026 C A 0.041469 6.1134e-07
16:58061928 C T 0.020186 4.8618e-05
16:58062181 T C 0.041430 6.4071e-07
16:58062221 C A 0.055620 2.6367e-05
16:58068167 A G 0.031212 -8.6171e-06
16:58071263 T C 0.117814 -2.0874e-05
16:58072153 T C 0.443110 5.4699e-04
16:58074529 A G 0.022137 -8.1344e-06
16:58090578 C T 0.032380 2.0766e-05
16:58091923 T G 0.043046 5.4117e-06
16:58095698 C T 0.031702 2.0849e-05
16:58100228 G A 0.026989 2.4206e-05
16:58101230 G A 0.025295 2.2962e-05
16:58111569 A C 1.030757 -4.3800e-05
16:58120675 T C 0.077368 -3.6421e-05
16:58122229 A C 0.026379 -6.7000e-06
16:58125077 C G 1.504671 5.0050e-05
16:58126772 A G 0.119998 5.7554e-05
16:58132535 A G 0.117736 -2.7172e-05
16:58134288 A G 0.104113 -4.7188e-05
16:58136916 G A 0.039677 -1.7164e-05
16:58143253 G A 0.153141 -3.1178e-05
16:58160974 G A 0.160402 -1.0435e-05
16:58170423 C T 0.129547 -5.6202e-05
16:58171739 A G 0.245388 -5.7188e-06
16:58172670 A G 0.066685 -5.3548e-06
16:58183996 C A 0.074174 1.5866e-05
16:58186521 C T 1.965971 2.0822e-06
16:58186588 C T 0.886523 -6.9496e-06
16:58200053 C T 0.123867 1.3044e-05
16:58206443 G T 0.322551 6.1052e-05
16:58206621 C T 0.150960 -1.5117e-05
16:58207725 G T 0.022646 -6.5456e-06
16:58209881 T C 0.039664 1.3048e-05
16:58218516 C T 0.059993 1.6240e-05
16:58227044 A G 0.342159 5.3431e-05
16:58239498 T C 0.074216 1.1975e-05
16:58253460 G A 1.690173 -2.2610e-05
16:58255661 A G 0.079338 4.9877e-06
16:58256370 T C 1.518290 -4.2862e-06
16:58259452 C T 0.022442 7.1860e-05
16:58264014 T G 0.217035 4.5600e-06
16:58264917 C T 0.121404 2.4113e-07
16:58266267 T G 0.044718 4.0161e-05
16:58272544 C T 0.159727 3.6568e-05
16:58273708 A G 0.227945 3.5935e-05
16:58274041 A C 0.045146 -2.8057e-05
16:58275659 C T 0.043131 -2.1687e-05
16:58283136 T C 1.717328 -4.3931e-06
16:58290606 G A 0.302897 4.5479e-05
16:58313806 A C 1.389571 -3.0948e-05
16:58314598 T C 0.210784 -4.9047e-05
16:58315214 C A 0.074488 -1.6855e-05
16:58318562 C G 0.020280 1.1179e-05
16:58318604 C T 1.131459 -7.2739e-06
16:58329369 T C 0.191040 -5.6357e-05
16:58331364 A G 0.026453 -3.2472e-05
16:58331668 A G 0.042416 -6.7054e-06
16:58351696 A G 0.129431 5.6481e-05
16:58356335 G A 1.196428 -7.6175e-06
16:58359197 A C 0.677108 -2.0030e-05
16:58360929 T C 0.033572 -5.7790e-06
16:58362413 T G 0.091721 -3.2118e-05
16:58367397 T G 1.537372 -5.6962e-06
16:58369067 T G 0.683068 -9.9700e-06
16:58369672 G A 0.419831 1.7557e-06
16:58372377 T C 0.044273 -1.9359e-06
16:58376721 G A 0.021409 1.9535e-06
16:58380748 T G 0.050979 2.2446e-05
16:58397153 A G 0.130161 -4.9213e-06
16:58402319 A G 0.065160 -3.7706e-05
16:58413798 C T 0.135026 -1.4980e-05
16:58414164 T C 0.165417 -4.9983e-06
16:58419564 C T 0.134724 -3.3812e-05
16:58421228 A C 0.033925 1.9740e-05
16:58427293 G A 0.049216 -1.6888e-05
16:58433226 T C 0.521127 -5.0449e-05
16:58433954 T C 0.021091 -3.4961e-05
16:58435936 T G 0.126756 4.3473e-06
16:58438652 G A 0.117820 2.2869e-05
16:58438697 C T 0.050028 1.1013e-05
16:58444849 C A 1.506764 -3.9397e-05
16:58452482 C T 0.227737 3.0552e-05
16:58459926 G A 1.451884 -1.7553e-05
16:58469117 A G 0.123367 -5.3034e-06
16:58470997 A G 1.267109 -2.2177e-05
16:58473770 A G 0.022490 5.6601e-06
16:58475667 T C 0.086793 -1.9726e-06
16:58483116 C G 0.209810 -7.4719e-06
16:58483323 G A 0.939073 -2.9644e-05
16:58484331 G A 0.041021 -2.3379e-05
16:58485904 C A 0.774743 -1.6034e-05
16:58489597 A G 0.085459 8.3631e-06
16:58496623 T C 0.211319 1.1694e-05
16:58502279 C T 0.535013 -4.4900e-05
16:58508278 C T 0.555150 3.1212e-05
16:58508678 G A 0.048639 -3.9626e-06
16:58508843 G C 0.076929 -4.9219e-05
16:58510034 T A 1.347875 4.3809e-05
16:58510319 C A 0.145426 -3.5108e-06
16:58512545 C A 0.143092 1.7242e-05
16:58513813 T C 1.830474 1.9777e-05
16:58513888 A G 0.027028 -9.4895e-05
16:58517088 G A 1.904959 2.7005e-06
16:58520496 A G 0.043095 3.3546e-06
16:58521090 T C 1.436969 2.3827e-05
16:58525260 T C 0.081418 5.0057e-05
16:58525312 T C 0.222560 1.7974e-05
16:58527975 T C 1.374607 -2.5119e-05
16:58528407 G C 0.299645 -4.6766e-06
16:58531841 G A 1.256508 2.1654e-05
16:58535464 C G 0.083914 -2.8710e-05
16:58536624 A G 1.180750 -4.8828e-06
16:58536668 T C 0.131417 -7.5561e-05
16:58540875 A G 0.134166 3.9124e-04
16:58557342 A G 0.097014 2.4081e-05
16:58564864 T C 1.054082 5.3414e-05
16:58567238 G A 0.490360 1.9802e-05
16:58607311 G A 1.758764 -2.7968e-05
16:58613243 A G 0.359654 -5.5535e-06
16:58613808 T C 0.187829 1.1379e-05
16:58621042 G A 0.276119 -6.1172e-06
16:58621603 T C 0.152800 2.3229e-05
16:58623970 G C 0.034565 -2.3680e-05
16:58625326 T C 0.130025 2.7742e-04
16:58629135 T C 1.501354 -2.9749e-05
16:58635618 T C 0.056309 1.8718e-05
16:58661343 C G 0.067549 4.6327e-06
16:58666631 A G 0.083324 -7.5702e-05
16:58668566 A G 0.838770 -2.1029e-05
16:58678335 G A 0.388298 3.0469e-05
16:58683535 T C 0.097709 4.9518e-05
16:58687068 C T 1.371702 4.7616e-06
16:58688857 A G 0.049291 -2.2424e-05
16:58689253 C T 0.050437 2.8503e-05
16:58697834 A G 0.271572 -2.0883e-05
16:58700352 G A 1.755833 -3.7287e-05
16:58713621 A G 0.224111 2.0470e-05
16:58713798 A G 0.406150 -3.2807e-05
16:58714333 A T 0.075368 6.8714e-06
16:58714503 T C 0.407562 -3.0668e-05
16:58722170 A G 0.176719 3.5269e-05
16:58728423 C T 1.009046 1.9150e-05
16:58732101 T C 0.678212 4.3510e-05
16:58735942 G A 0.361770 -1.6159e-05
16:58741367 G A 1.261513 2.9800e-05
16:58743454 C A 1.323174 3.2731e-05
16:58747606 C T 0.046733 -1.5491e-05
16:58751919 A G 0.030063 1.7709e-05
16:58752137 T C 0.041018 1.7138e-05
16:58752466 T C 0.171360 -2.5391e-05
16:58754888 A G 0.030556 -7.6525e-06
16:58756265 C A 0.044779 2.5283e-05
16:58757683 G A 1.248134 3.2967e-05
16:58772463 G A 1.321408 1.7839e-05
16:58781052 T C 1.014386 2.9917e-05
16:58785451 G T 0.029271 -2.2556e-06
16:58789044 A G 0.231362 -8.9749e-06
16:58794787 C T 0.242531 3.6364e-05
16:58795982 G A 0.026788 -2.4901e-05
16:58798220 G T 0.094606 4.9085e-05
16:58801480 C A 0.077582 1.0504e-05
16:58807766 T C 0.307539 -1.8028e-05
16:58809632 T C 0.075543 -2.1433e-05
16:58844113 T C 1.360076 1.9477e-05
16:58846851 G A 0.420717 3.6694e-05
16:58852492 G A 0.029716 1.1125e-05
16:58858740 T C 0.036934 1.2067e-05
16:58864314 T C 1.027632 3.5452e-05
16:58864901 A G 0.124026 -5.3410e-06
16:58868315 T C 0.026616 -1.1063e-05
16:58876545 A G 0.784055 -1.2858e-05
16:58876730 G A 0.244696 2.0294e-05
16:58877446 T G 0.046123 1.0618e-05
16:58877671 G A 0.097002 1.5750e-05
16:58885150 T C 0.029294 -2.3899e-05
16:58885559 T C 0.061706 4.9913e-07
16:58888168 G A 0.557185 -2.3769e-05
16:58889910 C T 0.062028 -4.5638e-06
16:58898214 G A 0.816494 -8.3036e-06
16:58900991 C T 0.797327 -7.1550e-06
16:58902184 G A 0.048272 1.1077e-05
16:58902763 G A 0.851150 -8.9881e-06
16:58902803 A G 0.105869 2.4660e-05
16:58903197 G C 0.119638 1.5097e-05
16:58914064 T G 0.520530 -1.3531e-07
16:58921273 C T 0.626198 -1.2875e-05
16:58925077 G A 0.106872 -1.2538e-05
16:58929347 G A 0.046987 6.3083e-05
16:58942076 G A 0.563660 -1.2788e-06
16:58944508 C T 0.307545 -9.1688e-06
16:58956428 C T 0.040953 2.6619e-05
16:58960421 A G 0.319367 -7.6384e-06
16:58965699 T G 1.316517 7.0566e-05
16:58972045 G T 0.160977 -3.9305e-05
16:58972489 C T 1.554988 2.7609e-05
16:58972768 T C 1.638824 3.5634e-05
16:58981594 A G 0.116882 1.4438e-05
16:58982639 T C 0.022555 -4.0930e-05
16:58984737 A G 0.748887 7.4228e-05
16:58991713 G A 1.644313 3.4798e-05
16:58992856 A G 0.110800 -2.4300e-05
16:59000291 A G 1.211735 3.7606e-05
16:59000688 G A 1.283247 3.3956e-05
16:59005027 T C 0.933827 1.2677e-05
16:59009303 A G 0.130521 -1.9348e-05
16:59009609 G A 1.020445 4.5567e-05
16:59010778 C T 0.393323 -4.1967e-06
16:59017755 T C 0.128639 -2.1947e-05
16:59020382 C T 0.907825 6.0257e-05
16:59021396 G A 0.129177 -1.9516e-05
16:59029950 T G 0.053316 -1.3040e-05
16:59034107 T C 0.444480 8.8397e-07
16:59034592 C A 0.046308 -8.4075e-06
16:59034809 G A 0.132988 6.0798e-05
16:59037493 C T 0.436538 3.1902e-05
16:59040360 T C 0.103714 1.4980e-05
16:59041233 A G 0.143621 3.6634e-05
16:59041361 T C 0.622595 2.6301e-05
16:59043630 T C 0.089491 -2.4492e-05
16:59044591 C T 0.204980 8.2115e-06
16:59045060 T C 0.053089 -1.1469e-05
16:59045198 A G 0.937245 -1.1212e-04
16:59049858 A G 0.993538 -3.5112e-06
16:59055838 C T 0.268504 3.2684e-05
16:59061365 G A 0.469437 -3.2354e-05
16:59061914 A G 0.046071 2.5472e-06
16:59067627 C T 0.049849 1.2384e-05
16:59075114 T C 0.096755 -3.0856e-05
16:59084787 T G 0.998023 -2.7670e-06
16:59086296 A G 0.021348 -1.3871e-05
16:59090095 T C 0.669656 3.2747e-05
16:59092234 A G 0.050265 6.7181e-06
16:59094461 G A 1.729227 -8.7535e-06
16:59097607 T C 0.051229 -1.6170e-05
16:59098285 T C 0.459700 -2.0556e-05
16:59101340 T C 0.094541 2.0879e-05
16:59124681 A G 0.048814 1.2554e-05
16:59125131 G A 0.035039 2.8601e-05
16:59126918 C T 0.213666 2.5645e-05
16:59143505 C T 0.074242 -1.3559e-05
16:59151061 T C 0.021260 -1.0555e-05
16:59153064 C T 0.057893 2.1180e-05
16:59153568 T C 0.084985 -1.0270e-05
16:59159831 T C 0.040888 2.0912e-05
16:59177709 C G 0.190127 -2.2611e-05
16:59185953 C T 0.947690 1.5076e-05
16:59187457 A G 0.029836 -2.4811e-06
16:59190357 A G 0.074229 -1.4988e-05
16:59194763 T G 0.933425 5.0006e-05
16:59196067 G A 0.053446 1.6552e-05
16:59197916 G A 0.457301 -4.0101e-05
16:59200735 A G 1.108083 4.0424e-05
16:59203276 G A 1.611517 -1.7848e-05
16:59206366 C T 0.180685 1.8033e-05
16:59207908 A G 1.413706 -1.1665e-05
16:59214216 A G 0.062112 8.1633e-06
16:59223066 G A 0.509283 -4.4095e-05
16:59225593 G A 0.195344 -3.3248e-05
16:59228386 T C 0.869969 2.0620e-05
16:59229961 C G 0.074456 -4.7036e-06
16:59234144 A G 0.737883 -1.7576e-05
16:59235441 A G 1.105168 2.8169e-05
16:59236247 C T 0.234495 1.5780e-05
16:59238307 A G 1.614341 -6.2467e-07
16:59241318 T C 0.166306 3.0782e-06
16:59251894 C A 0.030485 1.3275e-05
16:59253397 A G 1.223189 -5.3700e-06
16:59270485 T C 0.031153 3.1379e-05
16:59274734 G A 0.145455 1.0276e-05
16:59303044 T C 0.040193 -4.2997e-06
16:59304454 C T 0.041339 1.3294e-05
16:59316404 T C 0.055351 -1.2411e-05
16:59328491 A G 0.065903 9.4998e-06
16:59331715 T C 0.133352 -2.0627e-05
16:59331902 A G 1.201819 -1.6077e-05
16:59333417 A C 0.061551 1.6371e-05
16:59335284 C A 1.176586 -3.1242e-05
16:59353394 A C 0.035503 1.7123e-05
16:59367885 A G 0.077020 -3.5707e-05
16:59370367 G A 0.209463 1.5883e-05
16:59372016 T C 0.034214 1.4860e-05
16:59384080 G T 0.024977 -1.0386e-05
16:59389213 T G 0.042176 1.2228e-05
16:59389266 C A 0.191543 -1.5751e-05
16:59390195 T C 0.073817 -9.6332e-06
16:59393690 G A 0.037181 2.0994e-05
16:59403302 A G 0.052943 -2.0123e-06
16:59404003 G T 1.221930 -1.7654e-05
16:59407011 G A 1.894890 5.2466e-06
16:59410752 A G 0.053186 -1.1826e-05
16:59411754 A G 0.042452 1.4664e-06
16:59411961 T C 0.037804 2.7094e-05
16:59412989 T C 0.027612 1.6808e-05
16:59422210 T G 0.104486 -2.3548e-06
16:59431472 C T 0.240373 1.5633e-05
16:59434550 T G 0.065919 1.1220e-05
16:59440176 A G 0.039067 2.9187e-05
16:59441424 A G 0.055913 -4.6606e-06
16:59454179 G A 0.042400 8.6920e-06
16:59463985 G A 1.142933 -1.8001e-05
16:59475044 T C 0.136737 2.5254e-05
16:59479434 C G 0.093658 6.1283e-06
16:59500381 A G 0.086014 1.0613e-05
16:59505996 A G 0.054166 1.4392e-05
16:59506111 A G 0.281212 -2.8934e-05
16:59506433 C T 0.183019 3.8931e-05
16:59524602 A C 1.066390 2.5870e-06
16:59529557 T C 0.063485 1.6700e-05
16:59529665 A G 0.282062 3.0893e-06
16:59530626 A C 0.055010 4.0469e-05
16:59538438 T G 0.724228 -1.9589e-05
16:59543690 G T 0.357528 3.8107e-05
16:59558678 A G 0.084327 2.2264e-05
16:59561673 G A 0.123069 2.2126e-04
16:59567627 T C 0.074683 -2.2824e-05
16:59574497 G A 0.475023 7.4644e-06
16:59577791 C A 0.367502 2.9234e-06
16:59578821 T C 0.634004 3.7864e-05
16:59586155 A G 0.653511 -8.3121e-05
16:59587988 G T 0.037739 -4.3023e-07
16:59589459 G A 0.365019 6.5947e-06
16:59591808 T G 0.031446 6.5792e-07
16:59601306 T C 0.118719 -7.5885e-06
16:59606494 C A 0.092892 -4.1674e-05
16:59610992 T C 0.062901 -4.3610e-05
16:59617171 G A 0.949570 -4.4880e-05
16:59635011 T C 0.172126 -5.6030e-05
16:59643554 A G 0.584031 -6.1731e-05
16:59649779 G A 1.224994 -2.9837e-05
16:59654852 C A 0.121326 9.4988e-05
16:59660739 G T 0.029060 1.6586e-05
16:59663955 A C 0.045993 -5.5980e-06
16:59668949 C T 0.287804 6.0526e-05
16:59669011 T C 0.135023 7.8458e-06
16:59672342 T C 0.020144 2.0318e-05
16:59672738 A T 0.034604 4.1393e-05
16:59685277 C A 0.098910 -4.6103e-05
16:59686042 G C 0.926174 -1.5039e-05
16:59690404 C T 0.053430 7.0866e-05
16:59690737 G A 0.117376 3.0030e-05
16:59691892 T G 0.646137 1.5537e-05
16:59693928 A G 0.117431 2.1938e-05
16:59694896 T C 0.082486 -2.0046e-05
16:59695864 G T 0.146023 -2.5439e-05
16:59698652 A C 0.063888 -1.5281e-05
16:59702208 A G 1.133988 1.6545e-05
16:59712825 G C 0.264506 6.1497e-05
16:59713859 G A 1.098215 1.4122e-05
16:59717131 C T 0.363954 1.4693e-05
16:59725768 G A 0.022166 -5.6052e-05
16:59732842 A G 0.277434 2.6741e-05
16:59733189 T C 0.074654 -1.1628e-05
16:59735337 G A 1.431834 2.6978e-05
16:59739301 C T 0.371546 3.5843e-05
16:59740172 A G 1.494911 1.9237e-05
16:59747742 C T 1.624036 9.7744e-06
16:59753701 T C 0.111335 1.5667e-07
16:59754925 G A 0.020592 -5.1255e-05
16:59755210 A G 0.869985 -1.9655e-05
16:59777219 A G 0.367051 6.2337e-05
16:59778108 C T 0.226594 -4.6087e-05
16:59790643 C T 0.140385 -1.4098e-05
16:59809383 A G 0.472222 2.5530e-05
16:59810412 T C 0.031520 -1.0906e-05
16:59813971 A G 1.482531 -1.3957e-05
16:59816625 C T 0.066744 2.3050e-05
16:59821461 T C 1.277609 1.0895e-05
16:59827614 G A 0.053657 2.5736e-05
16:59830469 G A 0.047373 9.3331e-06
16:59837196 A C 0.125815 -8.8831e-06
16:59840739 A G 0.046636 1.2932e-05
16:59854840 T C 1.641174 -2.6532e-05
16:59854951 G A 0.074300 -1.9655e-05
16:59874064 A G 0.052073 -3.3009e-05
16:59879721 C T 0.528713 2.0747e-05
16:59882680 T C 0.861283 9.0774e-07
16:59883250 C T 0.058409 -3.7185e-05
16:59884988 T C 0.119868 -7.3914e-06
16:59885762 C T 0.028476 3.5535e-06
16:59886183 C T 1.431734 -9.7700e-06
16:59887643 G C 0.244586 -3.4330e-05
16:59888608 G A 0.086063 -2.1719e-05
16:59890172 C G 0.047412 5.7657e-06
16:59890698 A G 0.153823 2.0117e-05
16:59893999 A G 1.879372 -1.2765e-05
16:59901611 T C 1.549470 8.4680e-06
16:59910126 G T 0.104324 8.4971e-06
16:59911613 T C 0.177491 -1.3611e-05
16:59912972 C T 1.965406 -2.0325e-06
16:59914350 A G 0.190400 -1.5584e-05
16:59915928 G A 0.267738 -1.5717e-05
16:59917108 T G 0.138308 -2.6114e-05
16:59920516 G A 0.065072 -2.6849e-06
16:59920940 G A 0.299291 -9.1660e-06
16:59929108 T C 0.178777 -7.3317e-06
16:59931288 G A 0.038145 -2.0706e-05
16:59931873 G A 0.036042 -2.9695e-05
16:59944343 T G 0.045542 3.1225e-05
16:59950330 A G 0.024360 -2.6064e-05
16:59950480 C T 0.039177 2.5433e-05
16:59954627 G A 0.036804 -3.0265e-05
16:59963932 A G 0.025730 -3.7372e-05
16:59968269 A C 0.074833 1.9201e-05
16:59971779 A G 0.037590 1.1464e-05
16:59977142 A G 0.180332 -1.0487e-05
16:59978882 A G 0.078747 3.3484e-06
16:59981970 C T 1.276600 2.6863e-06
16:59989614 A G 0.074914 4.9408e-06
16:59996340 T G 0.062528 -3.7786e-06
16:59998811 T C 0.041345 1.3289e-05
16:60000443 A G 0.060677 1.1405e-05
16:60003855 A G 0.032559 3.3242e-05
16:60008004 C T 0.040923 -5.2950e-07
16:60008069 A G 0.055955 2.1326e-05
16:60017786 G A 0.221219 -2.9395e-05
16:60028973 A G 1.290226 2.6703e-05
16:60030324 G A 1.365087 2.9193e-05
16:60030831 A G 0.073437 1.3689e-06
16:60030944 C T 1.586238 1.0988e-05
16:60048209 T C 0.053764 1.2993e-05
16:60050914 A G 0.206847 1.0528e-05
16:60055287 T G 0.308960 -1.2943e-05
16:60060400 T C 0.353542 -3.3591e-05
16:60067159 A G 0.042403 1.6229e-05
16:60069270 T C 0.574401 -4.6155e-05
16:60073486 T C 0.062872 8.2358e-06
16:60078104 T G 0.118177 1.1723e-05
16:60080542 G A 0.037918 1.0190e-05
16:60082606 A G 1.663307 -4.9571e-06
16:60083958 A G 0.939994 3.5260e-05
16:60092088 A C 0.643242 3.2585e-05
16:60098383 A G 0.071863 1.5906e-05
16:60123838 A G 0.912402 4.8540e-06
16:60136812 A G 0.070256 -8.8671e-05
16:60137317 C T 0.032306 -2.7213e-05
16:60141338 T C 0.020520 1.3015e-05
16:60143544 C T 0.696379 -7.6856e-06
16:60144902 A G 0.345859 3.2471e-06
16:60148172 C A 0.080503 1.1135e-05
16:60152682 T C 0.072096 1.7017e-05
16:60172030 A G 0.808814 3.9089e-05
16:60172148 G A 0.024594 -1.0136e-05
16:60177128 C A 0.093223 -7.8859e-06
16:60179847 G A 0.246112 1.7055e-05
16:60180609 C T 0.706775 -2.9075e-06
16:60187176 T C 1.897666 2.7027e-06
16:60188265 C T 0.075832 6.5941e-06
16:60190196 T C 0.056429 6.4228e-05
16:60193322 A G 0.033695 -7.9935e-06
16:60200362 C T 0.871709 1.9920e-05
16:60201444 G A 0.247390 -1.6158e-05
16:60202865 T C 0.440449 1.6219e-05
16:60204504 A T 1.917955 -1.2539e-05
16:60209379 C A 0.055698 9.2742e-06
16:60211329 T G 0.052410 6.1336e-05
16:60215959 C A 0.691799 7.9898e-07
16:60219659 A G 0.056406 5.3558e-05
16:60234148 C T 0.512373 -7.6629e-06
16:60236071 T G 0.034403 -1.1447e-05
16:60237587 T C 0.149013 3.8364e-05
16:60247813 T C 0.077455 1.5160e-05
16:60264944 C T 0.031702 -1.3068e-05
16:60265173 G A 0.224251 9.4769e-06
16:60266632 T C 0.165943 -1.2352e-05
16:60271483 G A 0.057815 -3.4606e-05
16:60272504 T C 0.649405 6.1915e-05
16:60277173 C T 0.143345 3.4835e-06
16:60277510 G A 0.119284 2.4826e-05
16:60280949 C T 0.102799 -6.8685e-06
16:60280988 C T 0.136750 2.8857e-06
16:60292194 C T 0.021140 -1.7228e-06
16:60303723 C T 1.931990 1.8185e-06
16:60304680 T C 0.450342 -1.7738e-05
16:60314656 T G 0.413723 1.4583e-04
16:60321556 T C 0.035058 2.0594e-05
16:60322633 C G 0.070022 7.3288e-06
16:60330362 A G 1.361861 5.4029e-05
16:60330874 T C 0.067977 1.3111e-05
16:60334439 G A 0.045227 -2.3342e-05
16:60342419 A G 0.462251 4.6546e-05
16:60346478 G A 0.750526 2.9283e-05
16:60361691 A G 0.024915 1.6506e-05
16:60363109 C T 0.036937 -3.3553e-05
16:60365950 C T 0.572544 1.1717e-05
16:60369945 T G 1.921630 -1.8872e-06
16:60376282 C T 0.256248 4.0947e-05
16:60376473 A G 1.495466 1.5709e-04
16:60376925 G A 0.079558 5.9085e-05
16:60378715 G A 0.085261 -2.1109e-05
16:60381702 A C 0.269154 -2.4051e-05
16:60389402 A C 0.370206 2.9493e-05
16:60390908 G C 0.310217 2.6144e-05
16:60395552 A G 0.088582 -1.8066e-05
16:60397091 T C 0.036869 -1.7872e-06
16:60403477 C T 0.757998 1.3366e-05
16:60405936 A G 1.067984 3.0800e-07
16:60406825 A G 0.047178 2.8716e-05
16:60410834 G A 0.524347 3.7176e-06
16:60414221 A G 0.229817 -1.1490e-05
16:60415387 A G 0.190420 1.0628e-06
16:60416971 A G 0.038719 3.6648e-05
16:60418279 T G 0.082054 -1.9393e-05
16:60419220 T G 0.798817 -2.3250e-05
16:60432793 A G 0.831918 -5.5565e-05
16:60437963 T C 0.043361 -1.9207e-05
16:60439545 G T 0.099686 2.5431e-05
16:60440897 T C 0.054838 -1.3395e-05
16:60447615 G T 0.031176 -3.6474e-06
16:60454274 T C 0.027768 5.9220e-06
16:60454275 A G 0.332366 -1.3548e-04
16:60460760 A G 1.313621 1.5635e-05
16:60462036 C T 1.953108 2.6164e-05
16:60467647 G T 0.681383 -1.2815e-05
16:60471207 G A 0.021877 -1.7855e-05
16:60494254 T C 0.274701 -1.0884e-04
16:60513067 T C 0.635036 1.1852e-05
16:60519710 T C 0.175047 2.3019e-05
16:60522630 A G 0.355246 1.4130e-05
16:60534938 G C 0.079890 -2.4050e-05
16:60537756 A G 0.052719 6.8668e-06
16:60537817 T C 0.979110 -2.7957e-05
16:60544428 A G 0.276304 3.4941e-05
16:60544565 T C 1.961553 4.1559e-05
16:60575074 T G 1.244800 -3.1381e-05
16:60575302 G A 0.025723 -1.8557e-05
16:60576296 T C 0.110579 -3.4656e-05
16:60577200 C T 0.336534 -8.4957e-05
16:60578637 G A 0.198615 4.8120e-06
16:60582514 G A 0.423603 -1.1380e-05
16:60590519 C T 0.771091 2.1178e-05
16:60591090 T G 0.032452 -2.5777e-05
16:60598096 T C 0.056429 2.5057e-05
16:60598314 T G 1.937482 8.7029e-06
16:60600593 T G 0.653200 1.4895e-05
16:60608633 C A 0.123075 -3.1982e-05
16:60613623 C T 0.221560 -1.7099e-05
16:60616706 T C 0.024587 1.2366e-05
16:60622601 T C 0.022146 6.3821e-06
16:60623993 A G 0.045286 6.4887e-06
16:60625709 G A 0.033679 -8.7399e-06
16:60631203 A G 0.779294 -4.2145e-06
16:60638030 T C 0.031708 -7.8571e-07
16:60646938 A G 0.689637 3.4189e-05
16:60650023 C T 0.512188 -8.5244e-06
16:60651531 A G 0.044380 5.6627e-06
16:60655648 G A 0.689621 3.4585e-05
16:60665097 A C 1.523685 -6.0728e-05
16:60677350 C A 1.838153 -3.4527e-05
16:60678333 G A 0.221067 6.1324e-06
16:60679515 T C 0.026252 7.6164e-06
16:60680480 G A 1.615548 -3.3591e-05
16:60696127 C T 0.531299 2.4099e-05
16:60696651 G C 1.614234 -3.7128e-05
16:60709422 G A 0.073683 -1.0034e-06
16:60714692 C A 0.394783 -4.0508e-05
16:60715161 G A 0.091523 -5.8276e-05
16:60715785 T C 0.035756 1.6274e-06
16:60716005 G T 1.012117 -4.9014e-05
16:60728528 G A 0.613409 1.2368e-05
16:60733283 G T 0.182727 1.0042e-05
16:60733603 T C 0.069503 1.4715e-05
16:60737217 G A 1.593528 -4.8637e-05
16:60737926 C A 1.829380 -3.2162e-05
16:60747981 G A 0.145640 -1.2864e-05
16:60748007 A G 0.030400 -2.8153e-06
16:60754745 A C 1.305565 -1.4187e-05
16:60755539 T C 0.233404 8.6323e-05
16:60759442 C T 0.078247 -4.2470e-05
16:60761204 C A 0.080175 -2.8330e-05
16:60776184 T C 0.096742 7.7149e-05
16:60781112 A G 0.273529 5.9150e-07
16:60783270 C G 0.344687 2.3606e-05
16:60783521 T C 0.054893 -3.9158e-06
16:60790088 G T 0.099186 -1.9059e-05
16:60790537 G T 0.128119 -2.7808e-06
16:60791655 A C 0.690475 -1.3091e-05
16:60798597 T C 0.061736 -3.8374e-05
16:60806323 G T 0.037239 2.9686e-05
16:60806987 T C 0.201897 -2.4546e-05
16:60815505 C T 0.220288 -1.8158e-05
16:60836514 C G 0.061719 -8.6441e-06
16:60837159 A C 0.023769 7.2788e-06
16:60849160 T C 0.099199 -2.4768e-05
16:60849211 A G 0.081993 3.1196e-05
16:60849721 A G 0.804468 2.1229e-05
16:60853486 A C 0.370216 4.3911e-05
16:60866332 A G 0.131910 1.1415e-05
16:60870584 A C 0.061103 -6.0309e-05
16:60908630 G A 0.378074 -1.0401e-07
16:60916061 G A 0.054708 -2.8824e-05
16:60924446 G A 0.036629 -1.6390e-05
16:60925886 G A 0.033182 -1.3528e-06
16:60925997 T C 0.757426 6.6242e-06
16:60936072 G A 0.525571 -8.6172e-06
16:60941600 T C 0.061830 -6.1898e-05
16:60952010 G A 0.087621 -4.2166e-06
16:60953459 A C 0.087965 -2.0092e-06
16:60962653 T C 0.371086 7.6793e-06
16:60962814 T C 0.061278 -2.2762e-05
16:60968472 G C 1.011896 -1.1372e-05
16:60978581 T C 0.033847 3.7276e-05
16:60979068 A G 0.062024 -1.4628e-05
16:60979811 C T 0.089984 -5.2272e-05
16:60980172 G A 0.040540 -6.5333e-06
16:60992518 T C 0.186541 1.8997e-05
16:61003279 T C 0.100935 -4.0758e-05
16:61014800 G T 0.511805 -1.3984e-05
16:61024428 T G 0.059837 -1.6600e-05
16:61030560 T C 0.157793 8.9110e-05
16:61034811 A G 0.242872 -3.1771e-05
16:61041127 G A 0.428628 -2.4904e-05
16:61047103 A G 0.069409 -6.7254e-05
16:61055105 C G 1.854503 -2.9770e-06
16:61056533 T C 1.935970 -1.1359e-05
16:61056820 G A 0.086112 -4.9607e-06
16:61060170 T C 0.597534 7.3952e-06
16:61071132 C T 0.066705 3.4170e-05
16:61084022 A G 0.546049 7.5635e-05
16:61094042 C T 0.155381 9.3931e-06
16:61096125 T C 0.627298 2.6316e-05
16:61097834 A G 0.022192 3.1265e-05
16:61112824 A G 0.038612 -3.9735e-05
16:61115566 A G 1.166228 2.0164e-05
16:61117063 A G 0.896043 -4.4342e-07
16:61117343 G A 0.072531 3.2409e-05
16:61120981 T C 1.057691 -2.4714e-05
16:61121028 G A 0.080071 -1.8497e-06
16:61121081 A G 0.067056 2.0516e-05
16:61121984 C G 0.797506 -9.6029e-06
16:61122783 A T 0.058730 -1.4120e-05
16:61123147 T C 1.251668 -1.9106e-05
16:61123682 A G 0.038252 -3.5328e-05
16:61124769 C G 0.464023 5.1057e-05
16:61133609 A G 0.020033 1.4908e-05
16:61141075 T G 0.191585 2.9998e-05
16:61151107 T A 0.835881 3.5757e-06
16:61156979 C G 0.603925 -1.8236e-05
16:61179951 G A 0.191854 2.7489e-05
16:61196810 T C 0.103675 -3.3178e-06
16:61208800 C G 0.040482 1.2557e-05
16:61245185 C T 1.882618 -2.5856e-05
16:61251596 T C 0.211767 5.5604e-05
16:61264626 G A 0.859232 3.2968e-06
16:61282994 G A 0.051109 -2.6526e-05
16:61286497 C G 0.114464 1.5370e-05
16:61290499 G A 0.070503 1.4066e-05
16:61297917 C A 0.191838 1.9240e-05
16:61312259 A C 0.066703 2.1312e-05
16:61319206 C T 0.137513 -2.9911e-05
16:61340811 A C 0.048285 2.6707e-05
16:61349490 A G 0.123062 -6.0165e-05
16:61382827 G A 0.104694 -9.1089e-05
16:61382897 C T 0.216808 1.0882e-05
16:61387966 A G 0.031660 -2.3936e-06
16:61395958 T C 0.133326 -1.0630e-05
16:61409108 T G 0.105522 4.4052e-05
16:61415234 T C 0.117807 2.1807e-05
16:61418140 G A 1.919951 -4.1489e-05
16:61449423 G C 0.370345 -4.5758e-05
16:61452554 G A 0.145913 -8.0811e-05
16:61453609 T C 0.178043 5.0343e-06
16:61457887 C G 0.208437 -6.6943e-06
16:61460725 A G 1.207415 3.2600e-05
16:61465121 G A 1.423827 1.3545e-06
16:61473696 A C 0.033318 -2.8509e-05
16:61483893 T C 0.087241 -1.4321e-06
16:61485179 A G 0.456068 2.2315e-05
16:61486944 A G 0.106100 1.3446e-06
16:61488074 T C 0.052956 3.7366e-05
16:61521114 A G 1.933065 -1.9949e-05
16:61523473 T C 0.021741 -3.8805e-05
16:61529458 A G 0.095327 5.1540e-05
16:61534843 C G 0.274392 1.6658e-05
16:61542822 C T 0.040953 1.7322e-05
16:61546844 C G 0.055591 3.6551e-05
16:61552956 G A 0.102523 4.6962e-06
16:61560661 G A 1.193756 2.9150e-05
16:61563917 T G 0.399230 1.6298e-05
16:61575011 A G 0.183626 -1.7931e-05
16:61589720 G T 0.066770 2.2788e-05
16:61593586 G A 0.386416 -3.0897e-06
16:61598188 G A 0.045072 7.8388e-06
16:61601926 G A 0.435385 2.9509e-05
16:61618138 G T 0.402226 -7.9710e-06
16:61621066 C T 1.122936 -1.0584e-05
16:61622437 G A 0.084236 -1.1394e-05
16:61630715 A C 0.051047 -1.9588e-05
16:61664820 T C 0.225971 -5.6510e-05
16:61665098 G A 0.728172 -1.2170e-05
16:61673543 T C 0.295636 -2.9383e-05
16:61689597 G A 0.033714 -1.4138e-05
16:61695252 C T 0.218587 7.0410e-07
16:61705007 T C 0.047126 -1.0409e-05
16:61711176 T C 0.259241 1.2311e-05
16:61725271 C T 0.023636 1.8018e-06
16:61728258 C T 0.453757 -1.0095e-05
16:61737298 A G 0.072580 1.1760e-05
16:61738851 A G 0.380872 -2.7300e-05
16:61740133 T C 0.292033 2.3787e-05
16:61742849 A G 0.079951 3.9354e-06
16:61754537 C T 0.040969 2.0772e-05
16:61769539 C A 0.642748 5.2721e-05
16:61778095 T C 0.118940 3.6283e-06
16:61795160 T C 0.055812 2.4001e-06
16:61807437 C T 0.035792 -1.3503e-05
16:61808736 C A 0.025022 -2.9516e-05
16:61812590 A C 0.036775 2.9476e-06
16:61824324 A G 0.026434 -4.9775e-06
16:61824523 T C 0.197197 7.3422e-06
16:61828782 A G 0.053981 8.1491e-06
16:61833811 T C 0.791323 1.4082e-05
16:61846694 T C 0.048100 2.4526e-05
16:61861029 C T 0.098206 -1.4973e-05
16:61863508 C G 0.029037 3.8061e-06
16:61878581 T C 1.706035 -1.4345e-05
16:61883401 C A 0.349543 1.7229e-05
16:61885116 A C 0.065007 5.1959e-06
16:61886222 C A 0.056546 2.6262e-05
16:61892842 C T 1.957749 -1.1946e-05
16:61894780 A G 0.041920 3.4928e-05
16:61901729 C T 0.031595 -5.7432e-06
16:61902965 C G 0.162437 1.8027e-06
16:61912495 T C 0.072538 -2.6889e-06
16:61912812 C G 0.040170 -1.4920e-05
16:61918243 A G 0.025421 3.5752e-05
16:61929748 A G 0.023860 -5.5593e-06
16:61932680 A G 0.311778 1.0552e-05
16:61958630 T C 0.131092 -7.0759e-06
16:61962074 A G 0.068818 -6.4812e-06
16:61970905 C A 0.055812 1.5630e-05
16:61972958 A G 0.028375 1.4429e-06
16:61979594 A G 0.702640 1.1192e-05
16:61991704 T C 0.126357 1.4988e-06
16:61991775 A C 0.065173 -1.9393e-05
16:61996041 C T 0.218298 1.5968e-06
16:61996283 G A 0.628872 7.5158e-05
16:61999162 C T 1.363718 -3.3523e-05
16:61999164 T G 0.856625 -2.2789e-05
16:62003873 A G 0.132144 1.1750e-05
16:62020880 G A 1.348738 -3.3981e-05
16:62023479 G C 0.031718 1.0876e-05
16:62025946 G C 0.115623 -1.2444e-05
16:62027670 T C 1.181474 -4.1975e-05
16:62027977 A G 0.071204 5.9639e-06
16:62028546 T C 0.052939 5.3464e-06
16:62042884 C G 0.056477 -1.5416e-05
16:62045615 G A 1.933480 6.8778e-06
16:62050041 G A 0.082132 -1.0255e-05
16:62054075 C T 0.020575 1.8098e-05
16:62054630 G A 0.055799 -8.5255e-06
16:62068339 G T 0.880820 1.9353e-05
16:62084027 T C 0.062612 -6.1028e-07
16:62089779 A G 0.077955 4.3236e-06
16:62092944 C T 0.020199 -4.1478e-06
16:62097809 C T 0.058444 6.6609e-06
16:62100211 C T 0.037353 -3.7790e-06
16:62100834 G A 0.085372 1.5820e-05
16:62114622 G A 0.044591 4.3646e-05
16:62117553 T C 0.117476 -8.1268e-06
16:62129856 A C 0.078802 1.6767e-05
16:62130571 T C 0.043131 -7.0920e-06
16:62133179 G A 0.053949 -3.0301e-05
16:62134193 T C 1.566471 -1.7165e-06
16:62163239 T C 1.642690 2.3469e-06
16:62170449 A G 0.064559 1.7562e-05
16:62173649 A G 1.453306 -2.7837e-06
16:62183233 C G 0.102928 1.2707e-05
16:62200244 G A 1.502454 -1.1925e-05
16:62206339 T C 0.399792 1.2430e-05
16:62211419 T C 0.752405 -2.0272e-05
16:62217468 G C 0.046084 3.8301e-05
16:62228948 T C 0.453656 9.7021e-06
16:62229849 C T 0.372423 -1.6705e-05
16:62231316 C T 0.656215 -9.6878e-05
16:62231471 T G 0.066812 -4.9507e-06
16:62234263 T C 0.065663 5.0188e-06
16:62235700 G A 0.032588 2.3792e-06
16:62242220 T G 1.767735 -3.0384e-05
16:62248191 A G 1.944678 -3.0617e-05
16:62260396 G A 0.283153 4.4858e-05
16:62261187 A G 0.153839 -4.7412e-05
16:62262717 G A 0.123218 -1.1864e-07
16:62267676 A G 0.135198 4.2652e-05
16:62276664 A G 0.109524 -5.2943e-06
16:62281369 G A 0.214815 3.0757e-05
16:62288244 C A 0.048554 -2.3790e-05
16:62291515 A G 0.034779 -2.4154e-05
16:62295269 T C 0.312021 7.5493e-05
16:62297491 T C 1.772649 7.8445e-06
16:62307386 C A 0.106265 3.3002e-05
16:62307593 G A 0.131008 -3.8163e-06
16:62310143 T C 0.024250 8.8109e-06
16:62313336 C T 0.801388 4.5032e-06
16:62315195 C T 0.070227 4.8261e-05
16:62316502 A G 1.564063 3.1635e-05
16:62317511 C T 0.091821 1.3180e-06
16:62320694 A G 0.109053 8.9245e-06
16:62321155 G A 0.039310 -2.6690e-05
16:62326004 T C 1.968184 -8.2665e-06
16:62330684 T C 0.755132 6.3316e-06
16:62334807 C T 0.096459 1.0657e-05
16:62336454 T C 0.185116 -3.0303e-05
16:62339655 T C 1.408328 1.6376e-06
16:62341806 C A 0.646549 -1.0298e-05
16:62345954 G A 0.312690 4.1137e-05
16:62345991 A G 1.705785 -2.6508e-05
16:62346479 A G 0.884231 2.0944e-05
16:62349129 T C 0.052388 -1.0007e-05
16:62351204 A G 0.437148 1.2364e-05
16:62354008 A G 0.781465 2.9491e-05
16:62355854 C T 0.086086 1.3194e-05
16:62355896 A G 0.020601 3.3401e-05
16:62356255 C T 0.351104 1.2310e-07
16:62359737 C T 0.431516 3.7973e-05
16:62363676 A G 0.311411 6.6033e-05
16:62364770 G A 0.982245 -2.7210e-05
16:62367117 A G 0.036866 1.0736e-05
16:62369902 T C 0.430799 -4.2965e-05
16:62370985 G C 0.388684 4.2463e-06
16:62371386 C T 1.230648 9.4489e-06
16:62371491 A G 0.249841 9.6821e-06
16:62378750 G C 0.138509 3.3240e-05
16:62387164 G A 0.647328 -3.2284e-05
16:62387715 G A 0.309295 6.2248e-06
16:62388473 G A 0.053105 -1.7833e-06
16:62388662 C T 0.068377 1.7934e-05
16:62388684 A G 0.775327 5.2329e-05
16:62390115 G A 0.063978 -3.3548e-05
16:62397401 C T 0.043796 -5.7450e-05
16:62403161 C A 0.059425 -2.6634e-05
16:62407036 C T 0.095778 1.2545e-05
16:62410967 A G 0.086307 -1.0251e-05
16:62416478 A G 0.036214 -6.9278e-06
16:62418547 T C 0.037346 -1.0074e-05
16:62418565 A G 0.073846 1.5592e-05
16:62420134 G A 0.219294 -2.3878e-05
16:62420656 T G 0.147091 -1.8643e-06
16:62421188 G A 0.136370 1.5251e-05
16:62424472 A G 0.053215 1.7332e-05
16:62432278 C T 0.211845 5.5915e-06
16:62439893 G A 0.619274 -2.8921e-05
16:62446172 A G 1.077611 -6.7654e-06
16:62447264 T G 0.155767 -4.9600e-06
16:62458746 A G 0.086462 -5.3253e-06
16:62459481 C T 0.338790 -1.0226e-05
16:62465264 A C 0.591980 1.7672e-05
16:62484475 T C 0.053170 1.7246e-05
16:62485091 A G 0.095745 1.6643e-05
16:62488003 A G 0.748088 5.6816e-05
16:62497020 C T 1.052394 5.6563e-05
16:62499891 A G 0.038606 2.7332e-05
16:62502553 T C 0.044491 -3.3266e-05
16:62518489 T C 1.930452 1.7607e-07
16:62519464 A G 0.064910 8.0917e-06
16:62524291 G T 0.682464 -6.5786e-05
16:62534151 C T 0.023383 -2.2537e-05
16:62535473 T C 0.037343 -3.8683e-05
16:62538583 A G 0.090412 2.3531e-05
16:62539012 C T 0.335748 4.7624e-05
16:62543339 G A 0.121731 2.9018e-05
16:62561049 T C 0.056403 1.8562e-06
16:62566564 G A 0.759660 9.1306e-05
16:62568574 T C 0.061392 1.8755e-05
16:62571383 T G 0.315848 -4.9302e-06
16:62571587 C T 0.113354 -4.2936e-05
16:62577626 G A 0.216954 2.4615e-05
16:62581389 G C 1.594249 -3.9276e-05
16:62581851 T C 0.737685 -4.0920e-05
16:62584119 G A 0.073696 1.3110e-05
16:62600789 A G 0.308672 4.3566e-05
16:62600911 G A 0.159925 2.1562e-05
16:62603417 A G 0.072145 -2.4355e-05
16:62603941 T C 0.090896 2.0873e-05
16:62606438 C T 0.717620 -7.5431e-06
16:62610919 A G 0.059564 -3.7664e-06
16:62620966 G A 0.061083 5.3420e-05
16:62621357 C T 1.474095 -5.2888e-06
16:62623634 C A 0.316536 1.2164e-05
16:62634482 G T 0.098585 -4.1990e-05
16:62637477 A G 0.497472 -4.4215e-06
16:62640623 T C 0.211894 -1.3056e-05
16:62642846 A G 0.707833 7.3480e-05
16:62643120 A C 1.442185 1.4378e-06
16:62643553 G C 0.910029 -2.1664e-05
16:62649595 G C 1.779173 -3.4731e-05
16:62649639 T C 0.030157 4.1629e-05
16:62649991 T C 0.352175 -2.9358e-05
16:62651220 T G 1.570941 -6.9001e-06
16:62656937 G A 1.085927 -1.7954e-05
16:62658367 G A 0.048016 -4.6609e-06
16:62660259 T C 0.025898 1.5862e-05
16:62665139 C G 0.038856 1.7686e-05
16:62667252 A G 0.461157 -2.3866e-05
16:62672612 A G 1.725127 -1.2070e-05
16:62674058 T C 0.591175 8.4637e-06
16:62676760 T C 1.674944 -2.8962e-05
16:62677117 T C 0.041462 4.4083e-05
16:62678092 A G 0.067247 6.0295e-06
16:62683470 C G 0.039570 1.8246e-05
16:62684996 T G 0.945503 -1.7209e-05
16:62687427 T C 0.439056 2.6318e-05
16:62706906 T C 0.095567 1.2983e-05
16:62710749 A G 0.107356 1.4476e-05
16:62713945 T G 0.111556 -3.0488e-05
16:62714056 G T 0.870173 -1.7423e-05
16:62720684 T C 0.027070 1.8216e-05
16:62734617 G T 0.026470 3.0771e-06
16:62739898 A G 0.060463 1.0723e-05
16:62741642 C A 1.654592 -2.2310e-05
16:62749655 C T 0.029177 -2.0883e-05
16:62765125 A G 0.128970 5.4617e-06
16:62767150 C T 0.021815 -1.1089e-05
16:62771591 A C 0.355116 -9.6406e-06
16:62774009 C G 0.073395 1.9324e-05
16:62775119 G A 0.545234 1.1959e-05
16:62779700 T C 0.848144 -7.5535e-05
16:62781043 C G 0.104869 1.4308e-05
16:62785778 C T 1.600419 -6.0017e-06
16:62797251 G A 0.336725 2.7204e-05
16:62801724 C T 0.094548 2.8776e-05
16:62806940 G A 0.313417 2.6156e-05
16:62822605 A G 0.119115 -8.8719e-05
16:62823918 G A 0.056052 4.2283e-05
16:62831032 T C 0.021403 -3.6284e-05
16:62836733 G A 1.076442 -3.2864e-05
16:62846566 C A 0.047996 2.1467e-05
16:62848534 A G 0.270410 4.5739e-05
16:62857306 G T 0.086521 5.4496e-06
16:62872520 G A 0.241106 -2.9494e-06
16:62874332 G A 0.051278 4.0098e-05
16:62883358 C T 0.378437 2.1291e-05
16:62886440 T C 1.639580 -1.0456e-05
16:62890521 C A 0.088124 -2.5043e-05
16:62897987 G A 0.128720 -3.4714e-05
16:62899428 T C 0.129661 1.0079e-05
16:62899930 C A 1.821256 8.4743e-06
16:62904022 G A 0.758799 6.5182e-05
16:62915714 G A 0.024435 -1.4220e-05
16:62918192 G A 0.022435 -3.5885e-05
16:62921994 C T 0.063274 2.3602e-05
16:62923713 G A 0.435307 4.2946e-05
16:62940199 A C 0.049109 -8.3475e-07
16:62946429 T C 0.022393 -8.4643e-06
16:62952718 G T 0.270802 3.7870e-05
16:62959880 G A 0.320639 3.5332e-05
16:62963416 A C 0.034704 1.7498e-05
16:62977086 T G 0.032971 -1.1703e-05
16:62978021 G A 0.094019 -6.3239e-06
16:62992645 C T 0.035558 3.2153e-06
16:63004655 C A 0.302255 -1.6443e-05
16:63007117 A G 0.450212 3.8194e-05
16:63019987 A G 0.090445 2.1512e-05
16:63020745 T C 0.090075 9.9689e-07
16:63021174 A C 0.179955 -3.0264e-05
16:63039689 C T 1.555237 -4.3890e-06
16:63045512 T G 0.039843 2.0042e-05
16:63056862 C A 0.029706 -5.7239e-06
16:63063536 C A 0.028086 -2.6396e-05
16:63070529 A G 0.046987 3.9723e-05
16:63082606 C T 0.331175 9.5982e-06
16:63085190 C T 1.332898 4.1210e-05
16:63099849 T C 0.052913 1.1477e-05
16:63103583 T C 1.631372 6.3610e-06
16:63104995 G A 0.067578 -4.2615e-06
16:63114298 G T 1.871559 2.4460e-05
16:63118386 G T 1.536908 2.1713e-05
16:63125267 A C 1.179614 -1.4492e-06
16:63137088 G A 1.536392 -2.7936e-05
16:63138574 A G 1.475189 9.9901e-05
16:63142125 T C 0.020442 7.3483e-07
16:63144368 G T 0.068058 -1.3098e-05
16:63149721 G A 0.272760 1.6000e-05
16:63177899 A G 0.438271 2.8986e-05
16:63180815 A G 0.118268 -2.9146e-06
16:63187480 G A 0.543059 4.4269e-05
16:63190502 G A 0.024487 -8.5591e-06
16:63198162 T C 0.517128 3.7566e-05
16:63210376 G A 0.725322 -1.5521e-05
16:63219420 A G 0.675781 -2.3954e-05
16:63223848 G A 0.040946 1.1270e-05
16:63225217 G A 0.279826 -5.0385e-05
16:63228486 T G 0.046727 -1.5683e-05
16:63228691 A C 0.047856 -7.9974e-05
16:63240983 C T 0.043062 8.9273e-06
16:63241267 G A 0.625013 -2.9814e-05
16:63260337 G A 0.028333 -2.3122e-05
16:63264786 T A 0.049158 5.5239e-06
16:63271965 T C 0.035977 3.0908e-05
16:63278033 G T 0.043987 1.4828e-05
16:63283562 A C 0.046461 -9.1123e-06
16:63285758 G C 0.110011 3.4572e-05
16:63299207 A C 0.048454 2.8575e-05
16:63302433 T C 0.033192 2.7488e-05
16:63306627 A G 0.057159 2.9230e-05
16:63321857 A G 0.200654 -5.8431e-05
16:63325137 T C 0.038369 1.7577e-05
16:63326826 T C 1.474705 -4.9625e-05
16:63333553 C T 0.104269 2.2646e-05
16:63342926 A G 0.034880 -2.9148e-06
16:63343661 T C 0.064056 5.1424e-06
16:63344732 A G 0.203052 -2.2420e-06
16:63351971 C T 0.426394 4.3382e-06
16:63352436 A G 0.042705 -4.2324e-05
16:63357209 G A 0.065050 -1.6176e-05
16:63360933 G A 0.029118 -1.7839e-05
16:63362378 T C 0.609810 -3.4471e-05
16:63362407 T C 0.031585 4.0520e-06
16:63366859 C T 0.037282 -6.4616e-06
16:63368073 C T 0.203624 -4.1888e-05
16:63370598 A G 0.095028 1.4184e-05
16:63371430 G A 1.429303 -4.3298e-05
16:63389186 T G 0.200229 -4.8844e-05
16:63391295 C A 0.047094 1.0682e-05
16:63397373 T C 0.070840 -3.6352e-06
16:63399750 G A 0.890956 -2.2071e-05
16:63401297 C T 0.158429 -6.6852e-06
16:63411101 A G 0.080672 2.5176e-05
16:63412297 A G 0.413210 1.3349e-05
16:63419178 G A 0.062778 -4.6434e-05
16:63420338 A G 0.031248 -2.1097e-05
16:63420389 A G 0.487442 4.6892e-06
16:63421172 A G 0.116431 1.0465e-05
16:63428780 C T 0.708648 1.4599e-05
16:63437828 G C 0.023724 -3.8539e-06
16:63440502 A G 0.053641 -1.8671e-05
16:63461623 A G 0.031637 2.6563e-05
16:63466001 A C 0.055760 -2.4989e-05
16:63466159 T C 0.049181 -5.4192e-05
16:63490462 A G 0.090783 4.9999e-05
16:63491103 G A 0.152512 -3.4875e-05
16:63492589 A G 0.123127 -9.0586e-06
16:63509865 A C 0.574232 4.9405e-05
16:63519286 G A 0.028356 -7.9941e-05
16:63522684 A G 0.528846 4.3477e-05
16:63525531 G A 1.950190 2.3279e-05
16:63526677 G A 0.091756 -3.3585e-05
16:63534706 A G 0.162165 -1.1582e-04
16:63542199 C A 0.062369 -2.3147e-05
16:63545957 A G 0.032942 -1.9383e-05
16:63565559 A G 1.165044 1.8030e-05
16:63565863 C G 0.112338 -2.9774e-05
16:63568920 A G 0.188800 2.0787e-05
16:63574006 G C 0.052047 4.2312e-06
16:63590630 G T 0.858219 -2.3545e-06
16:63592887 A G 0.306779 -1.1178e-05
16:63593478 T C 0.076040 -5.0729e-06
16:63597377 T G 0.022458 1.1370e-05
16:63604615 T C 0.270023 -4.1476e-05
16:63617749 C T 0.071502 1.7521e-05
16:63619552 C T 0.038651 1.5606e-05
16:63621646 G A 1.401165 -4.2723e-05
16:63644376 C T 0.209830 -3.2322e-05
16:63645859 G A 0.035798 1.5834e-05
16:63658675 T C 0.039323 -2.6849e-05
16:63661638 G A 0.273266 -6.2069e-05
16:63663272 G A 1.912161 -2.0443e-05
16:63666617 T C 0.045481 -6.1788e-05
16:63672806 A G 0.224524 -1.2945e-05
16:63674735 A G 0.039839 -5.3153e-06
16:63675771 T G 0.098118 1.6901e-05
16:63679335 C T 0.806883 -5.5221e-06
16:63688705 A G 1.504174 -4.7131e-05
16:63689602 C T 0.583447 8.1605e-06
16:63689966 A G 0.031734 5.2821e-06
16:63695262 C T 0.046779 -4.7288e-06
16:63699511 T C 1.082996 -4.3721e-05
16:63704184 C G 0.067662 -2.7387e-05
16:63704573 A C 0.050343 -6.7407e-06
16:63725576 C T 0.080594 -1.8388e-05
16:63726110 A G 1.342204 -7.1134e-05
16:63734983 A G 0.088660 -7.7941e-06
16:63736556 C T 0.335589 -1.2994e-05
16:63743688 G C 0.060434 4.2846e-05
16:63748311 G C 0.066507 1.5351e-05
16:63750480 A C 0.065079 -3.2404e-05
16:63758668 T G 0.273386 -2.9275e-06
16:63766681 T C 0.691952 -5.1109e-05
16:63767507 G A 0.031897 6.3379e-06
16:63770975 C T 0.123646 2.5320e-06
16:63775627 T C 0.060775 -2.5647e-05
16:63777598 G T 0.092263 7.9216e-06
16:63778407 C T 1.882751 1.9665e-05
16:63779157 G A 0.278648 7.9634e-06
16:63788921 T G 1.326368 -4.1131e-05
16:63798095 C T 0.225627 1.4730e-05
16:63804355 A G 0.320788 -3.9758e-05
16:63809121 G A 0.522575 -3.0952e-05
16:63811855 C T 0.873857 -6.8075e-05
16:63834973 C T 0.049158 -1.9344e-05
16:63837421 T C 0.939540 -5.7030e-05
16:63837914 G A 1.376587 -7.1196e-05
16:63846528 T C 0.023662 2.0068e-05
16:63856286 T G 0.054471 6.0940e-06
16:63859115 T C 0.055611 4.8437e-06
16:63867082 T C 0.114558 4.5432e-05
16:63868764 A G 1.081454 -6.5120e-05
16:63874907 A G 0.076605 3.4823e-05
16:63876956 C G 0.035506 2.4681e-07
16:63881329 A G 1.142482 -8.6428e-05
16:63885474 A G 0.044698 4.0152e-05
16:63886973 G A 0.287265 6.3127e-05
16:63888160 A G 0.087047 -2.4204e-05
16:63894971 A G 0.050891 -2.6518e-05
16:63904618 C T 0.031105 9.8438e-06
16:63904694 T C 0.382238 -4.6937e-05
16:63918568 C T 1.495845 -2.0746e-05
16:63928335 C T 0.059996 -4.3073e-06
16:63935886 G A 0.405326 -7.0354e-06
16:63948429 T C 0.618985 9.4068e-06
16:63950665 A G 0.056565 2.7269e-05
16:63955447 A G 0.826858 -2.6118e-06
16:63957163 T C 0.033120 2.7165e-05
16:63961491 T C 0.075280 3.1758e-05
16:63962914 A G 0.111484 3.8955e-05
16:63963023 C T 1.147432 3.5376e-05
16:63964145 G A 0.071217 -1.9952e-05
16:63967083 T C 0.031491 -1.8590e-05
16:63968407 C T 0.035409 2.9286e-05
16:63990136 A G 0.121371 6.8558e-05
16:63991874 G A 0.368593 1.0076e-06
16:63994180 T C 0.305474 5.9607e-07
16:63994845 C G 0.047814 1.2531e-05
16:63996813 G C 0.056886 1.2617e-05
16:63997575 C T 1.328474 -1.9520e-05
16:64004302 A G 0.027758 4.0361e-06
16:64008397 T C 0.357680 1.2621e-05
16:64010714 C T 0.039661 -1.1234e-05
16:64017039 C T 0.085975 7.1567e-06
16:64022203 A C 0.059214 4.0206e-05
16:64031528 G A 0.056049 -8.7496e-05
16:64037037 A G 0.054744 -1.6795e-05
16:64045606 G A 0.124296 -3.6393e-06
16:64053618 C T 0.131680 -4.6051e-05
16:64064286 T C 1.747809 1.1367e-05
16:64069540 C A 0.284480 -1.7386e-05
16:64072486 T C 0.270442 2.1091e-05
16:64072858 T C 0.128054 4.1598e-07
16:64077183 A G 0.027090 -1.5037e-05
16:64085429 T C 0.471920 1.9371e-05
16:64091523 T C 0.094879 1.1201e-05
16:64097356 T C 0.170435 2.1579e-05
16:64106790 C A 0.057172 2.2422e-05
16:64110430 A G 0.129437 -1.6570e-05
16:64115275 G A 0.055679 -2.3461e-05
16:64119259 G A 0.073998 -1.3814e-05
16:64119872 T C 0.903537 9.5014e-06
16:64121429 C T 0.332600 6.9970e-06
16:64125224 C T 1.040647 1.8378e-06
16:64129036 G C 0.086453 -3.2218e-05
16:64133048 C G 0.043215 -1.7859e-05
16:64133763 C T 0.061336 9.5795e-07
16:64133993 A G 0.068422 2.0390e-05
16:64144546 T C 0.255450 -1.0766e-07
16:64150446 C T 0.036710 2.4683e-05
16:64155617 C T 0.072171 7.1358e-06
16:64168356 G A 0.057815 -9.5179e-06
16:64169257 C A 0.183373 -1.8269e-06
16:64175688 T G 0.414443 1.1446e-05
16:64187860 C G 0.129495 -4.6922e-06
16:64195884 T G 0.500493 -6.8413e-06
16:64196639 C T 0.802021 -1.3128e-05
16:64196917 T C 0.246683 -2.4196e-05
16:64197044 C T 0.563706 -1.2338e-05
16:64197727 A C 0.074235 6.8044e-05
16:64198889 G A 0.242888 1.7370e-05
16:64199108 T C 0.210972 1.1414e-05
16:64214629 G T 0.957207 2.1761e-07
16:64221572 G A 0.057659 -2.7978e-06
16:64226034 G C 0.039252 1.2312e-05
16:64226202 C A 0.727562 -1.4172e-05
16:64226236 T C 0.271760 1.3920e-05
16:64228708 A G 0.428552 -2.3150e-06
16:64230504 G A 0.287843 -6.8258e-07
16:64234454 T C 0.164274 1.9276e-05
16:64238737 A G 0.079315 -5.6409e-05
16:64246155 A G 0.189865 1.4695e-05
16:64247568 C G 0.068659 -6.4200e-06
16:64250309 G A 0.021666 6.5248e-06
16:64260158 A G 0.954331 -3.3343e-06
16:64269116 C T 0.073109 -2.5405e-05
16:64272889 T C 1.188174 2.6949e-06
16:64273093 A G 0.212326 -9.5460e-06
16:64278412 A G 0.024857 -1.6228e-05
16:64290377 T C 0.236566 -4.9767e-06
16:64296852 C T 1.211751 1.4485e-05
16:64297886 C G 0.041586 4.2754e-05
16:64301745 T G 0.923937 1.7541e-05
16:64306630 A C 0.094726 8.5150e-07
16:64313045 C T 0.239295 1.2920e-05
16:64313805 T C 1.556760 2.7116e-05
16:64315134 G A 0.061755 1.5366e-05
16:64337722 T C 0.289609 -1.6646e-05
16:64338479 A G 0.078763 1.6996e-06
16:64340290 A G 0.624348 -2.7180e-05
16:64340712 A G 0.146082 2.5657e-05
16:64342614 A C 0.076407 4.7615e-05
16:64343472 T G 0.101189 -1.9842e-05
16:64347151 A G 0.637169 -2.7897e-05
16:64347592 A G 0.031228 -1.8350e-06
16:64361647 A G 0.054536 -4.0985e-05
16:64381504 A G 0.129567 -1.1353e-05
16:64392097 G A 0.112468 -1.7066e-05
16:64404823 A G 0.084641 2.7151e-05
16:64407348 G A 0.028489 4.1174e-05
16:64409161 A G 0.132842 1.1064e-05
16:64417411 A G 0.088832 1.6994e-05
16:64424276 A C 0.806948 9.8524e-06
16:64425626 C G 1.169169 3.0136e-05
16:64434561 A G 0.337462 -1.9119e-06
16:64435407 A G 0.220729 2.9416e-05
16:64452755 A G 0.053949 -1.5688e-05
16:64458354 T C 0.038483 -1.7343e-06
16:64480720 G A 0.176362 3.2463e-06
16:64492544 A G 0.075011 2.5765e-05
16:64492581 A G 1.050077 2.1105e-05
16:64498279 A G 0.492307 1.1862e-05
16:64509543 T G 0.061661 5.1391e-05
16:64519086 G A 0.135153 -1.3882e-06
16:64523200 G A 0.096278 -1.4264e-05
16:64548582 G C 1.774298 -1.8674e-05
16:64554640 A G 0.141846 1.9149e-05
16:64567029 G T 0.069675 -5.5487e-06
16:64569785 T C 0.548506 1.8911e-05
16:64580864 A C 0.076455 -1.8341e-05
16:64581724 T C 0.069636 5.7168e-05
16:64582611 A G 0.644939 6.6654e-07
16:64587243 T C 0.078877 -2.1353e-05
16:64597620 C T 0.160159 2.1740e-05
16:64598162 C T 1.200878 1.4992e-05
16:64602101 A G 0.046818 2.9722e-06
16:64605847 C A 1.959443 -6.0667e-07
16:64624011 C A 0.034097 -3.3936e-05
16:64624389 A G 0.055793 7.5108e-06
16:64631646 A G 0.112299 -7.2426e-07
16:64648787 C T 0.048642 6.4135e-06
16:64664825 T C 0.140606 1.2435e-05
16:64667645 T C 1.123796 4.1015e-05
16:64671582 G T 0.095778 1.8349e-06
16:64672953 G A 0.592711 6.9342e-06
16:64680642 G A 0.068049 4.8928e-05
16:64682878 T C 0.048950 -2.8158e-05
16:64705933 T G 0.997543 9.1082e-05
16:64707204 T C 0.284020 2.9404e-05
16:64710643 C T 0.081753 4.5968e-06
16:64710686 A G 0.077877 -2.1311e-05
16:64716180 G A 0.053313 7.5037e-06
16:64719203 A G 0.547918 1.1118e-04
16:64719587 G A 0.024003 3.5800e-06
16:64720556 C A 1.647536 8.7787e-05
16:64722315 C T 1.509082 8.8866e-05
16:64733539 C T 0.033403 -5.5101e-05
16:64737227 A G 0.062326 6.2078e-06
16:64739978 T C 0.026979 1.0154e-05
16:64742838 T C 0.989139 -5.0244e-06
16:64763062 T A 0.037606 2.3725e-05
16:64773893 G A 1.974131 -1.4540e-05
16:64781574 C A 0.350163 -6.2694e-05
16:64791991 A G 0.052793 5.3681e-06
16:64798454 G A 1.102042 -1.2137e-05
16:64798731 A G 0.699313 3.2932e-05
16:64799308 G A 0.037924 -1.2577e-05
16:64802714 A G 0.034370 -1.4217e-05
16:64802900 C T 0.022474 -3.5390e-05
16:64831307 T C 0.026077 7.0612e-06
16:64832085 A G 0.039953 1.5339e-05
16:64842276 C T 0.045935 -2.1357e-06
16:64847642 A G 0.465867 -1.8517e-05
16:64863761 C T 0.813346 -9.0096e-06
16:64864185 G A 1.962527 -8.5210e-06
16:64870834 G A 1.830808 -1.7897e-05
16:64872206 G A 0.378061 -7.0343e-05
16:64874485 C A 0.544010 2.5257e-05
16:64876684 G A 0.032663 1.2417e-06
16:64881818 G A 0.044182 -1.1914e-05
16:64887751 G A 0.048256 4.5352e-05
16:64888776 G A 0.336342 -2.6104e-05
16:64889164 C T 0.026453 -7.9308e-06
16:64893952 T G 0.030670 -5.9605e-06
16:64898157 T C 0.851598 -3.6488e-06
16:64898610 A C 0.155456 -2.1201e-05
16:64900561 T C 0.047717 -3.4784e-06
16:64900615 A C 0.278761 1.4438e-05
16:64900712 A G 0.051596 2.0736e-05
16:64902160 T C 0.079721 7.2179e-06
16:64904722 G T 0.078257 -3.1470e-05
16:64905514 A G 0.682558 -7.0926e-05
16:64907479 A G 0.039385 1.0882e-05
16:64913726 C T 0.175447 -3.7975e-07
16:64916648 T G 0.675125 8.5411e-05
16:64920476 C T 0.527064 -1.6754e-05
16:64920770 A G 1.751457 7.5836e-06
16:64925114 C T 0.082752 -6.0598e-05
16:64925495 G A 0.036103 -1.8034e-05
16:64927821 C T 0.336070 -2.4546e-05
16:64931381 G A 0.070376 3.5815e-05
16:64935223 C T 0.064589 -2.1058e-05
16:64937273 C G 0.036418 -2.8991e-05
16:64938171 T C 0.029099 1.2469e-05
16:64941585 A G 0.059308 -6.8238e-06
16:64955053 C T 0.032932 -1.7755e-05
16:64959994 T C 0.570428 8.8746e-05
16:64984965 C T 0.037191 -4.5551e-05
16:65002182 A G 0.143569 -4.0465e-05
16:65016165 G C 0.046542 1.9262e-05
16:65017692 G A 0.140031 2.4458e-05
16:65022234 T C 0.221972 -9.1102e-06
16:65024526 T C 0.029566 9.4483e-06
16:65025718 A G 0.720291 4.1510e-05
16:65035239 T C 0.085404 8.9420e-06
16:65040328 T G 0.684996 -1.2104e-05
16:65047335 C G 0.907796 -1.6731e-05
16:65051121 T C 0.140733 -2.2206e-05
16:65063942 A G 0.287853 1.1872e-05
16:65066996 T C 1.806776 -2.1094e-05
16:65069968 C T 0.046240 -1.3962e-06
16:65076670 T C 0.047227 5.8028e-05
16:65086581 T C 0.720745 4.4320e-05
16:65088804 T C 0.138720 1.9959e-05
16:65113651 T C 0.045208 2.0663e-05
16:65121878 T C 0.806257 -3.8791e-06
16:65124380 T G 1.690546 -3.5207e-05
16:65127406 T C 0.076777 -8.8464e-07
16:65128458 G T 0.229353 -3.1766e-05
16:65133559 G A 0.044546 1.5489e-05
16:65135115 G C 0.797473 -3.9631e-05
16:65135169 A C 0.026337 -9.4162e-06
16:65139396 G A 0.626733 6.2804e-05
16:65140031 G T 0.029680 -2.1021e-05
16:65140495 T C 0.202965 -2.8917e-05
16:65141829 A G 0.392894 -3.5655e-05
16:65150092 A G 1.733271 -7.1601e-06
16:65150301 T C 0.517833 1.0586e-06
16:65158107 C T 1.356337 2.6003e-05
16:65160012 C T 0.186463 2.6391e-06
16:65160245 G A 0.020296 -1.9456e-06
16:65164397 T C 0.068614 -2.3385e-06
16:65168500 A G 0.242593 -7.5479e-06
16:65179870 G T 0.419955 -5.6325e-06
16:65182545 A G 0.221070 -3.8078e-05
16:65183442 T C 0.060278 -1.0949e-05
16:65190902 A G 0.099702 7.2584e-06
16:65193896 C T 0.028709 5.9906e-06
16:65195794 T C 0.062041 4.5341e-06
16:65197190 C T 0.132001 -1.2505e-05
16:65198363 G T 1.212741 3.5519e-05
16:65209221 C G 0.041602 6.7896e-06
16:65210039 A G 0.730483 5.6341e-05
16:65213149 A G 0.168118 -3.3650e-06
16:65220428 A G 1.688839 1.9978e-06
16:65221633 A C 1.857411 -5.1963e-06
16:65223036 G T 0.400480 -3.1173e-05
16:65230144 C T 0.105535 -2.3267e-05
16:65231887 T C 0.128395 5.1403e-06
16:65234493 G A 0.187407 -1.5010e-05
16:65236099 C A 0.062235 -2.6631e-05
16:65237816 C A 0.054173 6.8548e-07
16:65237945 G A 1.401418 -2.1672e-05
16:65239243 A G 0.268423 -2.2809e-06
16:65239676 T C 0.805887 -9.7387e-06
16:65256458 G A 1.876490 -1.4616e-05
16:65261087 C T 0.187979 -1.2639e-05
16:65269277 C A 1.474063 -2.7266e-06
16:65278486 G A 0.062437 -3.1383e-05
16:65278804 T C 0.174723 3.0833e-05
16:65279257 C T 1.144861 2.7861e-06
16:65280695 C G 0.127282 8.6892e-06
16:65283866 C T 0.036428 1.3878e-05
16:65285191 C T 0.099183 -4.1857e-05
16:65289243 G A 0.814024 4.1261e-06
16:65291388 C T 0.270673 1.7972e-05
16:65291904 T C 0.054556 7.4428e-05
16:65301183 T G 0.125834 -1.4904e-05
16:65302294 G A 0.237578 -2.2664e-05
16:65305510 A C 0.048749 6.1297e-05
16:65305863 C T 0.093363 1.6964e-05
16:65306262 A G 0.697035 2.2627e-05
16:65306450 T C 1.777258 2.6927e-05
16:65307434 G A 0.162973 -1.2255e-05
16:65308324 T C 0.269563 1.2409e-05
16:65316618 T C 0.073073 5.0736e-06
16:65319781 C A 0.750782 1.4970e-05
16:65326487 G A 0.049771 2.4540e-05
16:65326611 A G 0.055176 -3.2897e-05
16:65332430 A C 0.032546 -2.5560e-05
16:65336600 G A 1.699365 -5.9579e-06
16:65340810 C T 0.110352 1.8956e-05
16:65362881 G A 0.039687 -9.5091e-06
16:65364181 G T 0.665498 1.8027e-05
16:65367533 A G 0.063443 2.0925e-05
16:65376790 C G 0.116330 -1.0939e-05
16:65377544 G A 0.158490 -1.0079e-05
16:65380954 A G 0.136380 -2.2975e-06
16:65381825 T C 0.034578 2.9577e-06
16:65384121 A C 0.058052 -2.6195e-05
16:65399827 G A 1.469025 -1.1462e-05
16:65405474 C T 0.031212 1.5881e-05
16:65406708 C T 1.676485 1.2027e-05
16:65408635 A G 0.058237 2.7059e-05
16:65411775 G A 0.031274 -3.4599e-05
16:65421739 C T 0.492755 7.2423e-05
16:65426205 T C 0.044250 -1.6874e-05
16:65430388 C T 0.568123 -9.5148e-06
16:65435197 A C 0.077027 4.1943e-05
16:65444515 T C 0.429264 -3.6516e-05
16:65448079 G T 0.373098 -1.7390e-05
16:65449479 T C 0.135500 -1.9431e-05
16:65451502 C A 0.149003 -1.3600e-05
16:65460610 A G 0.529693 -1.2523e-05
16:65461664 C A 0.033867 6.1978e-06
16:65462670 A G 0.050544 -2.9711e-05
16:65465847 G A 0.022756 1.4287e-05
16:65470737 T C 0.048239 -1.9712e-05
16:65474856 G C 0.115733 6.9592e-06
16:65479820 G T 0.041595 -5.6252e-05
16:65482058 G T 0.356898 1.0799e-05
16:65485509 A G 0.351107 1.6756e-05
16:65485523 G A 0.077598 1.7328e-05
16:65485787 A G 1.439540 -8.8960e-06
16:65487264 T C 0.049418 1.6660e-05
16:65489516 A G 0.040141 -1.9781e-05
16:65492038 A G 0.039489 8.8429e-06
16:65494652 G A 0.100059 -7.4221e-05
16:65494951 A G 0.023652 -7.1854e-06
16:65500741 T C 0.110303 -4.6399e-05
16:65503265 C A 0.067059 -1.8862e-05
16:65513221 T G 0.155608 4.0272e-06
16:65522001 A G 0.049353 -9.7317e-08
16:65522538 G A 0.103522 8.5586e-06
16:65522635 C T 0.104951 -3.8518e-05
16:65522923 G A 1.557227 -2.8056e-05
16:65523953 T C 0.021078 1.7464e-05
16:65524419 A G 0.027788 -1.2323e-05
16:65524538 G A 0.051872 -1.6657e-05
16:65531485 T A 0.131287 -4.6667e-05
16:65537657 T C 1.936635 2.1874e-05
16:65538017 T C 0.763431 -6.3308e-05
16:65539808 G A 0.468762 2.3135e-05
16:65540229 C T 0.062816 -3.7692e-05
16:65540422 A G 0.204036 -2.7857e-05
16:65540799 T G 0.764652 -1.0400e-05
16:65548418 T C 0.299411 1.2369e-05
16:65550897 G A 1.237718 1.4262e-05
16:65551129 A C 1.181562 1.1216e-05
16:65554661 C T 0.052939 2.6237e-06
16:65559407 T C 1.885575 1.1923e-05
16:65567341 G A 0.067211 2.1904e-05
16:65568218 A G 0.031316 1.4100e-05
16:65568267 T A 0.047422 -1.2485e-05
16:65573296 G A 0.031173 3.1004e-05
16:65577453 G A 0.650496 -2.3032e-07
16:65582579 T G 0.187956 8.1982e-06
16:65594954 C T 0.033481 -3.4792e-05
16:65595639 A G 1.414963 9.8816e-06
16:65601347 T C 1.671951 -1.3517e-05
16:65606944 A C 0.702695 2.5316e-05
16:65634781 G A 0.179793 1.7403e-06
16:65644506 G A 0.073064 2.5763e-05
16:65644973 A G 0.021419 -9.1186e-06
16:65645606 A G 0.051080 1.4901e-05
16:65645724 A G 0.330146 1.0209e-05
16:65664082 C T 0.196960 -8.7600e-06
16:65671408 T C 0.030764 -9.2932e-06
16:65676733 T C 0.616756 -2.4349e-06
16:65695306 A G 0.046931 1.4394e-05
16:65697530 A G 0.505089 -1.2878e-05
16:65700767 C T 0.091925 -8.8628e-06
16:65710913 A G 0.035928 1.6023e-05
16:65732916 G A 0.496176 2.4267e-05
16:65739248 A G 0.058350 5.4069e-06
16:65747109 T C 0.157296 9.3079e-06
16:65748199 A G 0.418530 -5.1886e-06
16:65748264 C T 0.466646 -1.2747e-05
16:65762809 C T 0.024535 -2.3178e-05
16:65764709 T C 0.043079 7.5523e-06
16:65779623 T C 0.027862 3.2216e-06
16:65779821 A T 0.790531 -1.1674e-05
16:65780189 A G 0.024383 -2.5675e-05
16:65782941 C A 0.177147 -1.3486e-05
16:65785316 T C 0.041517 2.0932e-05
16:65791452 C T 0.263337 2.3374e-05
16:65791575 G A 0.062330 4.0641e-09
16:65797029 A G 0.042446 -1.1324e-05
16:65797622 T C 0.170896 -6.3634e-06
16:65801563 C A 0.149934 2.0573e-05
16:65801757 G A 0.071376 -8.6168e-06
16:65805784 T G 0.558250 4.1140e-05
16:65813428 G A 1.750162 2.1816e-05
16:65819159 G A 0.047928 -5.8538e-06
16:65820453 T C 0.917530 4.3474e-06
16:65821359 G C 0.021205 -6.6627e-06
16:65828999 A G 0.020689 9.7336e-06
16:65831621 T G 0.022786 -1.8219e-05
16:65833809 T C 0.091396 -6.8946e-05
16:65840860 A G 0.678913 9.3085e-06
16:65842361 C G 0.225439 8.8611e-06
16:65845639 C T 0.244450 4.3316e-05
16:65846181 T C 0.130664 -1.9299e-05
16:65854057 A G 0.053634 1.7382e-05
16:65854889 C T 0.049502 8.6743e-06
16:65856443 C T 0.800544 1.0112e-05
16:65865946 A G 1.821372 5.5608e-06
16:65865992 A G 0.066916 -1.7434e-05
16:65867720 C A 0.096472 1.7315e-05
16:65880633 T C 0.050550 3.4280e-07
16:65881380 C T 1.080565 2.9024e-05
16:65882877 G A 0.024142 1.8882e-05
16:65884735 C T 0.271127 -9.2206e-06
16:65886067 C T 0.325871 -1.6422e-05
16:65886453 A C 0.082308 -1.8886e-06
16:65888516 A G 1.843778 -5.7085e-06
16:65891847 G A 0.859946 -4.2207e-06
16:65892754 C T 1.148555 -1.8081e-05
16:65892851 A G 0.021218 -9.8897e-06
16:65893350 T C 0.071538 1.7063e-05
16:65894789 C T 0.197190 9.1213e-06
16:65897016 C T 1.651736 -3.2664e-05
16:65897552 C G 0.982989 -3.2104e-05
16:65902516 G A 0.266486 1.6784e-05
16:65903866 A G 0.588585 1.7392e-05
16:65904741 G A 0.231285 1.7245e-05
16:65904987 T C 0.461297 1.1371e-05
16:65905297 A G 0.501642 2.5174e-06
16:65906579 C T 0.902596 1.0487e-05
16:65908562 C T 0.535909 1.6094e-05
16:65908727 T C 0.037976 -2.6560e-06
16:65909898 T C 0.042507 2.3842e-05
16:65910358 G A 0.185405 -4.0997e-06
16:65913331 T C 1.015632 3.3608e-05
16:65915458 C T 0.173749 4.3743e-06
16:65916025 G A 0.312446 2.2783e-06
16:65916225 C T 0.043066 -1.7299e-05
16:65919524 C A 0.077815 -1.4962e-05
16:65921863 T G 0.158617 -3.1996e-06
16:65924518 A G 0.142784 1.7535e-05
16:65925631 C T 0.144913 6.4204e-06
16:65927336 C T 1.926761 -9.3491e-06
16:65933241 C A 0.117126 1.7138e-05
16:65935158 T C 0.163392 -2.8003e-06
16:65937524 T G 1.205834 4.9316e-06
16:65938609 G T 0.390048 1.1023e-05
16:65938636 C T 0.236400 5.7989e-07
16:65939689 G A 0.033289 -9.3530e-06
16:65941187 C T 0.053942 1.5567e-05
16:65957870 G C 0.035646 -1.0213e-05
16:65966379 A G 0.091071 -1.6994e-05
16:65966429 A G 1.202017 -1.2450e-05
16:65967890 C T 1.023208 -3.6886e-05
16:65974665 T C 0.049207 3.0374e-05
16:65976750 T C 0.277122 9.8313e-06
16:65978616 T G 0.943234 2.5692e-05
16:65978807 T C 0.072200 -2.7949e-05
16:65983470 T G 0.070493 -1.0083e-05
16:65984930 C T 0.185398 1.2548e-05
16:65985376 A G 0.721041 5.3012e-06
16:65987872 A G 0.036866 -3.0196e-05
16:65995651 C T 0.039320 4.0599e-07
16:65996588 T G 0.483875 -1.0272e-05
16:65997197 A G 0.056808 -7.0063e-05
16:66000811 G C 0.113896 4.8612e-06
16:66001124 A G 0.108401 -3.4499e-05
16:66001886 G C 0.049853 3.0944e-05
16:66020279 C A 0.127467 -3.4166e-05
16:66025717 T G 1.012655 1.5846e-05
16:66026153 C T 0.633692 2.2759e-05
16:66030908 A G 0.063014 -1.0468e-05
16:66033032 G A 0.320493 -3.2124e-05
16:66033810 C A 0.952825 -9.7096e-07
16:66034648 C T 1.928829 -3.8342e-06
16:66041259 G C 0.084823 1.7564e-05
16:66047279 C T 0.039278 1.3046e-05
16:66047892 T C 0.101617 -9.0965e-06
16:66050397 C T 1.009290 2.5915e-05
16:66051710 A G 0.696340 4.8107e-05
16:66053319 C T 0.236952 3.5447e-05
16:66054665 C T 1.908156 3.1786e-05
16:66056788 T C 0.261630 -1.7826e-05
16:66062381 A G 1.072044 -2.9631e-05
16:66064910 T C 1.768663 1.0744e-05
16:66070613 G A 0.273406 2.7485e-05
16:66075186 A G 0.147834 3.5119e-05
16:66076741 T C 0.033429 1.2372e-05
16:66085026 A C 0.275343 1.1966e-05
16:66086813 G C 0.191922 4.3004e-05
16:66091516 A G 1.152518 -4.1561e-05
16:66093488 T C 0.160707 3.0585e-05
16:66095182 A G 0.156407 2.0820e-05
16:66097380 A G 0.032786 -2.2987e-06
16:66099102 G T 0.391859 -3.1579e-06
16:66100944 A G 0.025859 -1.9292e-06
16:66105763 G A 0.543465 3.7170e-05
16:66123611 G A 0.925164 2.3552e-05
16:66126856 T C 0.671367 2.1959e-05
16:66130308 C T 0.064962 -1.1898e-05
16:66132620 T C 0.553186 -2.1422e-05
16:66135869 T C 0.074089 2.0666e-05
16:66138193 A G 0.276953 1.8684e-05
16:66139511 G C 0.807341 1.7294e-05
16:66139574 A G 0.065845 -6.3859e-05
16:66139673 A G 0.090708 -3.0706e-05
16:66139945 C A 0.179858 3.2723e-05
16:66140559 G A 0.453494 -1.8162e-05
16:66141709 C A 0.248838 3.0936e-05
16:66144144 G A 0.382745 5.3123e-05
16:66149808 G A 0.092801 -1.7470e-06
16:66153583 A G 0.035636 6.5756e-06
16:66154002 A G 0.109839 -1.0313e-04
16:66154291 A G 0.100085 6.3640e-06
16:66161610 T C 0.024938 -6.2670e-05
16:66162229 A G 1.374679 -3.8222e-05
16:66162380 T C 0.148743 1.2498e-05
16:66163581 C T 0.046779 -7.2042e-06
16:66170147 G T 0.080977 1.4724e-05
16:66173566 A G 0.059967 3.0803e-05
16:66191397 G A 0.248919 3.1412e-05
16:66191956 C T 1.571794 7.5854e-06
16:66195296 T G 1.205311 -2.4584e-05
16:66197309 T G 0.081788 3.9148e-06
16:66202534 T C 0.077075 1.2893e-05
16:66202769 A G 1.649996 1.7553e-05
16:66209481 C T 0.032913 1.7985e-05
16:66210396 C A 0.100140 -3.9206e-06
16:66214115 T C 0.328611 1.2896e-07
16:66217586 G A 0.404771 5.1297e-05
16:66220598 T C 0.074531 -6.1570e-05
16:66229217 G T 0.047785 2.2055e-06
16:66243171 G A 0.061667 -2.8205e-05
16:66250191 A G 0.067789 3.7701e-05
16:66260254 A C 0.467094 2.5031e-05
16:66265260 T G 0.077471 -2.3862e-05
16:66267643 A G 1.825777 2.5502e-05
16:66268560 T C 0.429981 4.2556e-06
16:66269404 A G 0.092224 1.0723e-05
16:66269895 G T 0.298152 7.0798e-06
16:66277846 T C 0.324696 2.3063e-06
16:66279208 G C 0.127081 -6.4220e-06
16:66282156 C T 1.501811 7.7434e-07
16:66284801 C G 0.181312 -8.4927e-06
16:66285286 A G 0.688225 1.0034e-05
16:66285448 A G 0.066974 -1.5356e-05
16:66288158 C T 0.090682 -1.1879e-05
16:66290665 T G 0.258786 6.4462e-06
16:66292649 C T 0.076754 -7.6891e-06
16:66292957 C T 1.715146 3.4438e-06
16:66294764 A G 1.336384 1.6839e-05
16:66295260 G T 1.850205 2.2760e-05
16:66295323 A C 0.062716 1.1394e-05
16:66295694 T C 0.208914 -5.7176e-06
16:66297052 A G 0.133131 2.3405e-05
16:66301117 C T 0.045383 1.8319e-05
16:66306676 G A 0.291008 4.9641e-07
16:66310013 T C 0.030826 -2.1361e-05
16:66329342 A C 0.080597 -2.6344e-05
16:66331015 A C 0.087641 1.7434e-05
16:66331351 C T 0.179273 7.4015e-06
16:66342412 C T 0.114240 -3.4747e-06
16:66348812 C T 0.412963 -1.1949e-05
16:66355035 A C 0.251899 8.7611e-06
16:66355486 A G 0.036860 4.1035e-05
16:66356676 G A 0.180309 3.1733e-05
16:66359365 T G 0.132816 -5.9252e-06
16:66361514 C T 0.035272 1.3283e-05
16:66363411 G A 0.203802 9.1812e-06
16:66363723 C A 0.191913 -8.3684e-06
16:66372886 C T 0.268384 -1.2073e-05
16:66375505 T C 1.934136 5.6346e-06
16:66378703 C T 0.027473 -8.2462e-06
16:66380144 G A 0.050054 -4.4131e-05
16:66383230 G A 0.640496 -8.9316e-06
16:66384301 T C 0.041618 1.1919e-05
16:66387498 T C 0.347573 3.7791e-06
16:66391749 A C 0.030482 -1.1856e-05
16:66394280 C T 0.836313 -2.5717e-05
16:66398291 T C 0.246124 5.7205e-06
16:66398766 C T 1.090494 -9.4374e-06
16:66398845 A G 0.297743 -8.2415e-06
16:66400476 G A 0.264051 -4.3213e-06
16:66400615 A G 0.091062 -1.3162e-05
16:66402515 C T 0.909055 -2.4053e-06
16:66403200 T C 0.461303 9.5792e-06
16:66404379 C G 0.057769 -1.3155e-05
16:66410284 A G 0.111134 -2.1796e-05
16:66410935 G T 0.031251 -1.6345e-05
16:66411566 G A 0.341153 -8.1575e-06
16:66411905 A C 0.031033 3.8110e-05
16:66412124 G A 0.719827 -3.4872e-06
16:66413195 A G 0.820217 -3.0885e-05
16:66414939 G A 0.284441 -7.8790e-06
16:66415314 T C 1.320649 -2.1133e-05
16:66416482 A G 0.650554 3.4638e-06
16:66432381 C T 0.208960 5.9752e-06
16:66442974 C T 0.042959 -2.6564e-05
16:66443438 A G 0.073080 -1.1844e-05
16:66444938 C T 0.050450 4.4873e-05
16:66452616 G A 0.713816 2.1537e-05
16:66455642 C G 0.333067 -2.3583e-05
16:66458859 C T 0.311989 -9.4830e-06
16:66461927 A G 0.047350 6.1666e-07
16:66463060 A G 0.342516 -2.3771e-06
16:66468943 A G 0.042293 -8.7606e-06
16:66470822 G A 0.246907 4.8730e-08
16:66476944 T C 0.994849 2.0797e-05
16:66485493 C T 1.330821 2.1320e-05
16:66486830 G A 0.056958 -1.5915e-05
16:66490610 A G 0.040943 -5.3844e-06
16:66490916 G C 0.134712 -2.1407e-05
16:66492656 A G 0.190371 8.7661e-06
16:66502118 C T 0.042514 6.7337e-06
16:66502257 C G 0.041147 3.3718e-07
16:66518033 T A 0.255128 -5.1021e-06
16:66520785 A G 0.112728 -1.5513e-05
16:66524751 C T 1.926518 -1.8519e-06
16:66527192 A G 0.111445 -8.6119e-06
16:66527680 T C 0.023409 -4.6310e-06
16:66551294 T C 0.192464 -5.5546e-05
16:66554984 A G 0.058753 -8.9188e-06
16:66563089 T G 0.035922 2.5869e-05
16:66572828 A G 0.315906 1.6958e-05
16:66577715 T C 0.053972 2.0769e-05
16:66579214 A G 0.071454 3.1530e-06
16:66585230 C T 0.047499 -2.7509e-06
16:66585710 G C 0.220194 6.7130e-06
16:66588770 T C 0.887396 1.5091e-05
16:66593067 C G 0.047818 -1.4423e-06
16:66600479 A G 0.227295 6.0687e-06
16:66604604 A G 0.047412 8.6860e-07
16:66613525 A G 0.168354 4.0322e-06
16:66614008 C T 0.213864 6.8957e-06
16:66614097 C G 0.049992 2.3279e-06
16:66621639 A G 0.086719 3.3837e-06
16:66651845 T C 0.048249 -2.8497e-05
16:66653962 C A 0.088699 -8.6134e-06
16:66658130 A G 0.036399 1.1158e-05
16:66667746 G T 0.036593 -2.1128e-05
16:66686694 A G 0.029738 4.7589e-07
16:66688103 T C 0.122747 -4.3459e-06
16:66696454 T C 0.075946 -1.0159e-05
16:66697811 T C 1.174681 1.2159e-05
16:66700820 A G 0.052151 -1.6916e-07
16:66708481 G A 0.034932 2.1909e-06
16:66713898 T C 0.047337 -2.8691e-07
16:66727123 G A 1.178076 9.8996e-06
16:66750040 T G 0.097793 -5.0924e-06
16:66757448 C T 0.060294 -1.0437e-05
16:66761616 C T 0.034120 -4.4453e-06
16:66765585 G A 0.132871 -3.2958e-05
16:66786276 C T 0.041433 -1.1551e-05
16:66792714 C T 0.658312 -3.7528e-06
16:66798186 A G 0.166232 3.1874e-05
16:66834568 T C 0.091036 -5.7604e-06
16:66843363 G A 0.345648 5.4496e-06
16:66848660 C T 0.110592 -2.0609e-05
16:66853034 G A 0.691487 -8.6590e-06
16:66858525 C T 0.033387 -1.5600e-06
16:66886777 T C 0.033955 -4.0636e-06
16:66889670 T C 0.953189 -9.2758e-06
16:66909030 A G 0.166193 2.7584e-05
16:66911898 G A 0.032734 -1.2066e-05
16:66921264 G A 0.042442 -1.9047e-05
16:66925126 G A 0.028443 -4.9616e-06
16:66929373 C T 0.202105 -1.4938e-06
16:66933184 G A 0.061022 -1.9935e-05
16:66934410 G A 0.052907 1.4032e-06
16:66937578 A G 0.120076 -6.8560e-06
16:66939738 T C 0.136958 -3.2026e-05
16:66944482 A G 0.205529 -7.2575e-06
16:66945947 T C 0.032893 -3.9162e-05
16:66948130 A G 0.058785 1.0935e-05
16:66964545 G A 0.066140 -1.8060e-05
16:66967659 A G 0.055082 5.2037e-06
16:66969176 G C 0.160831 2.7469e-06
16:66971257 A G 0.119222 2.4377e-05
16:66973381 A G 0.282225 3.3245e-05
16:66975195 T C 0.034558 -1.4372e-05
16:66997756 C T 0.024457 1.7743e-05
16:66999370 G A 0.318523 2.4703e-05
16:67003618 T C 0.045399 -1.8288e-05
16:67006838 A G 0.104194 1.9088e-05
16:67010749 T C 0.124403 -1.2932e-05
16:67013084 T C 0.271890 2.1981e-05
16:67031481 G C 0.061255 2.0007e-05
16:67037035 G A 0.062404 1.9694e-05
16:67114330 A G 0.062583 2.1198e-05
16:67123841 G A 0.088829 3.1839e-06
16:67127496 C T 0.030631 3.9287e-05
16:67128148 G A 0.070149 2.1768e-06
16:67135354 A G 0.139730 3.0001e-05
16:67136991 G A 0.091351 -8.6870e-06
16:67144115 A G 0.063462 3.4867e-05
16:67171862 T C 0.048285 5.0245e-06
16:67174873 A G 0.033763 -7.6309e-08
16:67178973 T C 0.215383 -3.6623e-06
16:67207933 T C 0.134507 1.8017e-05
16:67208109 C G 0.029105 -1.8063e-05
16:67213950 A G 0.059197 2.6213e-05
16:67225501 T C 0.134760 2.3788e-05
16:67230390 T C 0.032348 -1.7385e-05
16:67230422 T C 0.107907 -7.4099e-06
16:67233243 A G 0.061025 2.9851e-05
16:67233266 C A 0.821817 -6.5973e-06
16:67235672 T C 0.119440 -3.3212e-05
16:67241930 T C 0.065192 -4.3380e-06
16:67245855 A G 0.064076 -5.9223e-06
16:67260418 C T 0.067630 -2.3735e-05
16:67268008 A G 0.079162 -1.8376e-06
16:67284945 A G 0.093519 -2.7376e-06
16:67295020 T C 0.029784 -1.2045e-05
16:67298163 G T 0.062690 2.5259e-05
16:67303539 C T 0.066653 5.7014e-06
16:67304915 G A 0.062547 2.8609e-05
16:67311618 G C 0.150765 -1.9249e-05
16:67316600 A G 0.798519 -3.5878e-06
16:67318242 G A 0.214711 2.3569e-07
16:67319622 G A 0.073262 3.1592e-05
16:67319752 A G 0.371147 -9.4953e-07
16:67320223 A G 0.147348 -3.9405e-06
16:67320920 T C 0.141242 -4.9860e-05
16:67322118 C G 0.053439 8.7750e-06
16:67357900 T G 0.045396 1.6841e-05
16:67381383 C G 0.239078 -5.4558e-06
16:67385250 T C 0.079902 -2.0315e-05
16:67386349 G C 0.147857 -7.1283e-06
16:67387817 C T 0.086339 -3.2294e-05
16:67390398 G A 0.163525 2.2173e-05
16:67409180 A G 0.086566 -3.3567e-05
16:67416845 A G 0.088699 5.4368e-05
16:67418060 T C 0.020264 -1.4461e-05
16:67418957 G A 0.084934 -3.5913e-05
16:67420328 G C 1.821301 9.8641e-06
16:67420603 C T 0.691942 1.0806e-05
16:67421798 G A 0.076394 -8.4070e-06
16:67434917 T C 0.058685 -1.4406e-06
16:67435401 C A 0.045578 6.3751e-06
16:67435558 A G 0.044786 -3.6837e-05
16:67443359 T C 0.046097 -3.9747e-05
16:67459459 C T 0.052018 -6.1681e-06
16:67471926 G C 0.155504 -2.2346e-05
16:67478976 T C 0.152492 -2.0982e-05
16:67488877 G A 0.141567 -5.2052e-05
16:67489313 A G 0.051502 -1.0188e-05
16:67498390 C G 0.104931 1.6096e-05
16:67499714 C T 0.085261 -2.4825e-05
16:67503807 A G 0.041680 -3.4977e-06
16:67504682 T C 0.029076 3.5748e-05
16:67506115 T C 0.197359 -5.3276e-07
16:67516945 T C 0.083155 -3.1490e-05
16:67538193 C T 0.086018 -2.4468e-05
16:67559336 A G 0.146403 -1.3857e-05
16:67572534 A G 0.032238 -1.2173e-05
16:67578396 T C 0.080149 4.3444e-06
16:67605125 A G 0.050346 1.6805e-05
16:67605794 T C 0.258485 -1.0941e-05
16:67623334 G T 0.085706 1.9813e-05
16:67636431 A G 0.022594 9.1887e-06
16:67658146 A G 0.042170 -3.4617e-06
16:67660902 A G 0.087449 -2.6653e-05
16:67666095 G T 0.067419 1.2492e-05
16:67677001 T C 0.156020 -1.1620e-05
16:67677877 C T 0.023318 -1.9082e-07
16:67680806 A G 0.120479 -2.2575e-05
16:67685900 T C 0.025629 4.6278e-06
16:67689752 T C 0.099572 -2.2470e-05
16:67691668 G A 0.935048 1.2432e-05
16:67696365 A G 0.083914 -3.0581e-05
16:67697922 T C 0.056984 -1.0531e-05
16:67699054 A G 0.027820 2.2335e-05
16:67708897 G A 0.291673 -1.5119e-05
16:67727069 G A 0.598024 7.5939e-06
16:67738625 G C 0.052618 6.5504e-06
16:67743424 A G 0.031812 2.0391e-05
16:67764626 T G 0.092613 -1.0992e-05
16:67789229 C T 0.023026 -6.4674e-06
16:67792439 T C 0.092324 -1.1324e-05
16:67824465 G A 0.062171 -7.4007e-06
16:67827734 T C 0.021607 -1.5230e-05
16:67834585 A G 0.060317 2.8410e-06
16:67847341 A G 0.090818 1.2258e-05
16:67850700 T C 0.547658 1.7612e-05
16:67863451 C T 0.871994 8.0155e-06
16:67865073 A G 0.097758 -1.5334e-05
16:67867739 T G 0.083580 -2.7483e-05
16:67881989 G T 0.041056 1.3312e-05
16:67891074 C A 0.080023 -1.9162e-05
16:67894626 C G 0.083087 1.5330e-05
16:67902070 A G 0.222618 5.0382e-07
16:67909150 A G 0.137363 8.1784e-06
16:67911517 C T 0.329750 -8.4907e-06
16:67920049 A G 0.223693 -1.4220e-06
16:67928042 A G 0.230554 1.7417e-06
16:67931112 T A 0.334534 -3.8540e-06
16:67934780 T C 0.023123 -5.9434e-06
16:67936863 A G 0.023733 -1.0723e-06
16:67950613 T C 0.727591 -1.6531e-05
16:67964203 C T 0.331035 -1.1685e-05
16:67971380 T C 0.083710 -2.9343e-05
16:67973953 A G 0.093162 -2.9422e-05
16:67976320 T A 0.069883 -1.4750e-06
16:67991972 T C 0.133864 -3.9949e-06
16:67997920 C T 0.242424 9.2182e-06
16:67998850 A G 0.029479 -7.2393e-08
16:68013471 C T 0.373754 -1.6889e-05
16:68017456 A G 0.045549 2.6361e-05
16:68024995 A G 0.280248 -7.0156e-07
16:68055495 C G 0.260997 2.0882e-05
16:68060474 T C 0.197742 -1.4040e-05
16:68100461 T C 0.902703 2.2226e-06
16:68105474 C A 0.352344 -9.4286e-06
16:68106900 G T 0.040839 -2.2148e-05
16:68108898 T C 0.023714 6.3206e-06
16:68120057 C T 0.020562 -1.4836e-05
16:68123086 T G 0.030076 3.9689e-06
16:68153382 C G 0.346972 -1.3355e-05
16:68153492 G A 0.066578 1.2379e-05
16:68165961 C G 0.061112 4.1089e-06
16:68185160 A G 0.322171 -6.1604e-06
16:68206844 A G 0.256375 1.0680e-05
16:68211763 G A 0.037389 3.0939e-05
16:68218336 A G 0.902846 7.3296e-07
16:68225515 A G 0.201150 -1.4793e-05
16:68227973 C T 0.091682 -2.7129e-06
16:68243486 T G 0.349757 -5.4586e-06
16:68256622 G T 0.025538 7.3324e-06
16:68261092 C T 0.045156 2.3606e-05
16:68275516 C A 0.328964 7.8241e-06
16:68280317 A G 0.226873 1.8073e-05
16:68286002 A C 0.062985 1.9955e-05
16:68289739 T C 0.046668 4.2102e-06
16:68292556 T C 0.032942 2.0013e-05
16:68295598 G A 1.196535 -8.0565e-07
16:68316015 A G 0.099199 -2.1754e-05
16:68317345 T C 0.029096 7.8493e-06
16:68326200 C A 1.462157 -5.6756e-06
16:68332747 A G 1.125490 -1.2275e-05
16:68337948 C T 0.152012 -1.4931e-05
16:68339074 A G 0.022627 4.9821e-06
16:68344363 C A 0.222605 1.1002e-05
16:68344696 T C 1.195308 -1.7610e-05
16:68346625 A G 1.101812 -8.3903e-06
16:68351922 G A 0.031592 2.7116e-05
16:68358788 G A 0.035980 3.0381e-05
16:68361498 T C 0.045396 -4.1049e-05
16:68362654 A G 0.173334 4.9155e-05
16:68371913 G C 0.074810 3.6932e-05
16:68371980 G A 0.260620 -2.6741e-05
16:68378749 A G 1.195392 -1.5509e-05
16:68381516 A G 0.230129 9.7224e-06
16:68382447 C T 1.117424 6.6066e-06
16:68383047 C G 0.297051 4.5616e-07
16:68383519 A C 1.103753 -1.2562e-05
16:68384010 G A 1.429669 -1.3153e-05
16:68394705 T C 0.050794 -2.7071e-06
16:68395522 T C 0.089802 -2.1269e-05
16:68409163 G A 0.204003 -1.3859e-05
16:68411755 A G 0.060613 -7.8496e-06
16:68421601 T C 0.058652 -1.8562e-05
16:68421668 G A 1.011276 -1.5031e-05
16:68428089 C T 0.124886 -1.6065e-05
16:68429047 T A 0.689699 1.5403e-05
16:68431359 T C 0.037752 4.1761e-06
16:68431756 C T 1.536934 -9.2888e-06
16:68433045 C T 1.603195 -3.2128e-05
16:68460215 C T 1.581074 -1.6762e-05
16:68467435 A G 0.025382 -5.0314e-06
16:68470923 T C 0.043527 2.6566e-05
16:68498260 T G 0.028573 1.0521e-05
16:68503203 G A 0.483803 9.6526e-06
16:68515054 A C 0.047457 -7.1341e-06
16:68516433 A G 0.046853 -4.1160e-05
16:68525394 A G 0.030835 1.4169e-05
16:68531258 G A 1.618713 -1.1515e-05
16:68537195 G A 0.052625 1.8402e-05
16:68546472 T C 1.407283 -4.1912e-05
16:68548709 A G 0.095304 -3.3882e-05
16:68552277 T C 1.350893 -3.2257e-05
16:68555091 G A 0.087699 8.7424e-06
16:68573347 A G 0.082126 -3.3673e-05
16:68574225 G C 0.097151 7.3264e-06
16:68581695 T A 0.038700 -7.8625e-06
16:68586504 C G 0.221855 2.2895e-05
16:68589433 A G 1.532108 1.7917e-06
16:68596509 C T 1.216107 -3.8235e-05
16:68597030 T C 0.027125 -3.8696e-06
16:68600351 T C 0.295662 4.6475e-05
16:68617127 C A 0.027872 -2.7998e-06
16:68647285 G C 0.029135 2.3314e-05
16:68660565 T C 1.531634 5.3779e-06
16:68663830 G A 1.067718 -6.9861e-06
16:68671379 A G 0.189868 9.9434e-06
16:68674788 A G 1.497598 8.5375e-06
16:68689419 A G 1.514324 7.1085e-06
16:68692479 T C 0.042459 -1.3347e-05
16:68698153 A C 0.805838 -2.3436e-06
16:68698233 G A 0.414745 7.8071e-06
16:68699511 G T 0.030910 2.1220e-06
16:68719113 A G 0.161142 6.8625e-07
16:68721470 C T 1.236283 8.8857e-06
16:68721533 C G 0.845333 1.8426e-05
16:68730515 A G 0.053923 1.1848e-06
16:68731806 C T 1.936810 1.2006e-05
16:68732977 A G 0.549129 3.2289e-06
16:68734249 A G 0.119391 -3.3804e-06
16:68735148 T G 0.079198 2.3422e-05
16:68740189 T C 1.776479 1.4826e-05
16:68748958 C T 1.826946 -3.9821e-06
16:68758568 A C 0.180095 1.0838e-05
16:68760442 T G 0.031893 4.6881e-05
16:68774168 T C 1.779212 4.8830e-06
16:68787224 C T 0.037252 -2.2591e-05
16:68788331 G A 0.162726 9.2587e-06
16:68792589 C A 0.088841 -1.5529e-05
16:68803295 T C 0.022912 3.2661e-06
16:68820946 A G 0.583830 -1.0727e-06
16:68824220 C A 0.600150 -9.4109e-06
16:68824965 C T 0.045130 9.2567e-06
16:68826455 A G 0.059334 -1.9943e-05
16:68830473 G A 0.716747 -1.1989e-05
16:68839263 T G 1.031257 2.1316e-06
16:68840588 G A 0.636257 2.4553e-05
16:68850783 G A 0.078380 -3.9787e-06
16:68853671 T C 0.843382 -7.2090e-05
16:68857000 A G 0.293212 -5.0779e-07
16:68857441 C T 1.257972 -7.2417e-05
16:68863314 C T 0.164904 -6.2137e-06
16:68863752 A G 0.133517 -1.9478e-05
16:68878283 G A 0.022370 -8.5998e-06
16:68881495 T C 1.200826 -5.2704e-05
16:68885393 G A 0.459161 -2.3788e-05
16:68895754 G C 0.037525 4.9426e-07
16:68903890 A G 0.243103 -1.1565e-05
16:68922220 A G 0.062797 1.1323e-05
16:68924463 A G 0.020280 7.5692e-06
16:68934638 C T 0.036889 -7.6074e-06
16:68952268 A G 0.165868 -1.9331e-05
16:68956625 G A 0.125159 -2.7897e-05
16:68962499 G A 1.061551 -1.3009e-05
16:68985420 T C 0.655712 1.2407e-05
16:69017213 G A 0.224403 9.9562e-06
16:69019279 A G 0.142024 7.2434e-07
16:69036291 A G 0.052453 7.3274e-06
16:69043464 T C 0.158977 -3.1062e-05
16:69062879 G A 0.085157 -5.2226e-06
16:69067538 C T 0.873630 2.9873e-05
16:69070476 T C 0.059950 2.4492e-05
16:69087491 G T 0.209012 -1.3529e-06
16:69091218 T C 1.294708 2.7785e-05
16:69098998 C T 0.208213 -2.4603e-06
16:69103498 C T 1.935035 -5.0757e-06
16:69127763 G T 0.035808 -2.7793e-05
16:69127806 G A 0.030978 1.6802e-06
16:69135049 A C 1.153291 2.7462e-05
16:69143577 G A 0.850838 1.2672e-04
16:69149310 A G 0.025629 1.0105e-05
16:69159533 G A 0.450631 -5.8423e-05
16:69163660 G C 0.082674 -4.1277e-06
16:69165972 A G 0.080256 -1.4250e-05
16:69176856 C A 0.108547 -2.1607e-05
16:69191542 G T 0.023273 -9.1419e-06
16:69192772 T C 0.116389 2.3324e-06
16:69201050 T C 0.075933 -2.3494e-05
16:69206127 A G 0.032806 8.8797e-06
16:69210661 T G 0.655485 -1.1215e-04
16:69213290 G A 0.317490 -7.9570e-05
16:69227779 C G 0.648769 -9.4472e-05
16:69242847 A G 0.022260 -1.8744e-05
16:69249320 T C 0.067555 -2.2641e-05
16:69274552 C A 0.023201 6.1049e-06
16:69279475 G A 0.058366 -1.0416e-06
16:69281595 A C 0.024902 -1.0704e-05
16:69317334 T C 0.089507 3.2602e-05
16:69317807 C G 0.516129 -2.0148e-04
16:69325014 G C 0.140392 -4.2444e-05
16:69342268 T G 0.052904 -1.6986e-05
16:69349785 C T 0.660938 -7.9653e-05
16:69355218 T C 0.025863 -1.0130e-05
16:69356694 T C 0.240723 -1.7443e-05
16:69357406 A G 0.081681 -1.8808e-05
16:69358023 T C 0.056815 8.4203e-06
16:69364030 A G 0.134890 1.0672e-05
16:69368114 A G 0.030806 2.4966e-05
16:69372927 C T 0.662574 -7.8660e-05
16:69376686 T C 0.649292 -6.8026e-05
16:69377499 C T 0.172999 2.1752e-05
16:69377553 G A 0.596813 -1.5172e-05
16:69385641 G A 0.089088 -1.4653e-05
16:69395434 G A 0.592743 -6.7451e-06
16:69395789 A G 0.095986 2.1775e-05
16:69397393 C T 0.670919 -1.4290e-05
16:69401937 A G 0.575297 -7.3208e-05
16:69406787 A C 0.030942 -1.7213e-05
16:69407915 T C 1.948404 -4.0196e-05
16:69416659 C T 0.057295 -3.8717e-07
16:69420673 C A 0.060470 -4.5024e-06
16:69426965 T A 0.152609 -5.3615e-06
16:69432027 T C 0.022779 -1.0613e-05
16:69436618 G T 0.080824 -5.0980e-05
16:69446284 T C 0.194558 -2.7326e-05
16:69460794 C G 0.058204 -1.8972e-05
16:69465311 T C 0.117583 -6.3625e-06
16:69466637 G A 0.033611 1.1173e-05
16:69477476 A G 0.105629 3.1622e-06
16:69478526 A G 1.670477 -9.6454e-05
16:69482257 T C 0.091016 1.4412e-05
16:69488184 A G 0.238756 -1.5922e-05
16:69489613 A G 0.190592 -1.5522e-05
16:69493633 C T 0.156329 3.4466e-05
16:69493875 T C 0.077355 -5.6588e-06
16:69500394 A G 0.877610 -1.8013e-05
16:69500533 T G 0.117574 -1.0342e-05
16:69503668 G A 0.076696 -3.3155e-05
16:69508496 G A 0.349897 3.3172e-06
16:69514644 A G 0.197470 -1.6646e-05
16:69516168 T C 1.164745 1.8912e-05
16:69519790 A C 0.437709 1.1068e-05
16:69524034 A C 0.032828 4.4821e-06
16:69525697 T C 1.394524 -4.7262e-06
16:69530389 G T 0.158017 -8.0686e-06
16:69530757 A G 0.790547 5.9758e-06
16:69531633 T C 0.103474 -7.4071e-06
16:69532492 T C 0.170636 2.5221e-05
16:69534403 A G 0.055276 9.0271e-06
16:69534636 G A 0.779407 -3.8120e-05
16:69540893 T C 0.292929 -1.5064e-05
16:69540921 G A 0.040742 1.7901e-06
16:69541418 G A 0.439092 1.4038e-05
16:69542541 A G 0.058590 -5.6364e-06
16:69545513 A G 0.654199 -2.8240e-05
16:69547016 C G 0.324011 -2.9959e-05
16:69554065 G T 0.539774 -4.2863e-06
16:69554981 G A 0.220564 1.2637e-05
16:69556948 A C 0.384072 -4.8602e-05
16:69557843 A C 0.174557 -1.0680e-05
16:69566679 C T 0.151976 -6.0963e-06
16:69568093 T C 0.149126 4.5713e-05
16:69575238 A G 0.457996 5.9578e-06
16:69575357 A G 0.172327 -2.7403e-05
16:69582104 G A 0.377272 -3.1580e-05
16:69586228 T C 0.129457 3.1784e-05
16:69588572 C T 0.817302 1.9862e-05
16:69588940 G A 1.962063 -5.7436e-06
16:69598657 A T 0.102773 -3.4444e-05
16:69631342 A G 0.061960 -1.2725e-05
16:69634727 G C 0.116171 -4.1436e-05
16:69640844 T C 0.152138 4.1812e-05
16:69665871 A G 0.059532 8.8466e-06
16:69677479 G T 0.037288 8.3664e-06
16:69705121 G A 0.338634 4.5455e-06
16:69707645 A C 0.373432 -3.2398e-05
16:69724465 A G 0.064546 1.3048e-06
16:69743760 G A 1.721878 1.1629e-06
16:69745145 A G 0.364522 -3.8135e-05
16:69748869 A G 0.088137 7.7307e-06
16:69751348 T C 0.051297 8.6113e-06
16:69753148 T C 0.025022 -8.7184e-06
16:69753259 G A 0.039593 7.5277e-05
16:69755937 A T 0.036934 8.6345e-06
16:69761563 T C 1.757504 -4.4195e-06
16:69770861 C G 0.028232 2.8763e-06
16:69776377 A T 0.115850 -3.5843e-05
16:69776680 T C 0.110475 -3.7666e-06
16:69779974 A G 0.054695 5.0530e-05
16:69782855 T C 1.174161 6.1869e-06
16:69791266 G T 0.433146 -4.1981e-05
16:69793463 A C 0.833392 2.4635e-05
16:69797847 C G 0.038898 6.8627e-05
16:69798496 A G 0.036120 -7.9677e-06
16:69802056 T C 0.210443 -2.5798e-05
16:69802672 T C 0.378045 -3.7781e-05
16:69815000 G A 0.063488 -1.3255e-06
16:69844285 A G 0.067997 1.4313e-05
16:69862766 A G 0.025571 4.1160e-06
16:69868972 G A 0.063495 -4.0722e-05
16:69869003 G A 1.761932 7.3013e-07
16:69873831 T C 0.133984 -3.0396e-05
16:69880293 C T 0.758030 -5.9439e-05
16:69882662 G A 0.115386 8.8749e-05
16:69882977 T C 0.248043 -4.4532e-06
16:69887689 T A 0.087501 4.3522e-06
16:69893719 T C 0.054708 4.4611e-06
16:69893821 T C 0.063281 -4.4366e-06
16:69896527 G A 0.861848 -6.9671e-05
16:69903803 T C 1.828815 3.3430e-05
16:69905213 C G 0.203653 -4.6302e-05
16:69916707 T C 0.069211 -1.3187e-05
16:69917682 T G 0.157176 3.0602e-05
16:69917740 T C 1.154615 -4.2915e-05
16:69918758 A G 0.031975 -2.9359e-05
16:69923344 T C 0.027817 3.0019e-06
16:69924100 G A 0.030754 1.0135e-05
16:69924219 G A 0.106966 -1.8694e-05
16:69933741 T C 0.060522 1.8170e-06
16:69940361 A G 0.772111 -8.4379e-05
16:69941842 C T 0.078276 -9.1121e-06
16:69942527 A G 0.060645 -8.3041e-06
16:69948949 A G 1.356057 1.0865e-06
16:69951291 G A 1.354019 -2.6682e-09
16:69955377 T C 0.077004 2.5344e-05
16:69955419 T C 0.070100 6.4278e-06
16:69957786 A G 0.055513 7.9530e-06
16:69960492 A G 1.469408 3.7199e-05
16:69960994 G T 0.667037 -7.6313e-05
16:69965021 T C 0.106122 -1.6186e-05
16:69966378 C G 0.038914 5.9377e-05
16:69970529 G A 1.470797 3.4308e-05
16:69973825 A G 0.690929 -2.5486e-05
16:69974632 A C 0.079519 7.9652e-06
16:70045990 G T 0.042128 4.4459e-05
16:70049445 G C 0.068399 4.4383e-05
16:70057959 G T 0.769222 7.1632e-05
16:70062095 T G 1.559791 6.5829e-05
16:70070037 A G 0.125140 2.2510e-05
16:70104902 C T 1.562518 5.6596e-05
16:70109499 T C 0.790625 -8.9657e-06
16:70115519 A G 0.325332 -3.5998e-05
16:70124348 T G 0.070100 4.4681e-05
16:70125154 C T 0.777310 6.8733e-05
16:70148508 A G 0.773857 7.2126e-05
16:70286631 A T 0.027103 3.3821e-06
16:70295047 A G 0.021065 6.8320e-05
16:70303580 A G 0.994024 5.8166e-05
16:70311944 G C 0.022954 1.5215e-08
16:70312561 C T 0.020903 -9.2197e-06
16:70330550 A G 0.091487 3.2360e-05
16:70335052 T C 0.147250 -3.2862e-05
16:70342882 T C 0.067724 7.4917e-05
16:70342990 A G 0.041894 1.8421e-05
16:70358495 G A 0.029566 1.6858e-05
16:70368909 A G 0.233534 -6.1073e-05
16:70384434 T C 0.067484 3.6895e-05
16:70401395 G A 1.571106 1.0238e-04
16:70413237 A G 0.172334 1.8115e-05
16:70414185 C T 0.037593 -4.9289e-06
16:70426213 T C 0.054592 3.7845e-05
16:70427625 T G 0.774214 5.1705e-05
16:70438459 C T 0.146169 -3.2623e-05
16:70442408 T C 0.990951 5.7137e-05
16:70445583 C T 0.030988 1.3885e-05
16:70450739 T C 0.070207 1.0084e-05
16:70453111 A G 0.148376 -3.2875e-07
16:70453774 T G 0.023227 2.5566e-05
16:70459938 A G 0.923551 6.5584e-05
16:70461940 A G 0.155686 3.6956e-06
16:70464818 T C 0.234404 -4.9571e-05
16:70472364 A G 0.022192 -2.4515e-06
16:70477723 G A 0.069811 4.8906e-05
16:70487725 A G 0.035990 -2.3115e-06
16:70497466 T C 0.073297 -3.9574e-05
16:70512349 A G 0.031228 -1.5852e-07
16:70513010 T C 0.138632 -1.8164e-05
16:70516109 A G 0.937128 9.3183e-05
16:70517641 A G 0.139236 6.9171e-05
16:70543083 A G 0.056150 2.0366e-05
16:70548297 A G 1.863055 6.9759e-05
16:70553382 C G 0.847768 -1.7209e-05
16:70556470 T C 0.153248 -1.0947e-06
16:70558039 G A 0.846232 -1.7724e-05
16:70566319 G A 0.053790 4.1425e-05
16:70578817 A C 0.028171 2.7168e-07
16:70587824 C T 0.068935 -3.8460e-05
16:70588281 G A 0.132141 -2.7763e-05
16:70590898 T C 0.033834 1.9858e-05
16:70600664 C T 0.092899 3.4483e-05
16:70628043 C A 0.846985 -3.0441e-06
16:70640405 C G 0.147786 -2.2357e-05
16:70642437 T C 0.816770 6.6380e-06
16:70661986 C T 0.921571 -5.2386e-06
16:70666410 A G 0.701365 2.0617e-05
16:70669103 G C 0.054153 2.4763e-05
16:70670405 A C 0.075563 2.2157e-05
16:70682694 A G 1.008235 -1.8839e-06
16:70682859 T C 0.089111 -1.2496e-05
16:70684005 C G 1.971969 2.1536e-05
16:70685625 A G 0.029855 5.7825e-05
16:70686576 G C 0.196460 -8.4050e-05
16:70690064 T C 0.022033 2.5341e-05
16:70690989 C G 0.980239 -7.5895e-06
16:70693063 C G 1.939611 6.9870e-06
16:70693394 G C 0.039041 1.5608e-05
16:70694000 A C 0.241502 2.0173e-05
16:70696272 C T 0.184253 1.0949e-04
16:70696367 T C 1.325021 1.2625e-05
16:70696626 G A 0.455743 9.7705e-05
16:70718015 T C 0.033422 -1.7602e-05
16:70722940 C A 1.063797 -1.8006e-05
16:70729448 C T 0.025739 -7.9974e-06
16:70733138 A G 1.280125 -9.5529e-06
16:70737651 A G 0.028057 -1.2763e-05
16:70739949 G A 0.102607 1.1917e-05
16:70743025 T C 0.148831 1.2697e-05
16:70749513 A G 0.029644 3.6867e-06
16:70750912 G A 1.909250 9.1606e-06
16:70752139 A G 0.156322 3.8064e-05
16:70756066 T C 0.874630 5.5852e-06
16:70757555 T C 0.165768 -2.3316e-05
16:70757906 C T 0.546227 2.3753e-05
16:70762114 A G 0.022299 2.9763e-06
16:70762995 A G 0.043653 1.5329e-05
16:70771194 T C 0.055874 4.6496e-06
16:70782922 G A 0.521922 2.3167e-05
16:70783098 T C 0.148990 -4.4545e-05
16:70789197 A G 0.039914 1.1626e-05
16:70793017 A G 1.281981 8.4125e-07
16:70794031 T C 0.638863 1.8344e-05
16:70799735 G A 0.124377 2.7155e-05
16:70802116 A G 0.132556 -2.4264e-06
16:70805349 C A 0.200904 1.2970e-05
16:70806339 C G 0.105207 1.1741e-05
16:70807019 T C 0.125656 5.6748e-06
16:70808234 A G 0.196457 1.9024e-05
16:70813292 T G 0.050729 -3.4722e-07
16:70815545 A G 0.359456 6.6912e-05
16:70818557 G A 0.058399 -5.7120e-05
16:70823505 A G 1.483972 1.9234e-05
16:70825649 C T 0.085612 -2.0063e-05
16:70830299 C T 0.223310 1.4655e-05
16:70833504 G C 0.035380 4.4645e-06
16:70837619 T G 0.088095 1.1328e-05
16:70900111 T C 0.025476 9.4248e-06
16:70900370 C T 0.179069 3.4093e-05
16:70935848 C T 0.021546 1.0106e-05
16:70937205 T C 0.086134 9.0720e-06
16:70972595 C T 1.519134 4.5624e-05
16:70995845 T C 0.809717 -3.2547e-07
16:70999095 C T 0.648091 -1.4868e-05
16:71004735 A G 0.161110 2.1568e-05
16:71015329 T G 0.640953 -1.0974e-05
16:71070698 A G 0.130132 -2.0080e-05
16:71081231 C T 0.958736 2.2937e-05
16:71107224 G A 0.631037 -8.6943e-06
16:71173384 G A 0.144572 3.6280e-05
16:71206836 G A 1.133618 -4.3615e-05
16:71209731 T C 0.029423 1.8067e-05
16:71220755 G A 0.121339 7.0270e-05
16:71225177 C T 0.148305 4.3687e-05
16:71244275 G A 0.170295 3.2195e-06
16:71246735 T C 0.046500 1.2623e-05
16:71254533 T C 0.636792 -2.2524e-05
16:71264561 G A 0.227269 -5.6967e-05
16:71288327 G A 1.920380 -2.4978e-05
16:71292643 A G 0.107528 -2.7443e-05
16:71318001 T G 0.346855 1.6128e-06
16:71318577 C T 0.502266 -5.5508e-05
16:71319539 T C 1.312086 -1.4256e-05
16:71319646 A G 1.920789 -2.7738e-05
16:71337203 G A 0.033714 -9.5675e-06
16:71344197 G A 0.064702 -1.4707e-05
16:71346949 A G 0.091240 2.7849e-08
16:71350049 T C 0.839289 2.7852e-05
16:71356135 C T 0.260903 7.3124e-06
16:71358107 C T 0.044331 4.2286e-05
16:71363421 C A 1.927021 -2.2367e-05
16:71373230 A G 1.380628 -2.6816e-05
16:71378706 A G 0.196256 -4.5527e-06
16:71384884 A G 0.619683 1.7285e-06
16:71386740 T G 0.101445 -4.6216e-05
16:71387962 C A 0.683710 1.6171e-05
16:71388627 G A 0.217143 -2.3203e-05
16:71390460 A G 0.027268 1.0353e-05
16:71402607 C T 0.274383 -2.0724e-05
16:71407198 A G 0.762996 -2.9202e-05
16:71411636 A G 0.269618 -1.9597e-05
16:71426861 C T 0.158185 3.1725e-05
16:71427106 A C 0.626818 -1.1439e-05
16:71428304 G A 0.338390 -2.7875e-05
16:71432416 C T 1.681695 -3.3036e-05
16:71437135 T C 0.099533 -5.1014e-05
16:71438162 C T 0.028067 1.6609e-07
16:71438393 A G 0.024785 -5.3902e-06
16:71439172 A T 0.371365 1.9717e-06
16:71446856 G T 0.221810 -2.4118e-05
16:71449362 T G 0.117392 2.6426e-05
16:71454264 G A 0.248202 -2.2281e-05
16:71455852 A G 0.348138 8.0619e-07
16:71459146 T G 0.888551 5.5260e-05
16:71487206 C T 1.364191 -5.6065e-05
16:71487952 T G 0.332376 3.7879e-05
16:71493214 A G 0.090179 4.1786e-05
16:71508023 C A 0.692572 2.1876e-05
16:71508501 C T 0.320298 -6.1358e-06
16:71509779 T C 0.063248 -3.4350e-05
16:71513034 A C 1.038200 -4.1298e-05
16:71524899 C T 0.061547 1.8228e-05
16:71541641 C A 0.796117 -7.7535e-06
16:71560153 C T 0.247166 1.2706e-05
16:71565056 A G 0.196252 -8.1646e-05
16:71570847 A G 0.021948 4.8746e-06
16:71571282 G A 0.037067 -6.6423e-06
16:71572790 T C 0.028816 2.3218e-07
16:71573818 G A 0.223855 -1.6108e-05
16:71576157 T G 0.065140 -2.8991e-05
16:71579667 C A 1.462809 -3.1150e-05
16:71580264 G A 0.036522 -1.8156e-05
16:71598738 C A 0.118956 3.9907e-05
16:71602471 C T 0.199005 -6.5165e-05
16:71609856 T C 0.131206 9.8377e-06
16:71610276 A G 0.329098 3.8238e-05
16:71626246 G C 0.101555 -3.4960e-06
16:71634811 T A 1.312261 2.8753e-05
16:71641395 C T 0.760994 1.4909e-05
16:71660404 A G 0.589380 2.4905e-05
16:71663532 T G 0.110673 2.7153e-05
16:71674405 A T 0.040135 2.4187e-05
16:71674882 G C 0.719304 2.8662e-05
16:71679057 T C 1.654446 2.6040e-05
16:71682830 T C 0.172019 1.2708e-05
16:71683718 G A 0.296555 2.3357e-05
16:71686754 T C 0.031189 -8.5481e-06
16:71693040 C T 0.228503 4.2723e-06
16:71705908 T C 0.284039 1.0107e-05
16:71710428 A G 0.110556 -3.0593e-05
16:71731485 C T 1.645196 3.1250e-05
16:71759672 G A 0.188248 -5.4885e-05
16:71763779 A C 0.165641 -3.3211e-06
16:71773190 T G 0.350280 -3.7764e-05
16:71790166 A G 1.675833 5.7654e-06
16:71791429 T A 0.958479 -1.7988e-05
16:71815913 T C 1.676920 7.9311e-06
16:71825998 A G 0.717464 2.5102e-05
16:71826025 C T 0.104957 5.2832e-06
16:71840526 T C 0.047951 2.6736e-05
16:71841850 C T 0.038457 1.7207e-05
16:71845152 A C 0.103886 -4.3781e-06
16:71847305 G T 0.065475 -8.6887e-05
16:71863880 A G 0.040855 -6.5739e-06
16:71881640 T G 0.192348 1.2542e-05
16:71885423 G A 0.441909 3.2762e-05
16:71899142 T C 0.063320 3.8239e-05
16:71906179 G T 0.047051 -4.0726e-06
16:71914194 C T 0.037493 -7.5936e-05
16:71918675 C T 0.547256 -1.4314e-05
16:71929477 A G 0.028742 2.2879e-05
16:71930105 A C 0.203088 -1.9276e-06
16:71931995 C T 0.110832 -3.8141e-06
16:71943511 G A 1.474095 8.3664e-06
16:71955085 T C 0.228032 -5.5851e-06
16:71956505 A G 0.022133 1.6461e-05
16:71961535 C A 0.045782 -6.2932e-06
16:71967927 T C 0.529819 -2.1497e-05
16:71980628 A C 0.021182 1.4678e-05
16:71983772 C G 0.711777 3.4959e-05
16:71986995 A G 0.938742 2.2248e-05
16:71988106 T C 1.464786 6.7349e-06
16:72003732 T C 0.467909 4.4799e-06
16:72003952 C G 0.467620 -2.7403e-06
16:72007399 T C 1.048528 1.5989e-05
16:72009676 G T 0.325962 3.1964e-06
16:72013539 C T 1.550784 4.1601e-05
16:72020134 C T 1.048512 1.6520e-05
16:72020323 G A 1.551365 4.1612e-05
16:72025099 T C 0.150097 2.0217e-05
16:72028079 T C 0.054192 8.7425e-06
16:72028612 G A 0.747520 -8.5989e-06
16:72030074 C T 1.191945 1.8684e-05
16:72031172 C T 0.044559 1.6096e-05
16:72032231 A T 0.632349 -8.8237e-05
16:72033801 T G 0.380482 2.2484e-05
16:72035477 T C 0.123822 2.6397e-05
16:72042682 C A 1.037145 -4.2704e-05
16:72059840 T C 0.033880 -1.0721e-04
16:72060089 C T 0.032634 2.7480e-05
16:72066879 T C 0.292270 3.2662e-05
16:72069740 T C 0.036220 4.9809e-05
16:72076995 T C 0.083479 4.0108e-05
16:72094348 A G 0.116584 -1.3844e-05
16:72103769 A G 0.115568 8.7533e-06
16:72107660 A G 0.044857 -8.6212e-05
16:72107865 T C 0.127626 2.8681e-05
16:72108093 A G 0.376363 -3.2651e-06
16:72113914 T C 0.087443 4.9017e-05
16:72114002 T C 0.389509 -5.6576e-04
16:72119422 C T 0.039855 -2.4425e-06
16:72123423 A C 0.060294 1.8496e-05
16:72124157 G A 0.740237 -1.4969e-06
16:72130103 G C 0.051820 1.5104e-05
16:72130125 C T 0.107583 -2.4996e-05
16:72133211 A G 0.793543 8.6085e-06
16:72133789 A G 0.020673 1.1071e-05
16:72136549 A G 0.020348 -2.2949e-05
16:72141640 T C 0.024081 2.9467e-05
16:72143414 A G 0.044805 -8.2404e-05
16:72147186 T C 0.293377 3.8000e-05
16:72156842 G T 0.780186 5.5296e-05
16:72158477 T C 0.221365 4.2386e-06
16:72162966 T G 0.311999 2.3495e-05
16:72164945 T C 0.035263 -3.6661e-05
16:72176640 T C 0.028336 -7.9156e-06
16:72184566 T C 0.311145 3.0060e-05
16:72184629 T C 0.199690 6.4051e-06
16:72188376 C T 0.048902 1.6626e-06
16:72199122 T C 0.260984 -2.6248e-05
16:72219984 C T 0.743090 4.1523e-05
16:72225574 A C 0.220982 2.0663e-06
16:72228506 C A 0.395997 -3.9446e-04
16:72229532 C T 0.330918 5.8715e-05
16:72230112 T C 0.385023 1.3622e-05
16:72230261 A G 0.972472 2.7370e-05
16:72239073 A G 0.140836 2.2837e-05
16:72239644 C T 0.095369 -7.7996e-05
16:72248910 C T 0.043182 -1.5415e-05
16:72250217 G T 0.325313 3.1778e-05
16:72251074 C A 0.260331 -2.6930e-05
16:72255577 G A 0.146841 2.7766e-05
16:72259192 G T 0.095904 -1.9120e-05
16:72259756 C G 0.065874 -5.7610e-05
16:72260693 A G 1.182019 -3.6474e-05
16:72272485 T C 0.029696 -1.8847e-05
16:72276483 C T 0.096232 6.9478e-06
16:72281792 C T 0.153803 -3.2978e-05
16:72283147 T G 0.377603 1.3899e-05
16:72292941 C G 0.171870 -6.5582e-06
16:72296593 C T 0.033393 8.7162e-06
16:72302691 A C 0.022104 7.3461e-06
16:72302940 T G 0.586686 1.2614e-05
16:72312727 G A 0.157247 -8.8101e-07
16:72318263 G T 0.060246 3.5331e-05
16:72323298 G A 0.648841 4.2078e-06
16:72325673 A G 0.038732 8.1238e-06
16:72327495 G T 0.403407 1.0873e-05
16:72332825 C T 0.079396 4.2802e-05
16:72333346 C T 0.039154 -1.1380e-05
16:72334538 T C 0.385899 -3.4392e-05
16:72341370 C T 0.021831 -5.2690e-06
16:72355472 A G 0.025126 -1.6534e-05
16:72390295 C T 0.110475 -3.4722e-05
16:72403384 C A 0.034364 3.8683e-05
16:72406328 C T 0.268242 -5.5866e-05
16:72415010 A G 0.039268 -3.1104e-05
16:72438530 C T 0.025564 1.5136e-05
16:72452145 C T 0.104571 3.2974e-06
16:72462749 T C 0.348644 -6.6682e-05
16:72469529 C T 0.034945 8.4750e-06
16:72476040 T C 0.301320 -4.0641e-05
16:72494515 A G 0.026239 4.1702e-06
16:72496013 C T 0.081610 3.6276e-05
16:72497501 A G 0.672856 2.8252e-05
16:72504487 A G 0.148081 5.4990e-06
16:72523927 T C 0.065429 4.3031e-06
16:72558836 G C 0.063268 -4.2133e-05
16:72570458 G C 1.957067 -3.1905e-05
16:72578594 G T 0.153398 -3.2491e-05
16:72593915 A G 0.045740 -1.0459e-05
16:72595140 C T 0.030082 4.2688e-06
16:72648542 A G 0.240769 -7.4329e-05
16:72650761 C T 1.891852 2.7796e-05
16:72660554 C A 0.079159 2.4951e-05
16:72670289 T C 0.130528 4.5620e-05
16:72693940 T C 0.036597 -2.6293e-05
16:72695994 C T 0.097940 -3.7270e-05
16:72699565 T C 0.103428 -3.5009e-05
16:72704710 G C 0.044052 2.1277e-05
16:72711511 C T 0.106349 -3.8135e-05
16:72723613 G T 1.895095 3.7984e-05
16:72724630 T C 0.035126 -2.2076e-05
16:72732482 G C 0.105207 -3.8709e-05
16:72737495 A G 0.055601 -2.5042e-05
16:72740235 G A 1.890752 3.0590e-05
16:72756101 T G 0.589617 3.4558e-05
16:72763935 G T 0.079795 1.9544e-05
16:72772669 A G 0.032095 7.9013e-07
16:72800567 G A 0.298613 -5.8810e-05
16:72807438 T C 0.107395 -3.6919e-05
16:72810013 G A 0.028872 -4.0484e-05
16:72818627 A G 0.058149 -5.0135e-05
16:72824678 C T 0.055341 4.1945e-05
16:72828265 A G 0.030511 1.7371e-05
16:72829426 T C 0.026109 1.4971e-05
16:72830539 G C 0.098371 -4.0693e-05
16:72831111 C G 0.027307 6.7616e-06
16:72845749 G T 0.051521 -8.8225e-06
16:72857544 T G 1.564391 1.4056e-05
16:72877581 T C 0.028080 -2.0064e-05
16:72882416 G T 0.054819 3.2306e-05
16:72886284 A G 0.040943 -2.7345e-06
16:72893165 C T 0.070538 3.7842e-05
16:72893581 A G 0.054066 1.8884e-05
16:72898348 C A 0.757598 -7.6503e-06
16:72904950 T C 0.277232 1.9533e-05
16:72907058 C A 1.232265 -3.5962e-05
16:72912880 G A 0.092428 -3.2725e-05
16:72913858 G A 0.121053 -2.7912e-05
16:72915085 C T 0.893076 1.2238e-05
16:72915753 T C 0.277788 3.6685e-06
16:72915848 A G 0.037989 -2.8004e-05
16:72916373 T G 0.049103 3.9427e-05
16:72916878 G T 0.205802 1.1344e-05
16:72918399 C T 0.081013 2.2747e-05
16:72919331 G A 0.116710 -3.8701e-06
16:72920754 A C 0.073748 -8.5283e-06
16:72923450 A G 0.403946 2.2132e-05
16:72930376 G A 0.032971 2.6009e-06
16:72931085 G A 0.536970 2.4498e-05
16:72933804 G A 0.111455 1.1992e-06
16:72934443 C G 0.796993 1.9324e-05
16:72935201 T C 1.907611 2.0023e-05
16:72943055 C T 0.195788 1.0296e-04
16:72944162 T G 0.042997 -1.4834e-05
16:72944603 A C 0.048603 -2.1266e-05
16:72950642 A G 0.072447 1.0982e-05
16:72951608 C A 0.070915 -2.1362e-05
16:72964333 A G 0.029229 -3.0057e-05
16:72968364 G A 0.617093 5.3340e-06
16:72972090 G A 1.066611 -1.5150e-05
16:72975139 A C 0.131969 -3.6523e-05
16:72979068 G A 0.041599 -8.6225e-06
16:72979374 T C 0.893618 -5.8558e-06
16:72981949 A C 1.272273 9.1569e-05
16:72983058 T C 0.805221 7.4340e-06
16:72984342 T C 0.053618 4.0811e-06
16:72984595 A C 0.046987 1.1106e-05
16:72985579 T C 1.382803 -2.4128e-05
16:72990459 T G 1.515814 -2.4326e-05
16:72992221 A G 0.554277 -4.3053e-05
16:72993622 T C 0.168689 -4.4025e-05
16:72993831 C A 0.809684 -1.8337e-05
16:72993925 T C 0.167887 -4.1227e-05
16:72994891 C T 0.524240 3.3870e-05
16:72994943 A C 1.887224 3.9211e-05
16:72996813 T C 1.930393 4.0762e-05
16:73007044 C G 0.049200 2.7020e-05
16:73007886 G A 0.086284 -2.3545e-05
16:73008060 A G 0.171023 -3.1341e-05
16:73009024 T A 0.644160 -4.2856e-05
16:73010672 A G 0.035100 1.0852e-05
16:73013840 C A 0.065121 2.1623e-05
16:73017273 T C 0.031926 1.1745e-05
16:73019560 C T 1.041008 -1.4407e-05
16:73023587 C T 0.041676 3.9167e-05
16:73025863 T C 0.105713 3.0852e-06
16:73027793 A G 0.035016 -1.0364e-05
16:73029160 C T 1.676144 2.0708e-05
16:73042551 A G 0.891245 -1.9116e-05
16:73042935 T C 0.114130 -1.5958e-05
16:73043247 A G 0.190673 2.6918e-05
16:73048916 T G 0.409844 8.9129e-05
16:73050076 C A 0.024895 -5.4026e-05
16:73051620 T C 0.336913 5.4961e-06
16:73057824 T C 0.047850 -3.9132e-05
16:73061868 T C 0.206415 3.9874e-06
16:73064606 G A 0.280430 -1.4595e-05
16:73068163 G C 0.066533 -8.4871e-06
16:73068678 A G 0.339669 -6.4009e-07
16:73070310 A C 1.658893 5.4739e-06
16:73073289 A G 0.197586 9.1278e-06
16:73073365 C G 0.028154 -9.6012e-05
16:73073808 A G 0.691007 -8.6975e-07
16:73074012 C G 0.269978 -8.1618e-06
16:73075092 G A 0.102786 -1.2348e-05
16:73078068 C G 0.061937 3.9447e-05
16:73079089 A G 0.415686 7.0547e-06
16:73080740 C T 0.096894 7.0057e-06
16:73082821 C G 0.078049 -2.0510e-05
16:73083431 T G 0.070934 -1.8740e-06
16:73087689 T C 0.532377 -8.2736e-06
16:73087709 T C 0.036269 9.2962e-06
16:73093535 A G 0.081730 -7.3709e-06
16:73095335 T G 0.112468 6.3267e-06
16:73096750 T C 1.440712 -9.3391e-09
16:73102243 T C 0.350150 2.1111e-05
16:73102456 C T 0.159964 2.1130e-05
16:73115674 A G 0.074047 -4.1965e-05
16:73117930 T C 0.083369 -1.0437e-05
16:73119135 T C 0.045568 6.2442e-06
16:73122623 C T 0.103071 -2.5496e-05
16:73125231 C T 0.034850 -2.3540e-05
16:73126750 A G 0.032565 3.3088e-05
16:73126858 G T 1.969337 5.2740e-06
16:73128146 A G 1.161133 1.0006e-04
16:73128294 T C 1.118219 6.6385e-05
16:73129240 C T 0.066111 7.9894e-06
16:73136794 C T 0.076689 2.9030e-06
16:73137604 T C 1.510990 -7.6643e-06
16:73137982 G A 0.410347 -3.1976e-05
16:73138495 A G 0.740457 1.8684e-05
16:73139964 C T 0.869891 1.3521e-04
16:73142883 C T 1.223819 1.2334e-05
16:73142924 A C 0.658455 -4.2623e-05
16:73147484 A G 0.482930 4.9608e-05
16:73147641 A G 1.570321 3.7106e-05
16:73152425 C A 1.074385 3.4394e-05
16:73154869 C T 0.041670 -3.8592e-05
16:73158929 G A 1.677511 3.8604e-05
16:73159970 G A 0.454932 5.8298e-05
16:73161198 A G 0.083486 -7.3513e-06
16:73161741 T C 0.537489 2.7081e-05
16:73161795 T G 0.053352 -3.8640e-06
16:73161973 T C 0.031637 -1.0985e-05
16:73169164 C T 0.064991 -3.7633e-05
16:73175194 C T 0.231440 -9.4245e-05
16:73183589 C G 0.250438 -8.9084e-05
16:73192133 C T 0.059905 -2.8502e-05
16:73200828 C T 0.037924 1.9513e-05
16:73201070 A G 0.031760 -2.0892e-05
16:73211848 T C 0.027706 -1.5374e-05
16:73214864 C T 0.364101 -2.5067e-05
16:73217601 T C 1.316140 -4.6388e-05
16:73220771 C T 0.577390 -3.7266e-05
16:73225519 C T 0.022325 4.4337e-06
16:73225964 C T 0.081818 2.4745e-06
16:73234859 A C 0.034305 -6.9545e-06
16:73239609 A G 0.102555 -5.8132e-06
16:73248477 C T 1.544426 4.2388e-06
16:73256701 C T 0.285457 -4.0286e-05
16:73265551 G A 0.043007 -4.0933e-05
16:73265603 C T 0.220625 7.6367e-06
16:73271812 G A 0.117687 1.5893e-06
16:73274081 T C 0.231872 1.6380e-05
16:73274112 A G 0.113120 9.8051e-06
16:73284262 T C 0.048684 3.4036e-05
16:73289933 G T 1.585515 5.5058e-05
16:73290326 G T 0.798710 3.5736e-05
16:73296555 G A 0.116162 2.1373e-05
16:73300409 A G 0.084641 -4.7261e-05
16:73303535 G T 1.064527 8.6983e-06
16:73304289 G T 0.053329 -1.6849e-05
16:73304564 A G 0.032452 3.2154e-05
16:73309030 T G 1.224485 1.2696e-05
16:73309204 T C 0.114545 -2.5562e-05
16:73313191 T C 0.257676 -9.1224e-06
16:73313877 G C 0.029875 2.9081e-05
16:73316418 G A 0.158883 -6.0320e-06
16:73318631 T C 1.642933 -2.0689e-05
16:73319806 C A 0.136341 1.6100e-06
16:73320382 T C 0.063342 9.4352e-05
16:73333159 T C 1.242742 -1.2609e-05
16:73338140 G A 0.026070 -2.7326e-05
16:73338673 T C 0.031618 5.9653e-06
16:73341428 T C 1.564680 1.4704e-05
16:73350445 C T 0.034639 -2.6205e-05
16:73358229 T C 1.038197 -2.6437e-05
16:73359888 T C 0.341185 3.7985e-05
16:73363074 C T 0.091464 1.5613e-05
16:73367241 T C 0.028391 -4.8042e-05
16:73367703 A C 0.044007 -2.7637e-05
16:73369408 T C 0.071635 -6.4501e-06
16:73371634 T C 0.044026 -3.6389e-05
16:73372914 A C 0.130963 -2.1394e-06
16:73373446 T C 0.908737 -4.2724e-05
16:73375719 G A 1.364088 -4.1887e-05
16:73379822 A G 0.034230 -5.1294e-05
16:73390428 T C 0.051109 -3.2597e-05
16:73393448 G A 1.823800 -2.0718e-06
16:73393781 A G 0.028914 3.2532e-05
16:73395809 T G 1.837326 -1.4380e-05
16:73396654 C A 0.082278 3.5173e-06
16:73397239 C T 0.581058 1.0988e-05
16:73402288 T C 1.816861 -3.1603e-05
16:73403706 T C 0.244310 -1.5692e-05
16:73407901 A G 0.053806 -3.4448e-06
16:73418503 C T 1.958535 -2.1077e-05
16:73419727 T G 1.024535 -2.3570e-06
16:73424616 A G 0.051846 1.5816e-06
16:73424650 G A 1.674707 -2.1861e-05
16:73425760 G A 1.389424 1.2971e-05
16:73429438 C T 0.997569 -9.6971e-06
16:73430926 T C 0.197080 -1.2168e-05
16:73434849 T C 0.045081 5.4005e-06
16:73438370 C T 0.164632 2.8928e-05
16:73439355 T C 0.278196 -2.9089e-05
16:73440449 G A 0.669932 6.5040e-06
16:73445027 T C 0.080263 8.4105e-06
16:73445250 C T 0.024629 -1.9070e-06
16:73447699 C T 0.139856 -3.1511e-05
16:73450356 C T 0.075118 -5.3189e-06
16:73451139 A C 1.726802 9.3982e-06
16:73454994 T C 0.161483 3.4644e-06
16:73457869 C T 0.429455 1.7432e-05
16:73460857 T C 0.032796 3.3445e-05
16:73466497 A G 0.268394 -3.2184e-05
16:73466538 G T 1.133640 -1.9154e-05
16:73467262 A C 0.054848 -2.1043e-05
16:73467733 T C 1.873199 -2.0251e-05
16:73469645 G A 0.442523 -2.4640e-05
16:73471885 A G 1.455487 2.2550e-05
16:73478676 C T 0.080980 1.8999e-05
16:73483987 G A 0.035302 -3.5846e-07
16:73484714 T G 0.235459 7.8823e-05
16:73490842 T C 0.162794 -1.4611e-06
16:73497404 C T 0.230564 -1.7101e-05
16:73497837 T C 0.083291 -1.6785e-05
16:73501536 C T 0.247205 -1.9735e-05
16:73504210 T C 0.741350 2.2494e-05
16:73504828 G A 0.840899 -1.2347e-05
16:73504880 C G 0.032630 -1.8703e-05
16:73505199 C T 0.365298 2.8879e-06
16:73506263 T C 0.171831 1.0800e-05
16:73510274 T C 0.227614 -1.0297e-05
16:73513735 A G 0.171315 -1.0541e-05
16:73518699 G T 0.095638 -1.8320e-05
16:73521908 T C 0.050998 2.4295e-05
16:73525946 A C 0.066082 1.9871e-05
16:73525976 C T 0.136815 1.7837e-05
16:73529292 G A 0.113584 -1.2946e-05
16:73533482 T C 0.025110 -8.6112e-06
16:73536083 T C 1.573807 -2.1630e-05
16:73538128 G T 0.429176 -2.5402e-05
16:73541289 C T 0.075920 1.7409e-06
16:73543220 A C 0.277775 4.0620e-07
16:73544257 T G 0.843097 -2.9587e-05
16:73545855 T C 0.151265 -2.2742e-05
16:73545964 T G 0.138535 2.5025e-05
16:73550343 G A 0.830970 -5.8169e-06
16:73553851 C T 0.124081 -3.1193e-05
16:73556224 T G 0.265801 -1.2178e-05
16:73559183 T C 1.141690 -3.0044e-05
16:73559357 A G 0.036886 -1.0871e-05
16:73560998 C T 0.238941 -2.8209e-05
16:73565231 A C 0.151171 -1.0774e-05
16:73565299 C A 1.308899 3.1246e-05
16:73567745 A G 0.074988 -2.1077e-06
16:73570653 A G 0.200170 1.0057e-05
16:73573378 C T 0.072262 -2.4456e-05
16:73576594 C T 0.063014 -2.4510e-06
16:73576801 C T 0.340737 -2.9368e-05
16:73576899 T G 0.024912 -1.7027e-05
16:73576935 T C 0.087764 -1.4859e-05
16:73579327 A G 0.082084 -1.2089e-05
16:73581058 G A 0.377671 -2.7301e-05
16:73583459 C T 0.059266 1.0109e-05
16:73586766 A G 0.133345 -1.8607e-05
16:73587808 C T 0.205652 -1.7595e-05
16:73592943 G T 0.077738 1.9545e-05
16:73593796 C T 0.130109 -8.7105e-06
16:73594350 T C 0.050249 8.8794e-06
16:73594549 C T 0.067650 -1.7928e-05
16:73595455 C G 0.180536 -6.1076e-05
16:73597993 G C 0.936807 1.5034e-05
16:73602926 G A 0.921399 2.7607e-05
16:73603649 T C 1.250789 5.1903e-06
16:73608695 G A 0.052219 1.7043e-05
16:73609278 C T 0.055309 1.2911e-05
16:73612411 A G 1.221180 5.1286e-06
16:73615991 G A 0.416371 -1.7800e-07
16:73616158 T C 0.163989 5.6514e-07
16:73621975 C A 0.055526 4.5528e-07
16:73639049 C T 0.076329 -1.0144e-05
16:73646276 A G 0.073297 2.8332e-05
16:73648552 T C 0.042358 -1.4867e-05
16:73651102 C T 1.948580 -1.3838e-05
16:73654699 G A 0.057480 -1.5888e-05
16:73661110 C G 0.181974 -4.9721e-06
16:73663814 A G 0.048207 -1.2704e-06
16:73673729 T G 0.024233 9.9962e-07
16:73675333 T C 1.938190 -2.9443e-06
16:73677663 T C 1.368145 -1.9419e-05
16:73678116 A G 0.170143 -1.3318e-05
16:73687396 C T 1.768673 -8.3503e-06
16:73688157 A G 1.945146 -1.3245e-05
16:73690384 C G 0.172701 5.5594e-05
16:73692719 A G 0.336969 -1.8746e-05
16:73693745 C T 0.049697 2.1901e-05
16:73704462 C A 0.123520 5.5021e-08
16:73712556 A G 0.397640 6.4446e-05
16:73720286 C T 0.083083 -6.6362e-06
16:73724234 A G 0.293062 -2.2087e-05
16:73725848 T G 0.242022 -2.8653e-05
16:73726871 A C 0.207778 -2.2130e-05
16:73728620 C T 1.180052 -6.2116e-05
16:73730991 G A 0.347592 -7.1018e-05
16:73731221 G T 1.931857 -5.8632e-05
16:73733288 A G 1.841169 -3.7526e-05
16:73736278 T C 0.043458 -1.9299e-05
16:73736589 T G 0.067497 6.1690e-05
16:73744310 T C 1.852133 1.0161e-05
16:73745443 A C 0.121073 -6.4958e-06
16:73747409 C A 0.258936 -9.5826e-06
16:73751546 G C 0.429968 -6.6287e-06
16:73751801 C T 1.963050 -2.4861e-05
16:73752878 A G 1.792205 -3.6854e-05
16:73754334 T C 1.784734 -1.0334e-04
16:73758522 C T 0.155891 -4.9148e-05
16:73760302 C A 0.137853 4.7637e-05
16:73771261 G A 0.066130 4.2294e-06
16:73773503 T G 0.619479 -1.6570e-06
16:73774855 C T 0.142180 2.0796e-05
16:73780134 T C 0.264132 -1.6938e-05
16:73783555 C T 0.065377 2.2378e-05
16:73784484 C T 0.080506 -2.1924e-05
16:73799807 G A 0.882144 -2.7629e-05
16:73800227 C T 0.182721 -1.8681e-05
16:73800492 C A 0.546350 4.1017e-06
16:73804798 G A 1.292342 1.3412e-05
16:73808621 T C 0.091000 -1.8897e-05
16:73813611 A G 0.911009 -3.3428e-05
16:73815148 T C 0.066991 6.9940e-06
16:73815413 T C 0.068299 2.0019e-05
16:73816322 C T 0.681666 -7.8037e-05
16:73821548 T G 0.044760 -2.8373e-05
16:73823523 G A 0.023068 -8.8554e-06
16:73829111 C T 0.094674 1.7215e-05
16:73829270 C A 0.965484 2.4032e-05
16:73829287 C G 0.044542 4.6131e-05
16:73831352 A G 0.059616 4.6999e-06
16:73835699 T C 0.607125 8.5503e-06
16:73839741 A G 0.070434 -5.1478e-06
16:73847806 G A 0.799694 2.0535e-05
16:73854401 C G 0.063060 5.9686e-06
16:73857956 T C 0.735264 -1.1279e-05
16:73865637 C A 0.043796 -8.2172e-06
16:73874362 G A 0.935194 -1.8843e-06
16:73875232 T G 0.056461 -3.3302e-07
16:73879366 C G 0.043887 -1.5624e-05
16:73883225 A C 0.030469 -1.1208e-05
16:73892813 A G 0.052884 1.7781e-05
16:73892971 G A 0.046571 -2.8685e-06
16:73894315 G A 0.023159 -9.0970e-06
16:73894476 T C 0.058003 1.9305e-06
16:73899120 C T 0.093843 4.8350e-06
16:73901109 C T 0.104172 1.4191e-05
16:73906056 G A 0.076936 -1.3127e-05
16:73909507 A G 1.052394 -1.7199e-05
16:73913266 G T 0.380443 -2.8409e-05
16:73914812 C T 0.269952 -2.6047e-05
16:73915885 T C 0.170085 4.0119e-05
16:73915896 G A 1.138717 4.0912e-06
16:73920481 C G 0.025227 -7.8040e-06
16:73922733 G A 0.452867 -1.2242e-06
16:73930273 C T 0.242022 2.5277e-05
16:73932204 C T 0.066475 -2.4037e-05
16:73934160 C T 0.683123 -1.1482e-05
16:73945162 T C 0.020043 3.6590e-06
16:73972223 A G 0.051962 -1.3880e-05
16:73976130 G A 0.663288 -4.3217e-05
16:73989041 A G 0.038736 2.0294e-06
16:73993266 C T 0.065449 -9.3752e-06
16:73993617 G C 0.032393 -1.1059e-05
16:73996573 C T 0.669624 -2.3044e-05
16:74002196 C G 1.304488 -1.0996e-05
16:74003603 A G 0.144605 -1.2160e-05
16:74006085 G C 0.023412 6.6866e-06
16:74007156 A G 0.670094 -5.1529e-05
16:74010053 A G 0.023344 -1.4194e-05
16:74011045 A G 0.052131 -1.1956e-05
16:74016752 G T 0.252821 2.6063e-06
16:74017426 A G 0.549713 -5.3243e-05
16:74025074 G A 0.026434 -3.7360e-05
16:74025140 A G 0.088754 -1.2754e-05
16:74029300 A G 0.085868 3.2892e-06
16:74039602 C G 0.090059 5.2098e-06
16:74042615 G A 0.796698 -4.6215e-05
16:74044532 A G 0.250860 -4.2092e-06
16:74048264 A G 0.032293 2.5708e-05
16:74052465 A G 0.204821 3.5890e-06
16:74059071 C G 1.003122 1.9234e-05
16:74059365 A G 0.745284 -6.4063e-06
16:74059607 T C 0.070331 -2.5466e-05
16:74059742 C T 0.854853 4.9322e-05
16:74061166 A G 0.068331 -7.6212e-06
16:74062096 A G 0.029209 2.9733e-05
16:74062203 C T 1.078883 5.6198e-05
16:74062244 A C 0.847608 7.7774e-05
16:74062869 G T 0.232073 -8.1760e-05
16:74065215 C A 0.060953 6.1039e-06
16:74066256 A G 0.069539 -2.3335e-05
16:74069595 A G 0.089702 2.5354e-05
16:74070632 A G 0.897906 4.3042e-05
16:74074277 T C 0.099390 -8.6101e-06
16:74076073 T C 0.213965 -9.8640e-07
16:74076252 G A 0.755888 2.6869e-05
16:74076446 C A 0.099238 -3.7756e-05
16:74077288 A G 0.069405 -1.4542e-05
16:74081326 C T 0.516959 2.2193e-05
16:74084468 G C 0.923064 4.7256e-05
16:74085853 G A 0.829059 2.6804e-05
16:74087933 C T 0.627214 2.6295e-05
16:74088091 G T 0.564511 -3.9997e-05
16:74088159 T G 1.697687 -1.5344e-05
16:74089564 T G 0.052790 -2.3420e-05
16:74089756 A G 0.044916 -7.5712e-06
16:74096641 A G 0.261205 2.3793e-05
16:74098329 T G 0.050424 -4.2424e-05
16:74106053 T C 1.673330 1.0325e-05
16:74112386 T C 0.033714 1.1862e-05
16:74116707 G T 0.106541 1.1151e-05
16:74123714 A G 1.675839 5.7547e-06
16:74131235 G A 0.480577 5.2356e-06
16:74131537 C T 0.036113 2.6818e-05
16:74134311 A G 1.896309 3.7578e-05
16:74140113 A C 0.150360 3.6648e-06
16:74140511 A G 1.816241 2.2717e-06
16:74141652 T C 0.031611 3.1234e-06
16:74141762 G A 0.172331 -3.7087e-05
16:74147940 T C 0.031874 5.1816e-05
16:74150649 A G 0.086212 5.0760e-05
16:74151736 G A 1.895984 1.4284e-05
16:74154305 G A 0.082931 1.7931e-05
16:74154364 T C 0.508803 3.6954e-06
16:74157172 C T 0.030631 -9.5255e-06
16:74159147 C T 0.125779 -3.7333e-07
16:74162662 C G 0.184353 1.6632e-05
16:74165593 T C 0.397494 -4.1612e-05
16:74175290 C T 1.042102 2.3030e-05
16:74175779 G A 0.053209 8.5649e-06
16:74183855 T C 1.490207 -7.3088e-06
16:74184483 T C 0.046234 6.4807e-07
16:74185231 C G 0.518556 2.6918e-05
16:74186767 G A 1.179030 1.3744e-05
16:74187585 A G 0.130122 -4.3122e-05
16:74190208 C T 0.041293 3.0560e-06
16:74193212 C T 0.053683 2.2579e-05
16:74197944 T G 0.045490 3.5727e-05
16:74198621 C A 0.044056 -1.2825e-05
16:74201364 C T 0.981726 2.1271e-05
16:74208707 G A 0.963952 1.8644e-05
16:74209263 A G 0.044893 -3.7894e-06
16:74215362 T C 0.088082 -2.5090e-07
16:74221358 A G 0.057850 -7.6278e-06
16:74226568 T C 0.060551 -6.8895e-06
16:74233216 A G 0.375055 -2.2950e-05
16:74233935 A G 0.036486 3.1440e-05
16:74234721 T C 0.075358 3.0125e-06
16:74246907 C T 1.862513 3.1367e-05
16:74251082 A G 0.099793 3.5379e-05
16:74253368 C T 0.141518 -1.2978e-04
16:74264082 G A 0.031618 -1.4590e-05
16:74264796 T A 0.119054 2.1772e-06
16:74270536 T C 0.275619 2.0911e-05
16:74276403 C T 0.049914 -5.4973e-05
16:74281750 C T 0.057094 -3.2251e-06
16:74287385 G A 1.909182 3.8798e-07
16:74292874 A G 0.066786 2.9623e-05
16:74301456 C A 0.021805 -1.2677e-05
16:74301477 A G 0.091549 -5.2370e-05
16:74301631 C A 0.132397 -1.6295e-04
16:74303556 C A 0.035383 1.9324e-05
16:74311453 A G 0.174995 -3.7517e-06
16:74319256 T C 0.086754 2.3660e-05
16:74320651 G A 0.290313 1.1077e-05
16:74321980 C G 0.036068 3.0696e-05
16:74323852 C T 0.074816 5.9395e-06
16:74324862 C T 1.320236 -5.2602e-07
16:74330979 A G 0.032809 5.1030e-05
16:74335204 C T 0.297668 1.4097e-04
16:74349842 C T 0.026888 -1.1679e-05
16:74350699 C T 0.029462 2.5691e-06
16:74354146 A G 0.026827 -5.4547e-05
16:74355113 T G 0.280449 1.2776e-05
16:74465514 A C 0.273428 9.4801e-06
16:74465753 C T 0.536567 4.3890e-05
16:74468856 A G 0.088244 -2.6105e-05
16:74469131 T G 0.020394 -2.2724e-05
16:74469446 C T 0.028336 2.3431e-05
16:74472584 T C 0.958252 2.2235e-05
16:74472696 T C 1.289541 2.1588e-05
16:74473659 T C 0.336170 -2.4302e-05
16:74473826 T C 0.743255 1.2922e-05
16:74474004 C A 0.330714 -1.1010e-07
16:74481113 T C 0.065968 -7.7034e-06
16:74481327 C T 0.071262 7.2254e-06
16:74482053 A G 0.706629 -3.4338e-05
16:74482388 G A 0.117713 5.5017e-05
16:74485788 T C 0.634507 -3.7297e-05
16:74488957 T C 0.117525 5.0419e-06
16:74499046 C G 0.435450 -2.5499e-05
16:74500123 C G 0.098943 -1.6968e-05
16:74500487 A G 0.089913 3.3219e-06
16:74501924 A G 0.037278 1.2861e-06
16:74503094 A C 0.040842 -2.5493e-07
16:74504096 T C 0.046107 7.6408e-06
16:74510544 A C 0.186184 2.8671e-06
16:74516796 C T 0.132413 -4.6965e-06
16:74521738 G A 0.031965 -6.2035e-05
16:74534034 C T 0.382939 -4.0632e-06
16:74534426 A G 1.946064 3.9796e-06
16:74535906 C A 0.331422 1.1114e-05
16:74541967 A G 0.260883 1.5900e-05
16:74546991 C G 0.051115 3.1657e-05
16:74559117 C A 0.340795 2.0801e-04
16:74565680 A G 0.050372 -7.7030e-06
16:74572572 C T 0.712673 8.7322e-05
16:74585754 A G 1.272013 2.2145e-05
16:74592132 G C 0.165742 -1.2454e-05
16:74609177 G T 1.672853 -2.8960e-06
16:74610200 A G 0.072509 9.4603e-06
16:74610422 C T 0.366278 -2.9296e-05
16:74612030 C G 1.275934 2.5137e-05
16:74612836 T G 0.222634 -2.5760e-05
16:74614939 C T 0.025869 1.6653e-05
16:74618996 C G 0.054627 -8.8306e-06
16:74621129 A G 1.282841 2.6957e-05
16:74634128 C T 0.203091 -1.2656e-05
16:74639761 T G 0.329935 -3.5462e-05
16:74649508 A G 0.038570 -2.3515e-05
16:74654473 A G 0.304699 1.9406e-04
16:74658867 A G 0.983200 -2.5189e-05
16:74662597 T C 0.443117 1.4235e-04
16:74662714 A C 0.032945 3.8574e-06
16:74664698 G A 0.053959 -4.2639e-06
16:74664743 C T 0.837472 -4.3529e-05
16:74671772 T C 0.024107 3.4268e-07
16:74688653 G A 0.040180 1.4769e-05
16:74688948 G T 1.009384 -3.8428e-05
16:74695079 T G 1.331561 2.6200e-05
16:74698743 C G 0.073132 -1.1241e-05
16:74698890 C T 0.057068 -1.5270e-05
16:74704235 C A 1.328562 3.0138e-05
16:74705424 G A 0.285259 2.0727e-04
16:74709233 A C 0.029407 -3.7596e-06
16:74709610 A G 0.042066 -1.0973e-05
16:74709737 A C 0.822164 -3.8495e-05
16:74712993 C T 0.038207 5.6947e-06
16:74713054 G A 1.226159 3.7924e-05
16:74721501 G C 0.161337 1.0545e-05
16:74723707 A G 0.262659 8.4851e-06
16:74724795 C A 0.053800 -4.8921e-05
16:74729219 T C 0.054280 -2.2402e-05
16:74729262 G A 0.032601 -5.1541e-06
16:74732517 G A 0.246644 -3.3042e-05
16:74734867 C G 1.244878 3.4489e-05
16:74734970 C A 0.037103 5.4316e-06
16:74735148 A G 1.159211 2.7714e-05
16:74735947 A G 0.544108 1.7186e-05
16:74743736 T C 1.635166 -6.0334e-06
16:74743872 A G 0.787509 -7.8728e-06
16:74750237 G A 0.067156 -5.5120e-06
16:74750351 G A 0.067133 -4.6145e-06
16:74754043 G C 0.262639 -4.3271e-05
16:74755804 G A 0.068529 -1.0905e-05
16:74761843 G A 0.020384 -1.9039e-06
16:74771583 C G 1.190579 -2.1413e-05
16:74772841 A G 0.036545 -1.1136e-05
16:74772851 A G 0.159360 2.6270e-05
16:74777794 T G 0.492564 -1.1392e-05
16:74781794 T C 0.498835 2.2428e-05
16:74786178 C G 0.496277 -1.4259e-05
16:74788977 G C 0.062145 2.0161e-05
16:74790542 C T 0.175765 -1.2479e-05
16:74796334 T A 0.950923 -1.0380e-05
16:74798920 A G 0.051502 9.6277e-05
16:74801340 T C 0.032494 8.9200e-06
16:74808425 A G 0.641917 -2.9811e-05
16:74815728 T C 0.064345 -5.2411e-06
16:74820071 A C 0.453198 1.0304e-05
16:74821744 A G 0.607654 2.1493e-05
16:74825281 G A 0.025671 -1.9667e-05
16:74830344 T C 0.070139 1.2343e-05
16:74833151 A G 1.391427 -1.1304e-06
16:74834948 T C 0.027625 5.1486e-05
16:74845093 G A 0.041761 9.3074e-06
16:74846353 T C 0.053900 -1.0527e-05
16:74846999 T G 0.024159 7.3796e-06
16:74847600 T C 0.447859 -3.9171e-05
16:74851949 T G 0.053858 -6.5181e-05
16:74852080 G T 1.702332 3.1502e-05
16:74852312 G T 0.175797 -2.4158e-05
16:74855580 T C 0.852779 3.1901e-05
16:74855860 C A 0.028106 2.9160e-05
16:74856075 C A 0.171448 -4.2837e-05
16:74859217 A G 0.199807 -1.2262e-04
16:74860677 T C 0.053949 -7.9151e-06
16:74861573 G A 0.042033 1.1712e-05
16:74862586 T C 0.047409 1.0487e-05
16:74867442 A G 0.245800 -5.2846e-05
16:74868922 A G 0.221339 2.3903e-05
16:74869353 A G 1.060476 -1.1037e-05
16:74874522 T C 0.205879 1.2590e-05
16:74875796 G A 0.420033 1.6126e-05
16:74877063 A G 0.725858 -1.8425e-05
16:74884490 T C 0.798408 -8.0971e-06
16:74885720 T C 0.419390 1.5584e-05
16:74893495 C T 0.898360 -5.9806e-06
16:74893812 C T 0.072353 1.6269e-05
16:74893959 A G 0.113906 1.3952e-05
16:74895876 A C 0.054588 1.0358e-05
16:74898639 T G 0.096865 1.1925e-05
16:74902848 G A 0.336621 -3.6535e-05
16:74908439 T C 1.935243 -3.0091e-05
16:74912634 C T 0.152651 3.3128e-05
16:74920191 A G 0.335385 -5.0536e-05
16:74920374 T C 1.932805 -2.3548e-05
16:74921167 T C 0.026986 7.1983e-05
16:74921446 C T 0.485751 1.4394e-05
16:74922448 G C 1.919598 -3.1512e-05
16:74922857 T C 1.951657 -3.0185e-05
16:74922947 T C 0.083518 1.8428e-05
16:74924019 G C 0.046636 1.3926e-05
16:74924716 G C 0.033357 4.8714e-07
16:74926947 G A 0.502619 -5.0107e-06
16:74928308 T C 0.471537 -4.2391e-06
16:74933760 A C 0.023850 5.2135e-06
16:74934097 G T 0.024175 2.1009e-06
16:74935232 C T 0.626061 -6.3287e-06
16:74937650 C T 1.934515 1.4360e-05
16:74945303 T C 0.048275 -1.7776e-05
16:74947599 G A 0.029602 1.9407e-05
16:74950286 C A 0.142326 -2.0782e-05
16:74961128 T C 0.033305 1.9472e-05
16:74964089 T G 0.482911 -4.6381e-05
16:74967819 C T 0.564248 3.8625e-05
16:74972220 C A 0.030644 6.7301e-06
16:74977320 C G 0.051550 -1.2772e-05
16:74977870 G A 0.754963 3.4788e-05
16:74983514 A G 0.120336 2.4669e-05
16:74984725 A G 0.133111 -4.5934e-05
16:74989467 A G 0.105048 5.2248e-05
16:74990004 T C 0.767316 2.5810e-04
16:74991808 A G 0.046860 3.7211e-06
16:74998584 C T 0.900512 4.3086e-05
16:75002852 A G 0.106999 3.7887e-06
16:75006444 C T 0.053167 1.7003e-07
16:75008947 C A 0.115266 -5.5715e-05
16:75012687 T A 0.032913 -1.8193e-06
16:75016854 C T 0.040852 -1.3235e-05
16:75018874 A G 0.117031 -5.1999e-05
16:75019777 G A 0.098426 1.6551e-07
16:75020986 A G 0.534672 1.0131e-04
16:75030403 G A 0.094794 -1.1060e-05
16:75034214 A C 1.097359 -6.9007e-05
16:75037257 C T 0.045127 -6.8774e-06
16:75040072 A G 0.037200 -2.1689e-05
16:75048508 A G 0.107697 -8.1982e-06
16:75048634 A G 0.024168 -8.7969e-06
16:75054175 G C 0.067101 1.0587e-05
16:75059606 T C 0.044413 -1.1912e-06
16:75060442 C T 0.023649 -1.6133e-05
16:75060902 C T 0.038460 -8.9279e-06
16:75065758 A G 0.075631 -1.1049e-05
16:75079009 G C 0.047629 -1.0810e-05
16:75094784 A G 1.863763 -1.9444e-06
16:75097142 A G 0.037548 -2.3513e-05
16:75104764 A G 0.129943 1.5690e-05
16:75107716 C G 0.254982 5.0754e-05
16:75108077 G C 0.704435 5.1031e-05
16:75116252 A G 0.124445 -6.9923e-06
16:75122540 T C 0.091759 -5.6169e-06
16:75127609 A G 0.039664 2.3591e-05
16:75128028 C T 0.023613 -1.3490e-06
16:75130422 G C 0.086443 1.6832e-05
16:75139341 T C 0.158315 -1.5496e-05
16:75162298 C T 0.688699 1.2156e-05
16:75163282 A G 0.217850 1.8769e-05
16:75165374 T C 0.932458 -7.5832e-05
16:75181554 C T 1.116892 -1.5123e-05
16:75189999 A G 0.031381 2.0487e-05
16:75191440 A C 0.054296 2.8747e-05
16:75197818 C A 0.229561 -2.5056e-05
16:75197927 G A 1.741782 -1.1839e-04
16:75198114 C T 0.129421 -3.0267e-05
16:75199094 C T 0.365684 -6.3796e-06
16:75199864 T C 0.052670 1.4606e-06
16:75200103 T C 0.135445 -1.4235e-05
16:75202239 G T 0.059022 2.2084e-05
16:75204282 A C 0.203867 2.5295e-05
16:75204325 T C 0.611579 -2.7645e-05
16:75210863 G A 0.026343 -8.1132e-06
16:75211053 G A 0.023782 -2.4357e-06
16:75211089 C A 0.075621 -5.1709e-06
16:75223797 G A 0.041943 -1.8074e-05
16:75227494 G A 0.209090 1.3724e-05
16:75230452 T C 0.358498 -1.3274e-05
16:75230998 T G 1.912863 -4.4190e-05
16:75232528 T G 0.076108 3.0166e-05
16:75234797 C G 0.046204 -1.0062e-05
16:75236880 A G 0.393884 -3.9520e-05
16:75238103 T C 1.606320 1.3587e-05
16:75243286 G A 0.351653 -5.3368e-05
16:75247245 G T 0.187336 2.5555e-05
16:75255579 A G 0.047697 -1.3834e-05
16:75258617 T C 0.184308 2.5254e-05
16:75261095 C A 0.097248 5.0299e-05
16:75261647 T C 0.045584 -1.6262e-05
16:75262639 A C 0.045909 -1.6016e-05
16:75263661 A G 0.089471 2.3673e-05
16:75265595 T C 0.022578 -6.6346e-06
16:75265754 C T 0.020832 2.2969e-05
16:75269267 G A 1.588949 1.7635e-05
16:75270721 A C 0.576381 1.1893e-04
16:75274235 G A 0.404946 5.4551e-05
16:75279910 G A 0.146085 3.0969e-05
16:75281964 C A 1.071970 2.3981e-05
16:75284548 A G 0.096034 5.7862e-05
16:75287799 A G 0.045717 -1.7538e-05
16:75288674 C A 0.046289 -1.2871e-05
16:75297778 A G 0.046529 -1.5084e-05
16:75301232 A G 0.053946 -2.7688e-05
16:75302349 A C 0.045162 -1.1424e-05
16:75308365 T C 0.049057 -1.1064e-05
16:75313258 G A 0.510750 -4.2272e-05
16:75313485 A G 1.178952 -7.9792e-06
16:75316074 G A 0.519475 -3.7555e-05
16:75327916 G A 1.714802 -8.6254e-05
16:75328308 C T 0.749831 1.0951e-05
16:75339131 G T 1.921071 -3.0721e-05
16:75344749 T C 0.034334 -9.9323e-06
16:75352126 G A 0.102802 2.9575e-05
16:75352810 C T 0.036340 4.3878e-05
16:75361995 C T 1.190300 -9.5323e-06
16:75381816 A G 0.088725 -9.5741e-06
16:75392680 A G 0.028820 -1.9030e-05
16:75395969 T C 0.147328 -3.8683e-05
16:75396540 C T 0.180455 -3.7876e-06
16:75406468 C T 0.023535 -1.2707e-05
16:75413709 C T 1.705084 -8.3568e-05
16:75418304 G A 0.096583 2.2955e-05
16:75418345 A G 0.022137 -1.7979e-05
16:75419747 G T 0.735572 8.8065e-06
16:75434558 C T 0.382611 -6.6157e-06
16:75438777 T C 0.023600 -1.4412e-05
16:75443241 C G 0.119164 -7.5523e-05
16:75443816 C T 1.192396 -1.4857e-05
16:75451793 G A 0.040521 1.3614e-05
16:75452534 A G 0.442056 -1.0661e-05
16:75469551 T G 0.190903 7.3198e-05
16:75480608 T C 0.080321 3.3933e-05
16:75483608 C G 0.030128 -2.4472e-05
16:75490145 T C 0.051183 1.6651e-05
16:75492576 A G 0.032069 4.8285e-06
16:75493481 A G 0.031540 8.4186e-06
16:75496542 A C 1.965627 -1.0887e-05
16:75496758 C T 0.212602 -6.0569e-06
16:75498823 A G 0.045299 5.4307e-06
16:75499357 G A 0.033218 9.1836e-06
16:75505561 T C 0.101997 3.4455e-06
16:75505567 G C 0.079237 2.9143e-05
16:75507094 T C 1.312638 -1.6671e-05
16:75520252 G A 0.031695 -2.4221e-06
16:75520661 C T 0.209262 -1.0379e-04
16:75521030 A G 1.259961 1.2916e-04
16:75521189 C T 0.173392 -6.4336e-06
16:75522979 C T 0.046419 -2.7853e-05
16:75525781 C T 0.040498 -2.8020e-05
16:75526247 C G 0.029819 -2.1102e-05
16:75526936 A C 0.040430 -2.8344e-05
16:75527524 A G 0.030660 -2.5459e-05
16:75528511 T C 0.687203 -1.1437e-06
16:75531510 A G 0.030527 -2.7788e-05
16:75531925 C T 0.044542 -2.2363e-05
16:75534058 C T 0.030118 -2.4217e-05
16:75534172 T C 0.082765 -1.6443e-05
16:75535796 C A 0.031683 -6.1484e-07
16:75536272 C G 0.030222 -2.4262e-05
16:75540347 C T 0.066260 7.7376e-06
16:75541360 A G 0.031407 1.3649e-05
16:75541539 T C 0.042796 2.3406e-05
16:75548704 G T 0.078578 -1.2431e-05
16:75552991 T C 0.057808 -1.1733e-05
16:75553631 T C 0.128035 -2.1618e-05
16:75556690 A G 0.032994 -5.9852e-06
16:75561985 C T 0.042102 3.2616e-06
16:75562918 A G 0.042436 3.8729e-06
16:75563330 A G 0.391914 5.5315e-05
16:75563746 G T 0.385929 3.9521e-05
16:75564668 G C 0.030290 -2.0326e-05
16:75565284 A G 0.185843 6.8750e-06
16:75565420 G A 0.570804 4.7583e-05
16:75569739 A C 0.172535 2.5352e-05
16:75578459 G A 0.511159 4.9823e-05
16:75581069 A G 0.509877 4.6434e-05
16:75582293 T C 0.068792 -5.1067e-05
16:75583585 C T 0.046272 1.9819e-06
16:75590092 C G 0.094918 -2.5871e-05
16:75596940 G C 0.593863 2.4924e-05
16:75607594 G A 0.047993 -1.6740e-05
16:75623640 A G 0.305332 4.1503e-06
16:75628094 A G 0.098777 -2.2645e-05
16:75628530 T C 0.074307 -6.9306e-06
16:75635852 T C 0.609436 4.8127e-05
16:75637360 G C 0.045594 -1.1614e-06
16:75642801 A G 0.050404 3.9530e-05
16:75646423 G A 0.080389 1.3840e-05
16:75646576 T G 0.097475 -2.3076e-05
16:75646685 T G 0.433785 -6.6025e-07
16:75657221 A C 0.081175 1.3514e-05
16:75660367 G A 0.171337 2.3279e-05
16:75661803 C G 0.080026 1.0862e-05
16:75662883 T C 0.209956 -1.5749e-05
16:75664897 T C 0.030193 -2.4040e-05
16:75665019 G A 0.597086 1.7033e-05
16:75675609 C T 0.227721 -1.0028e-06
16:75679181 T A 0.386714 3.9747e-05
16:75685746 C T 0.099491 -2.2824e-05
16:75689763 A G 0.028560 -2.8377e-05
16:75690279 G A 0.092827 -1.5317e-05
16:75692281 A G 0.036879 3.7883e-05
16:75693029 T C 0.469960 8.3412e-06
16:75716426 T C 0.838608 -2.4416e-06
16:75717841 T C 0.033357 4.1682e-05
16:75718472 A G 0.182539 1.5819e-05
16:75720958 G A 0.052352 1.3824e-05
16:75724940 A G 0.181516 1.4355e-05
16:75727127 G A 0.055276 3.7994e-05
16:75728368 G A 0.096521 -2.1743e-05
16:75731319 G A 0.189215 -4.9622e-05
16:75738850 T G 0.096125 -1.9105e-05
16:75752831 C T 0.020458 1.4570e-05
16:75782853 G C 0.064907 -3.4128e-06
16:75783117 T G 0.638545 1.1814e-05
16:75786802 A G 0.022542 -1.5450e-06
16:75787596 G A 0.044783 -1.9337e-05
16:75788840 G A 1.108514 4.2897e-06
16:75789330 G A 0.023938 -9.9937e-06
16:75800027 C T 0.291569 -4.7285e-07
16:75814540 A G 0.066575 -8.3529e-05
16:75821627 T A 0.089887 2.2515e-05
16:75826394 C T 0.118090 -9.9529e-06
16:75838596 T C 1.497647 6.1375e-06
16:75838782 T C 0.095973 -1.3542e-06
16:75841494 T C 0.265369 2.1923e-05
16:75850527 A G 0.025847 -1.7343e-05
16:75852899 T C 0.216153 1.0105e-05
16:75873774 G C 0.086706 -2.7677e-05
16:75875207 A G 0.061414 -5.2183e-05
16:75879727 G A 0.032166 9.0790e-06
16:75891123 C A 0.070808 1.4914e-05
16:75894212 G T 0.706710 -1.1775e-05
16:75895932 C T 0.116850 1.4778e-05
16:75900293 T C 1.637574 -1.9024e-05
16:75914496 G C 0.257884 3.4359e-05
16:75923087 G T 0.089117 3.1428e-05
16:75931234 T C 0.046243 -5.0989e-06
16:75936826 A G 0.278739 3.2894e-05
16:75942585 T G 0.099063 2.2825e-06
16:75947510 C T 0.089608 9.1047e-06
16:75948970 C T 0.021052 2.5063e-05
16:75954371 T C 0.023428 -2.7497e-06
16:75954744 G A 0.321243 -7.2157e-06
16:75965325 T A 0.054306 1.9987e-05
16:75966209 A G 0.044114 2.4934e-05
16:75969837 C T 0.208749 -2.7213e-05
16:75973563 G A 0.251912 -6.1627e-06
16:75978975 T C 0.291475 -1.2459e-05
16:75980778 C T 0.186752 -4.7605e-05
16:75982586 C T 0.032264 2.4787e-06
16:75985009 A G 1.008605 1.1198e-05
16:75991446 A G 1.276759 1.5861e-05
16:75992185 A G 0.081613 -1.5040e-05
16:75992624 G A 0.112205 2.0454e-05
16:75993762 G A 0.058720 -1.4723e-05
16:75998739 C T 0.455688 -7.5498e-06
16:76002047 T C 0.051589 1.2361e-05
16:76007375 A G 0.034088 -2.8572e-05
16:76018731 A G 0.085511 -8.0489e-06
16:76021964 T C 0.043419 1.2564e-05
16:76022436 G A 1.248056 8.4172e-06
16:76025925 G A 0.175748 -1.8630e-06
16:76027799 T C 0.138856 -3.2181e-05
16:76028673 A G 0.745615 -2.5108e-05
16:76038984 C A 0.371196 1.0817e-05
16:76044723 G A 0.829221 -1.5374e-05
16:76053124 C T 0.071398 1.8983e-05
16:76053385 A G 0.820405 -2.4938e-05
16:76055758 T C 0.171805 -8.0806e-06
16:76055857 A G 0.583093 4.1837e-05
16:76055933 G T 0.114883 2.4223e-05
16:76056374 T G 0.989318 3.1077e-05
16:76065301 T C 0.031407 2.7263e-05
16:76066145 T C 0.048379 -5.4105e-06
16:76071196 C T 0.064602 -5.8159e-05
16:76071983 C T 0.638081 2.0698e-05
16:76080930 A G 0.525071 -3.4030e-07
16:76082577 A G 0.099949 -7.1869e-06
16:76092009 C G 0.056286 -4.1383e-05
16:76096084 C T 0.518417 -2.8875e-05
16:76099327 A G 0.084713 6.6131e-07
16:76099664 T C 0.029261 -6.0926e-06
16:76116347 T C 0.043423 1.6085e-06
16:76127768 G C 0.033607 1.3139e-05
16:76140692 A G 0.558941 -1.2884e-05
16:76144650 G T 0.425190 4.2171e-06
16:76151589 A G 1.365902 4.4664e-06
16:76153752 C T 0.029144 1.1021e-05
16:76162666 A G 0.330159 -3.8347e-06
16:76186992 C T 0.201614 8.4860e-06
16:76188497 A G 0.777560 -1.9757e-05
16:76193199 C T 0.030602 -2.2173e-07
16:76195265 A C 0.027826 1.5509e-05
16:76203521 G A 0.048905 -3.9747e-06
16:76210598 C T 0.077290 -5.4924e-05
16:76216149 G C 0.342058 -1.0004e-05
16:76227366 T C 0.033104 7.8588e-06
16:76229554 A G 0.545266 1.0675e-05
16:76233399 A C 0.348848 -1.4462e-05
16:76235505 T C 0.068779 1.1568e-05
16:76240509 G C 0.038453 -3.8704e-05
16:76248410 G A 0.586456 -1.8831e-05
16:76261676 G A 0.192672 8.4652e-06
16:76263590 T C 0.029287 -1.1631e-05
16:76265282 T C 1.504531 -7.2614e-06
16:76274993 G A 0.863721 8.1362e-06
16:76276174 C T 0.765629 2.0984e-05
16:76276520 C T 0.481190 -3.5710e-06
16:76278553 G A 0.037321 1.8793e-06
16:76282990 A G 0.580688 -3.3926e-05
16:76290155 A G 0.027002 4.4371e-05
16:76292497 C G 0.202163 -5.2266e-05
16:76292533 C A 0.072366 -2.0284e-05
16:76298116 G C 0.025941 -8.2615e-08
16:76298414 A C 0.022471 -8.0685e-06
16:76310621 T C 0.734826 1.4100e-05
16:76312817 A C 0.101490 1.2863e-06
16:76313465 A G 0.087813 4.0063e-06
16:76314775 G A 0.394167 -7.0665e-06
16:76318542 C G 1.445694 2.8900e-05
16:76321342 T C 0.669296 2.7275e-05
16:76325856 A G 0.075829 -5.9583e-05
16:76329702 C T 0.060262 7.4724e-05
16:76335794 A G 0.699378 4.3914e-05
16:76337198 A G 0.072087 -1.8103e-05
16:76339611 A C 0.026833 1.5570e-05
16:76354129 G A 0.707580 4.9730e-05
16:76358864 A G 0.030650 -2.3238e-06
16:76362013 T C 0.149136 -1.7603e-05
16:76364177 C T 1.474163 -7.2717e-07
16:76372629 A G 0.208976 1.9572e-05
16:76373139 C A 0.031822 7.1314e-06
16:76379353 C T 0.178738 1.6618e-05
16:76383246 A G 0.377389 4.3232e-06
16:76394023 G C 0.161905 -1.9079e-05
16:76394535 G A 0.075349 -5.4739e-06
16:76398320 T C 0.080100 8.1338e-06
16:76404057 A G 0.896585 5.2306e-05
16:76411579 G A 0.276437 1.8214e-05
16:76412317 G A 1.902398 -1.8064e-06
16:76413718 T C 0.067461 -8.3305e-06
16:76415092 C T 0.887600 1.7435e-05
16:76432398 T C 0.175015 -3.4022e-05
16:76434865 C A 0.041251 2.5682e-05
16:76435946 G T 0.066491 1.9984e-05
16:76449793 C T 0.045571 -6.1107e-06
16:76451936 A G 0.799307 1.0070e-05
16:76459093 A G 0.095099 -3.7695e-05
16:76459190 G A 0.831980 -4.7303e-06
16:76459368 A C 0.278846 -3.9565e-05
16:76460139 C T 0.897266 3.9268e-05
16:76467101 A G 0.037710 1.2061e-05
16:76473624 T C 0.059473 -8.3315e-06
16:76482439 A G 0.042394 -6.6498e-06
16:76482747 G C 0.035912 7.7511e-06
16:76482910 A G 0.993784 -1.7432e-05
16:76484576 A T 1.758686 1.3789e-05
16:76486004 T C 1.804634 3.4030e-05
16:76486581 G A 0.171896 -3.7410e-05
16:76497986 C A 0.194169 -2.3077e-05
16:76503529 T C 0.077085 1.6115e-05
16:76508697 T C 0.262399 -7.1243e-06
16:76511762 C A 0.146393 -2.8675e-05
16:76515796 C A 0.921503 4.8903e-06
16:76521236 C T 1.772766 1.1736e-05
16:76523792 G A 1.791157 9.7042e-06
16:76523938 G A 0.161876 1.7375e-05
16:76524013 G C 0.513483 3.3161e-06
16:76524393 T C 0.402109 -1.4356e-06
16:76524549 G A 0.192328 -4.2739e-06
16:76524577 G A 0.035402 2.7089e-05
16:76524678 T C 0.088601 2.9497e-06
16:76524968 C T 0.218837 7.7064e-06
16:76527948 C T 0.373065 -4.5382e-05
16:76531303 G A 0.066072 2.9811e-05
16:76532342 A G 0.041248 3.0111e-05
16:76532583 G A 1.822236 8.9150e-06
16:76544736 C G 0.042215 -3.1838e-05
16:76545924 C T 1.386305 6.3459e-05
16:76546827 G A 1.823560 1.2426e-05
16:76547281 T C 0.048051 -3.6863e-05
16:76549731 C T 0.085560 -2.0185e-05
16:76552730 C T 0.082733 -8.8801e-06
16:76552841 C T 1.259218 -9.4813e-06
16:76566157 G A 0.855545 4.6873e-06
16:76567153 C T 0.044828 -6.9000e-06
16:76576620 G A 0.122043 1.5708e-05
16:76576662 A G 0.431348 3.1909e-05
16:76581785 A G 0.609660 3.3156e-05
16:76582164 T C 0.034717 -1.0123e-07
16:76584241 C G 0.137944 3.6872e-05
16:76586951 T C 0.752587 5.7722e-06
16:76587331 C T 0.610030 3.3744e-05
16:76592313 G T 0.503051 7.7662e-05
16:76593334 C T 0.539898 -7.2645e-05
16:76599222 C T 0.656566 -2.2532e-05
16:76600669 A C 0.046003 -2.7260e-05
16:76603671 G A 0.030498 -1.0566e-05
16:76603806 T C 0.178069 -3.0148e-05
16:76604342 T C 1.206155 4.2011e-06
16:76608160 T C 0.960592 -1.5202e-05
16:76609288 C T 0.271728 2.4188e-05
16:76610695 A C 1.661438 -4.0548e-06
16:76611562 C T 0.758978 -4.8956e-06
16:76617507 G A 0.031692 -1.3724e-05
16:76617915 C T 1.102821 3.1453e-05
16:76618621 C G 1.684087 4.3227e-05
16:76618964 C T 0.161636 1.5629e-05
16:76619806 G A 0.057341 -1.4982e-05
16:76621957 T C 0.085414 -4.2397e-05
16:76625956 T C 0.266226 -9.4625e-06
16:76629806 T C 0.255917 7.7846e-06
16:76632518 A G 0.519199 -2.2649e-05
16:76634198 T C 1.111751 6.8610e-06
16:76635013 C A 0.136386 2.0053e-05
16:76635778 T G 0.026590 -2.3449e-05
16:76640703 C T 1.477951 -1.8688e-05
16:76640957 T G 0.222410 -7.5098e-06
16:76646224 A C 0.037940 4.7388e-06
16:76652214 C G 1.324774 8.4300e-06
16:76655144 G T 0.045636 1.3466e-05
16:76655542 C A 0.201020 -1.5798e-05
16:76658397 G A 0.028326 -8.5070e-06
16:76675869 G T 0.093876 1.9030e-05
16:76679471 A G 0.072044 4.3096e-06
16:76680912 A G 0.069561 -8.6895e-08
16:76703755 T G 0.352166 -5.1691e-07
16:76704720 T C 0.036142 7.6655e-06
16:76704812 G A 0.028128 -5.4632e-06
16:76706266 A G 0.289125 -1.6216e-05
16:76721960 G A 0.028592 -9.1512e-07
16:76726031 A G 0.026616 4.5544e-05
16:76743414 A G 0.067948 1.5979e-05
16:76758888 G A 0.032478 -3.4565e-05
16:76767431 G T 0.443328 1.8624e-05
16:76771823 G T 0.038174 -9.2071e-06
16:76783913 A G 0.071915 9.1112e-06
16:76798980 A G 0.372053 -9.2673e-06
16:76815651 G A 0.031893 1.0113e-06
16:76817956 C T 0.641252 -9.5884e-06
16:76820976 G A 0.422977 -2.2480e-05
16:76828027 C T 0.045244 6.0765e-05
16:76828888 C A 0.265810 -9.7221e-07
16:76830864 T G 0.267573 -5.9433e-06
16:76836381 T C 0.036240 1.0882e-05
16:76836469 T C 0.086664 -3.4868e-05
16:76842099 T G 1.572320 -1.7709e-05
16:76846539 C T 0.265301 -1.3297e-05
16:76849186 A G 0.060502 3.8234e-06
16:76851432 C T 0.023217 -9.4289e-06
16:76853479 T C 0.031968 6.7295e-06
16:76856009 C T 0.035675 -1.7721e-05
16:76858002 G A 0.144290 -1.0833e-05
16:76862439 A G 0.025029 -1.7930e-05
16:76863800 C T 0.341834 2.4937e-06
16:76865122 A G 1.515830 2.3058e-06
16:76866931 T C 0.046227 -8.2464e-06
16:76868438 T C 1.267011 -2.5267e-05
16:76871382 G A 0.062537 -5.2602e-05
16:76877598 A G 0.089578 1.1150e-05
16:76877918 G A 0.741272 -8.5386e-07
16:76878507 A G 0.033877 -1.0311e-05
16:76878862 A G 0.738893 2.8126e-06
16:76880054 T G 0.511795 4.6241e-06
16:76880158 G T 0.022951 -5.3822e-06
16:76881972 C T 0.168046 3.1220e-05
16:76884651 T C 0.053790 1.9337e-05
16:76890043 T C 0.351448 1.6358e-05
16:76890126 C T 0.468649 2.0528e-05
16:76900461 G A 0.364561 3.6505e-06
16:76905108 A G 0.831743 -8.4726e-06
16:76907610 T C 0.053498 9.9901e-06
16:76913513 A G 1.260143 -6.5485e-06
16:76918895 G A 0.053907 -2.9975e-05
16:76932355 G A 1.296970 1.0667e-05
16:76935464 C A 0.118518 3.8419e-05
16:76935681 G C 0.198077 1.2458e-04
16:76938776 T C 0.052644 -9.3027e-06
16:76946720 A G 1.288713 4.7891e-06
16:76960823 C A 0.376509 1.3833e-05
16:76967075 C T 0.321924 -3.8627e-05
16:76967774 C T 0.040475 3.5457e-06
16:76967800 G A 0.041745 4.3962e-06
16:76968917 G A 0.027677 -9.4165e-06
16:76972621 C T 0.547249 6.7667e-06
16:76975950 T C 0.115259 5.2150e-05
16:76978107 T C 0.050184 2.5513e-06
16:76985437 A G 1.291657 -3.2906e-07
16:76991593 C T 1.969908 3.0116e-05
16:76992331 C T 0.048373 -2.5290e-05
16:77000977 C T 1.090688 -2.0334e-05
16:77001311 G A 0.851899 -3.8275e-05
16:77001806 G A 0.307792 -7.8599e-06
16:77005187 C T 0.401366 1.7494e-05
16:77022218 G T 0.341415 3.3601e-06
16:77022699 G C 1.340672 -2.4253e-05
16:77023447 C T 0.025580 -3.2714e-06
16:77026416 C A 0.043819 -2.4472e-05
16:77031505 G A 0.591321 -5.6890e-06
16:77035834 G A 0.293614 5.6487e-06
16:77036662 C T 0.246702 1.0663e-05
16:77040605 G A 0.570899 1.8668e-05
16:77045315 C T 0.092373 -2.4376e-05
16:77049257 A G 1.067081 4.1098e-05
16:77055064 A G 1.826400 2.0163e-04
16:77055902 A G 1.839419 9.4601e-05
16:77059086 T G 0.025704 4.4340e-05
16:77064390 G T 0.028057 4.2512e-06
16:77094812 G A 0.052491 -8.6343e-06
16:77097271 C A 0.423418 -1.3930e-05
16:77101327 G A 0.620901 -3.4916e-05
16:77103137 C T 0.716172 4.4298e-05
16:77103829 C T 1.161584 1.5527e-05
16:77116898 A G 0.028420 3.4860e-05
16:77127860 G A 0.149444 7.1890e-06
16:77136476 T C 1.749029 5.7018e-05
16:77142224 A C 0.024837 1.5973e-08
16:77143004 C T 0.199966 -2.1923e-05
16:77158330 T G 0.030585 3.1884e-05
16:77162941 A C 1.967188 7.8588e-06
16:77173725 A G 1.966646 4.9079e-06
16:77178861 A G 1.764824 5.9942e-05
16:77179300 T C 0.068130 -7.8194e-05
16:77181185 T G 0.048145 1.1609e-04
16:77182094 T C 0.490022 -2.5490e-05
16:77183408 A G 0.060710 1.2415e-05
16:77187372 T C 0.051648 -8.0441e-06
16:77188707 C T 0.245362 -3.8498e-06
16:77189517 G A 0.034179 -1.9828e-05
16:77201509 C T 0.182230 1.6971e-05
16:77203721 A G 0.118294 8.9541e-06
16:77206562 A G 1.974244 4.5883e-05
16:77221679 C T 0.099809 -2.9479e-05
16:77224636 G C 0.048824 2.6915e-06
16:77225440 T G 0.038236 1.4408e-05
16:77229150 C T 0.068107 1.2679e-05
16:77235574 G A 0.107606 -3.8595e-05
16:77240092 C G 0.090520 3.1008e-05
16:77242013 C A 0.025999 7.2709e-06
16:77242063 T C 0.172048 -9.7575e-07
16:77243330 T C 0.050606 -5.2230e-05
16:77244837 C T 1.348524 2.5399e-05
16:77245139 C T 0.056046 -1.2011e-06
16:77246218 A G 1.150515 4.0139e-05
16:77249450 T A 0.025178 5.9221e-06
16:77254262 C T 1.831285 1.7121e-05
16:77255735 A G 0.807779 -1.0004e-05
16:77257307 T C 0.271075 2.1519e-05
16:77258834 T C 1.634007 2.1303e-05
16:77262306 T C 0.028693 1.4654e-05
16:77265478 A C 0.498221 -1.4031e-05
16:77270103 A C 0.067494 2.3534e-05
16:77274806 G A 0.194961 -1.1561e-05
16:77276815 G A 0.538771 -1.9438e-05
16:77276860 C T 0.151158 1.1832e-05
16:77279769 A C 0.047039 -1.0420e-06
16:77295852 A G 0.421049 -3.4391e-05
16:77297193 A G 0.840899 4.2384e-05
16:77302444 A C 0.029089 -2.1753e-05
16:77306187 T C 0.074975 1.7581e-05
16:77311312 T C 0.301693 1.1520e-05
16:77312712 A G 0.281546 -1.2473e-05
16:77314194 G T 0.333343 2.3201e-05
16:77316834 G C 0.978493 3.0281e-05
16:77317591 C T 0.247011 5.6087e-08
16:77319869 G A 0.104655 -6.2686e-06
16:77320524 G A 0.030069 -1.7745e-05
16:77320932 T G 0.022688 1.2587e-05
16:77322055 C A 0.035545 -4.9816e-06
16:77323093 G A 0.255356 1.8880e-06
16:77323235 G C 0.276460 2.6851e-06
16:77325325 T G 1.010409 3.7283e-05
16:77328990 A C 0.258676 -3.2269e-05
16:77329641 G T 0.208697 3.4453e-06
16:77332404 A C 0.035373 2.3846e-05
16:77333598 C T 0.223861 -4.7788e-05
16:77342569 C A 0.048194 -3.1741e-05
16:77348111 A C 1.090948 1.6197e-05
16:77350909 A G 1.848030 3.6736e-05
16:77351080 C T 0.071181 -5.8933e-07
16:77351162 A C 0.779251 -2.7864e-06
16:77353973 T G 0.777671 -6.1129e-06
16:77359919 T A 0.755868 -9.8102e-06
16:77365726 C G 0.536311 -8.1732e-07
16:77372875 T G 0.024814 -1.4313e-05
16:77380144 C T 0.057425 -8.5249e-06
16:77388143 G A 0.060950 -6.1895e-06
16:77389002 A G 0.076624 1.4851e-05
16:77395259 T C 1.192130 4.1943e-05
16:77401479 A G 0.021150 -4.9481e-06
16:77401545 G A 0.485816 -5.7793e-05
16:77406775 T C 0.230781 -2.5574e-05
16:77407078 C T 0.025074 -1.8776e-05
16:77415296 T C 1.705286 1.3495e-05
16:77415974 A G 0.105979 7.7511e-06
16:77420667 C T 0.275973 -1.4569e-05
16:77421991 C T 0.105129 1.6231e-05
16:77427769 C T 0.197583 4.9536e-06
16:77429605 T C 0.352565 3.9330e-08
16:77429804 G A 0.336988 -2.0855e-05
16:77430373 A G 0.136782 -2.4748e-05
16:77431739 C T 0.557526 9.4400e-05
16:77444509 A C 0.335657 -9.8726e-06
16:77444927 A G 0.034526 1.4437e-06
16:77445210 C A 0.026827 3.3381e-05
16:77448663 G A 0.494946 3.6762e-05
16:77449407 T C 0.037097 -5.1656e-05
16:77450649 A G 0.034656 -8.7650e-06
16:77452210 A G 1.402716 -3.8094e-06
16:77453385 C T 0.281124 -1.0818e-05
16:77454588 T G 0.250928 1.7082e-05
16:77456225 A G 0.048957 -1.2735e-05
16:77456789 A G 1.336099 -2.7082e-05
16:77456881 G A 0.102448 3.1110e-05
16:77457066 G A 0.307120 -1.8332e-05
16:77457370 C T 0.038135 1.0628e-05
16:77472446 G C 0.152956 3.3180e-05
16:77479287 A G 1.505567 -4.5417e-05
16:77490075 G A 1.295889 -3.3940e-05
16:77492386 C T 0.759329 -3.3955e-05
16:77497138 T G 0.067072 5.9179e-06
16:77498109 T C 0.167718 1.4987e-05
16:77502310 C A 1.166310 6.9598e-06
16:77502781 G A 0.237650 -9.4416e-06
16:77503832 C A 0.145429 -4.5508e-05
16:77522876 G C 1.545669 -6.8335e-05
16:77523084 G C 0.496238 -3.3972e-05
16:77523952 A G 1.803705 -4.4059e-05
16:77524774 C T 0.393612 6.5627e-05
16:77526473 C T 0.066604 6.3621e-05
16:77527427 C T 0.570126 -9.7158e-06
16:77528576 T C 0.024350 -1.7500e-05
16:77529847 C T 0.066861 4.9004e-05
16:77554812 G A 0.034192 -2.7556e-05
16:77555871 A G 0.033253 3.7060e-05
16:77558677 G A 0.777314 5.6113e-06
16:77568769 G C 0.117087 5.1334e-06
16:77575203 G T 1.919831 -2.4459e-05
16:77577183 C T 0.787671 -1.1481e-05
16:77583904 G A 0.044711 7.8767e-05
16:77595335 A G 0.090542 1.2212e-05
16:77599439 C T 0.040359 -4.8625e-05
16:77609561 A G 0.098803 4.8238e-05
16:77611387 C T 0.169614 -3.8748e-05
16:77614822 G A 0.565676 3.0562e-06
16:77615517 C G 0.044166 9.8295e-05
16:77617417 T C 1.000802 2.6853e-06
16:77618489 A C 0.028365 6.9437e-05
16:77627354 A G 0.092526 8.0220e-06
16:77627900 G A 0.710459 2.5381e-05
16:77635695 C G 0.029995 1.6274e-05
16:77643421 C T 0.446746 -8.5239e-06
16:77650006 G A 0.058022 1.8784e-05
16:77656123 T G 0.104655 -1.0864e-05
16:77660597 G A 0.279410 3.3558e-06
16:77668754 T C 0.245326 -5.1779e-06
16:77669306 T C 0.533026 5.5035e-06
16:77674206 C T 0.187476 -1.5435e-05
16:77674605 C T 0.120375 -7.1648e-06
16:77675002 A G 0.080961 1.0482e-05
16:77675995 T G 0.288625 -2.2024e-05
16:77679810 G A 1.363601 3.0550e-05
16:77682966 G A 0.296214 -3.0079e-05
16:77684529 A G 1.478091 1.1811e-05
16:77685572 T C 0.028628 -5.2309e-06
16:77685690 A G 0.325822 -3.7605e-06
16:77686997 C T 0.033487 4.0641e-05
16:77687591 T G 0.242015 3.8632e-06
16:77695251 A G 0.456990 1.3074e-06
16:77700274 C T 0.042335 -6.0946e-06
16:77700652 C T 0.269209 -9.9680e-06
16:77702640 T C 1.705344 1.1371e-04
16:77703488 A G 0.561265 3.2048e-05
16:77708877 T C 0.484095 1.5512e-05
16:77708969 T C 0.045799 -1.4487e-05
16:77710618 A G 0.163817 5.4920e-06
16:77711532 G T 0.032968 3.0618e-05
16:77715040 C T 0.554812 1.9019e-06
16:77715092 A G 0.038625 3.9285e-06
16:77720772 A G 0.534250 3.6297e-05
16:77728000 A G 0.059399 8.2542e-06
16:77730318 C T 0.203728 -5.8294e-06
16:77730517 C A 0.205029 3.6122e-05
16:77735029 C A 0.040443 -2.1172e-05
16:77735474 T C 0.770199 2.1265e-05
16:77738915 G A 0.142420 1.0875e-05
16:77739631 T C 0.128505 1.9647e-05
16:77741022 C T 0.123241 1.8592e-05
16:77742082 T G 0.097683 -4.9019e-06
16:77743177 G A 1.333200 2.2910e-05
16:77743558 C A 0.404930 -2.6527e-05
16:77745591 T C 0.030962 2.8070e-05
16:77745908 G C 1.087296 5.1572e-05
16:77747444 G A 0.404518 -2.2048e-05
16:77755479 A C 0.338484 -2.2909e-05
16:77757881 A G 1.858226 -2.2214e-05
16:77758686 T C 0.207928 -1.4077e-05
16:77759161 A C 0.121124 2.9830e-05
16:77761398 G A 0.486897 -7.9773e-05
16:77762532 G A 0.352068 -6.6978e-05
16:77762569 G A 0.071178 1.3725e-05
16:77762832 A C 0.136945 -1.2417e-05
16:77763989 A G 0.171925 -8.2126e-06
16:77764635 G A 0.063001 1.4638e-05
16:77766284 G A 0.735134 -2.5865e-05
16:77766842 T C 0.137668 -8.5010e-06
16:77767055 G C 0.037223 -8.5465e-06
16:77767529 T C 0.586488 2.1970e-05
16:77768840 G A 1.846291 2.9066e-05
16:77769834 A G 0.338345 -1.1919e-05
16:77774762 G A 0.045779 -2.8177e-05
16:77775672 G A 0.114724 8.0830e-06
16:77779590 T C 0.155228 -9.2305e-06
16:77781800 A G 1.204279 2.3640e-05
16:77784990 A G 0.037174 -1.3404e-05
16:77785721 C T 0.206344 -1.5113e-05
16:77786905 A G 1.248208 2.1424e-06
16:77787348 A T 0.657614 -1.4272e-05
16:77787790 C T 0.341484 -6.8496e-05
16:77788041 G C 0.098952 -1.0192e-04
16:77796262 C A 0.813096 2.3178e-05
16:77796675 C A 0.132943 -4.9924e-05
16:77798256 T C 0.032082 4.5756e-06
16:77804032 C T 0.113575 -4.6574e-05
16:77805901 C T 1.250114 -6.2413e-06
16:77808303 C T 1.028518 -1.8241e-05
16:77818871 A G 0.406335 3.5895e-05
16:77819632 G A 0.093467 -1.6795e-04
16:77821797 T C 1.829357 1.0207e-05
16:77823365 G T 0.283348 6.9539e-05
16:77827349 T C 0.038151 2.8859e-06
16:77828035 T C 0.022698 -5.3153e-05
16:77833877 T C 0.070227 -2.4200e-05
16:77835409 C T 0.069224 -1.0253e-04
16:77835671 A C 1.551333 3.5286e-05
16:77838410 T G 0.032517 -6.8915e-05
16:77838514 A G 0.052560 3.2374e-05
16:77845650 A G 0.093834 -1.9767e-06
16:77850966 C T 0.468454 2.8151e-05
16:77853210 T C 0.081607 2.3915e-05
16:77854848 G A 0.370894 3.9856e-05
16:77854870 G T 0.024392 8.2269e-06
16:77856485 G A 1.925002 3.5516e-05
16:77860146 C T 0.081938 3.6309e-05
16:77865292 C T 0.238640 -2.4269e-05
16:77867142 T C 0.146098 -5.1764e-05
16:77870352 G A 0.546652 -2.9468e-05
16:77870519 T C 0.415897 -1.5997e-05
16:77870625 G A 0.212923 -2.8302e-05
16:77872398 G A 0.410860 -1.4500e-05
16:77874630 A G 0.168725 -8.4990e-06
16:77879657 G A 1.319801 -1.6158e-05
16:77880973 G A 0.146299 -8.1460e-06
16:77884916 G A 0.068643 1.1861e-05
16:77888266 T C 0.991593 -6.5948e-05
16:77891279 G A 0.753541 -3.7939e-05
16:77893684 T C 0.056967 3.7681e-06
16:77893866 C T 0.052728 -3.6247e-05
16:77893938 T G 0.176865 6.9709e-05
16:77896622 C T 0.083505 1.1485e-05
16:77900173 G A 0.056808 -3.8808e-05
16:77900479 C T 0.034578 3.1524e-05
16:77901144 C A 0.293001 4.2340e-06
16:77903144 A G 0.087835 1.7075e-05
16:77905658 G T 1.048132 1.6273e-03
16:77910349 T C 0.029784 -6.0419e-06
16:77910418 G A 0.635653 -8.1849e-05
16:77915260 G A 0.085349 1.1068e-05
16:77916191 A T 0.455701 1.4624e-05
16:77920737 C T 0.043121 -2.1540e-05
16:77921506 A G 0.186969 1.0638e-05
16:77922600 T C 0.048356 1.5510e-06
16:77922774 C T 1.200813 -1.3254e-06
16:77930075 C A 1.898029 6.1741e-06
16:77932229 A G 1.669565 -5.0018e-05
16:77937297 A C 0.201218 -2.7006e-05
16:77938403 A G 0.026937 6.0338e-06
16:77938566 T C 0.483281 -6.8302e-06
16:77939493 G A 1.604038 -4.0499e-05
16:77940585 A G 1.115756 -2.9451e-05
16:77941229 G T 0.134514 2.6836e-05
16:77941778 C G 0.039927 -5.1972e-05
16:77947607 A G 0.608787 -3.4708e-06
16:77951381 T C 0.081840 9.3180e-06
16:77954525 A G 0.262178 1.5935e-05
16:77956468 A G 0.030855 -9.0330e-07
16:77956528 C T 0.133309 -7.4752e-05
16:77956657 A G 0.130242 1.6299e-05
16:77956689 G A 1.088063 -1.2632e-05
16:77958711 T C 0.020225 8.7870e-06
16:77959288 C T 0.296516 -2.8817e-06
16:77959692 T C 1.318055 3.0951e-06
16:77960891 C T 0.408309 -4.0704e-05
16:77962700 C G 0.443088 -1.8563e-05
16:77963488 G A 0.241746 8.8493e-05
16:77963712 C A 0.861848 -3.2407e-05
16:77964213 C T 0.413138 1.5980e-05
16:77965017 G A 0.139506 4.7639e-05
16:77967322 A C 1.341328 -1.2923e-05
16:77967434 T C 0.031468 3.9599e-05
16:77967548 C G 0.714046 -4.3820e-05
16:77967802 A G 1.587420 -3.9728e-05
16:77968004 C T 1.175369 8.5472e-06
16:77968289 A G 0.134773 -6.5403e-06
16:77969116 C T 0.156345 -9.1387e-06
16:77969121 C G 0.319935 1.1539e-05
16:77969856 G T 0.058649 4.5656e-06
16:77971628 T G 0.046383 1.9624e-05
16:77971679 G A 1.318993 -3.1152e-06
16:77971908 T C 0.433159 9.4060e-06
16:77972994 T C 0.388496 -2.1857e-05
16:77973126 G A 0.429394 -2.7689e-05
16:77973339 C A 0.066640 1.8079e-05
16:77973356 G A 1.036694 8.2453e-06
16:77974665 G T 0.881634 1.4644e-05
16:77978067 G A 0.307789 -2.1704e-05
16:77978976 A C 0.150438 1.9535e-05
16:77980030 C T 0.086936 -9.5360e-06
16:77987267 G A 0.031472 4.2583e-05
16:77996006 C T 0.032137 -1.1733e-05
16:78004360 G T 0.555494 -6.3671e-06
16:78005221 T G 0.104951 1.2637e-05
16:78005533 T C 1.795370 -1.6479e-06
16:78010274 G A 0.319032 -2.5741e-05
16:78010501 G A 0.062878 -2.8062e-05
16:78012216 G A 0.392407 1.7311e-05
16:78015342 A G 0.834934 8.5661e-06
16:78022835 A G 0.085031 4.9640e-05
16:78023127 G A 0.031942 3.7205e-05
16:78023791 G A 1.295864 -1.8312e-05
16:78031587 G C 0.025782 -4.1572e-06
16:78032498 G A 0.479519 -2.7310e-05
16:78035437 T C 0.053361 3.0106e-05
16:78037250 T C 0.236186 8.1996e-06
16:78045679 A C 0.078049 -3.1278e-05
16:78052615 T C 0.050716 -2.1021e-05
16:78056072 A C 0.058415 6.8800e-06
16:78059541 T C 0.032835 -4.6964e-05
16:78061413 T C 0.099186 -1.9168e-05
16:78064733 A C 0.266154 4.6636e-06
16:78073264 C T 0.752714 -3.2143e-05
16:78076263 A G 0.694795 2.8841e-05
16:78077038 C T 1.445999 -3.4882e-06
16:78085930 T C 0.078319 2.1177e-05
16:78097665 C T 0.200203 -1.8327e-05
16:78099329 A G 0.079127 -2.3480e-06
16:78101731 C A 1.252814 2.7973e-05
16:78105803 G A 0.816445 -1.6298e-05
16:78108519 T C 0.028839 1.9970e-06
16:78112907 G A 1.698979 1.5950e-06
16:78115058 C G 0.043452 -6.5944e-06
16:78115987 T G 0.097047 1.6993e-05
16:78122693 A G 0.961102 3.2563e-05
16:78124716 C T 0.604386 5.7882e-06
16:78128267 T C 0.061161 -2.8955e-06
16:78134644 T G 0.250396 3.4224e-05
16:78138182 C T 0.630375 7.9902e-06
16:78139005 A G 0.060418 -1.3316e-05
16:78143321 G T 0.751746 -2.7614e-05
16:78146486 A G 0.047555 -9.5159e-06
16:78148935 T C 0.030579 4.6614e-06
16:78151413 C T 0.055276 -5.1133e-06
16:78158754 C G 0.339513 1.7451e-05
16:78160462 A C 1.195288 3.8839e-06
16:78164235 G T 0.513178 -3.9020e-05
16:78167658 A G 1.209846 1.7650e-05
16:78170807 G C 0.036382 3.5110e-05
16:78172536 C T 1.208359 2.3507e-05
16:78179608 C T 0.390051 1.4500e-05
16:78180076 C T 0.363701 -1.7736e-05
16:78181791 A G 0.198349 -1.1198e-05
16:78186141 G C 0.040823 -3.1392e-05
16:78187380 C T 0.136393 6.9845e-05
16:78188359 G A 1.535717 3.0915e-05
16:78188738 A G 1.083476 2.0104e-05
16:78196020 A G 0.048301 -2.8863e-05
16:78197911 C T 0.566728 2.8065e-05
16:78201292 A C 0.812937 4.0797e-05
16:78201753 A C 0.551128 2.0479e-05
16:78203391 T G 0.200482 7.1927e-06
16:78204267 G T 0.125971 3.1253e-05
16:78205728 C T 0.372984 4.4458e-05
16:78209069 G T 0.763788 1.6078e-05
16:78221142 G A 0.142810 -2.0471e-05
16:78221970 C G 0.264048 2.4150e-07
16:78222516 T C 0.148555 -2.5065e-05
16:78222725 G T 0.264574 -3.9763e-06
16:78222989 A G 0.772873 1.5254e-06
16:78223295 A C 0.063719 8.8625e-07
16:78223348 G C 0.215331 -3.3689e-05
16:78225633 G A 1.379943 1.0105e-05
16:78230397 T C 0.173220 -4.3816e-06
16:78234673 T C 0.059905 2.2554e-05
16:78236048 G T 0.547074 2.8379e-05
16:78236808 T C 0.260838 -4.0105e-05
16:78239974 G A 0.165920 6.6517e-06
16:78244295 G C 0.164638 -7.7698e-05
16:78247842 A G 0.117531 2.2255e-05
16:78249913 G T 0.186044 -2.3867e-05
16:78251616 G A 0.426261 2.8423e-05
16:78253194 A G 0.240535 1.7372e-05
16:78258810 C A 1.568195 2.2117e-05
16:78264279 C T 0.027800 -1.5246e-05
16:78264430 G A 0.306042 -1.4573e-05
16:78268191 A C 1.057873 -5.7434e-06
16:78273055 T C 0.197505 -4.4367e-05
16:78277937 C T 0.921402 2.3243e-05
16:78278009 G T 0.350692 5.6463e-06
16:78278126 A G 0.145196 1.8398e-05
16:78280176 C T 0.365529 2.6071e-05
16:78281160 G A 0.134530 1.0971e-05
16:78285478 T C 0.556315 2.4773e-05
16:78298334 C G 0.110303 -2.5416e-05
16:78302656 A C 0.025233 -6.9719e-06
16:78304424 T G 0.100111 -3.5942e-06
16:78305346 T G 0.048807 1.2198e-05
16:78306219 G A 1.155699 2.6410e-05
16:78308820 G A 0.112341 8.8252e-06
16:78309432 C T 0.291848 1.9597e-05
16:78309479 G A 0.300268 -2.1363e-05
16:78312527 G A 0.161227 1.7339e-05
16:78313863 A G 1.210031 2.9212e-05
16:78316206 G A 0.430211 -1.6941e-05
16:78318348 C T 1.815572 5.1064e-06
16:78319667 G C 0.084966 -2.1566e-05
16:78322348 A G 0.405670 9.6951e-07
16:78326209 A G 1.152995 -2.8195e-06
16:78330872 C T 0.178105 7.9997e-06
16:78331559 T C 0.825689 3.2838e-06
16:78334540 G A 0.124916 2.5694e-05
16:78345274 T C 0.037645 -1.6937e-06
16:78345490 A G 0.073836 -1.0441e-05
16:78346675 A G 0.222933 1.8321e-05
16:78346915 T C 0.062472 1.1506e-05
16:78347919 G T 0.037788 1.4357e-05
16:78350719 C T 0.266245 -3.1744e-06
16:78350900 G A 0.049548 3.5231e-05
16:78356603 A G 0.279190 -2.6818e-05
16:78356662 G T 0.802491 5.1747e-06
16:78362564 G A 0.240925 -3.0483e-06
16:78366173 C T 0.286305 4.5606e-05
16:78367652 C A 0.284753 -9.3152e-05
16:78368068 G C 0.262487 3.0724e-05
16:78385508 G A 0.984485 -1.0754e-05
16:78386740 T C 1.477756 2.5723e-05
16:78390904 A G 0.282163 4.1010e-05
16:78395155 A G 1.509565 1.1886e-05
16:78396041 G A 0.025123 2.1192e-05
16:78396141 A G 0.152541 1.2407e-06
16:78396781 G A 1.278333 1.1111e-06
16:78398851 T C 0.088627 -1.1607e-05
16:78402368 T C 0.028521 4.9132e-06
16:78402716 C G 0.084833 1.4470e-05
16:78413522 A G 0.213501 -1.8012e-05
16:78413612 T C 0.155822 1.3964e-05
16:78415731 A G 0.082214 -5.8460e-06
16:78420461 G A 0.167689 6.1657e-05
16:78420775 A G 1.207350 -1.9284e-05
16:78424711 G A 0.119018 -2.3061e-05
16:78428788 T C 0.142579 1.5107e-05
16:78429869 T C 1.345908 1.1573e-06
16:78431011 G A 1.492830 -1.0540e-05
16:78431277 G T 0.346291 4.7365e-06
16:78431485 A G 0.233391 -9.0434e-06
16:78434065 G T 0.099033 -5.2488e-07
16:78434140 A G 0.047464 -4.9618e-06
16:78436084 C T 0.064024 8.1007e-07
16:78438412 G A 0.087764 -1.2945e-05
16:78439099 G A 0.139113 3.7106e-05
16:78442217 T C 0.031731 6.2113e-06
16:78443040 T C 0.127126 3.2560e-06
16:78446179 T C 0.062294 -1.0034e-05
16:78446501 C T 0.112926 2.6619e-06
16:78455829 C A 0.080055 2.6115e-05
16:78457785 T C 0.088939 -1.7808e-05
16:78457885 T C 0.178235 -6.0779e-06
16:78458484 C T 0.559136 -4.9603e-06
16:78458807 G C 0.024623 9.9145e-06
16:78460503 C G 0.184324 9.2614e-07
16:78462368 T C 0.187722 -7.1415e-06
16:78466437 G C 0.104246 -2.4559e-05
16:78467324 C T 0.291702 -2.5037e-05
16:78469376 T G 0.026690 -6.8385e-07
16:78471710 T C 0.049969 -5.3436e-07
16:78472701 G A 0.770247 8.0265e-06
16:78473430 C T 0.357404 1.0729e-05
16:78477223 C A 0.096291 -3.5279e-05
16:78482947 C G 0.073985 9.2899e-06
16:78486193 G T 0.107099 -1.0199e-05
16:78488843 T C 0.034305 6.4183e-05
16:78488916 T G 0.095862 -2.1767e-05
16:78490090 T G 0.026492 2.6297e-06
16:78490529 G T 0.059924 4.0482e-05
16:78491538 T C 0.046844 -1.8764e-05
16:78492860 A G 0.043510 1.0089e-05
16:78495543 G A 0.401525 2.5507e-05
16:78502277 A C 0.325579 6.7409e-06
16:78503595 G A 0.510776 1.1207e-05
16:78504236 T C 0.066741 -3.6182e-05
16:78507797 G A 0.031848 6.0166e-06
16:78508376 T C 0.081139 -2.3144e-05
16:78512130 T C 0.067812 -1.4635e-05
16:78513459 C T 0.158977 1.7380e-05
16:78514168 C T 0.058636 -2.6184e-05
16:78521339 T C 0.403800 -1.4491e-05
16:78523471 A C 0.981658 1.4016e-05
16:78527598 A G 0.064228 3.3619e-06
16:78527672 A C 0.155150 -2.5309e-05
16:78527790 C T 1.693750 -3.1733e-05
16:78531528 C T 0.059116 -1.8557e-06
16:78532175 T C 0.067020 -1.6393e-05
16:78533357 C A 0.881794 8.2780e-06
16:78533399 G A 1.915644 -6.2758e-05
16:78534322 C T 1.933285 -7.6904e-05
16:78536890 T C 1.933168 -8.2469e-05
16:78544986 T C 1.400863 -1.8185e-05
16:78546566 C T 0.133215 2.2790e-05
16:78552528 A G 0.193247 9.4159e-06
16:78553515 G C 0.106625 1.2374e-05
16:78554351 T C 0.023503 1.5045e-06
16:78554581 A G 0.107690 1.4117e-05
16:78554715 C T 0.344317 -3.6524e-05
16:78555377 T C 0.040534 -1.7021e-05
16:78559734 G C 1.755664 -3.1299e-05
16:78564262 A G 1.784549 -5.9858e-05
16:78564882 T C 0.054777 1.9169e-05
16:78566026 C G 0.193318 2.2639e-05
16:78569957 G C 0.088163 3.0547e-05
16:78572542 G A 1.376191 -3.5434e-05
16:78577298 T C 0.173944 2.3063e-05
16:78581163 T C 1.198229 -2.8165e-05
16:78583920 G A 0.181870 -2.1508e-06
16:78585339 G C 0.156893 3.9974e-06
16:78585747 G C 0.108901 7.0206e-06
16:78586303 T C 0.025061 -3.3197e-05
16:78587943 C T 0.047616 -3.2510e-06
16:78588987 A G 0.035532 -3.9905e-05
16:78593689 G A 0.020264 -1.9257e-05
16:78593865 G A 0.025214 1.6161e-05
16:78596298 T C 0.025785 -3.0383e-05
16:78600967 T G 0.274470 4.2982e-05
16:78601119 C T 0.021718 -2.0033e-05
16:78601942 T C 0.020919 -2.6236e-05
16:78603450 T C 0.213770 6.3002e-05
16:78604420 G A 0.063670 3.8783e-05
16:78604887 G T 0.337394 4.7162e-05
16:78607394 C T 0.037570 -3.0223e-05
16:78607903 G A 0.266748 1.0929e-05
16:78608383 A G 0.048210 4.6346e-06
16:78613761 G C 0.318617 -3.1587e-06
16:78617931 A C 0.373666 4.4167e-05
16:78622688 G A 0.327270 -1.8807e-05
16:78624007 C A 0.669864 1.7446e-05
16:78624025 G A 0.135526 -7.4403e-06
16:78625946 G A 0.160227 1.9431e-05
16:78627610 G T 0.077001 -1.7999e-05
16:78629661 G A 0.200076 7.0142e-06
16:78630819 C T 0.129794 1.9316e-06
16:78631794 A G 1.963822 -1.1202e-05
16:78635926 C A 0.102915 6.6002e-07
16:78636517 G A 1.600475 -9.5640e-07
16:78637241 C T 0.033422 2.2727e-05
16:78638173 G C 0.033075 -1.0018e-05
16:78639321 A G 0.066909 9.7875e-06
16:78639707 G A 0.044718 -7.3739e-06
16:78641002 G C 0.024915 -4.2615e-06
16:78642806 A C 1.114571 3.7392e-06
16:78650001 C G 0.112189 -6.7817e-06
16:78652643 T C 0.345009 6.5476e-06
16:78654996 A G 1.423684 -1.2002e-05
16:78657304 T C 0.052787 -5.7541e-06
16:78657585 T C 1.078510 -1.9146e-05
16:78663627 C T 0.172366 -9.5929e-06
16:78667846 T C 1.693870 -3.0749e-05
16:78670954 G A 0.523811 4.6792e-05
16:78675681 A G 0.030994 -1.7056e-05
16:78678727 T C 1.122124 -6.3950e-05
16:78678781 T C 0.070438 5.9554e-06
16:78685819 C T 0.035899 -1.9517e-05
16:78686528 C A 0.172207 -6.3689e-06
16:78688250 G A 0.150769 -2.7765e-06
16:78689617 T G 0.115103 -9.6992e-06
16:78689890 A G 1.858826 -1.3768e-05
16:78694377 G A 0.024555 -7.7882e-06
16:78695385 C G 0.033834 2.0000e-05
16:78696487 C A 0.025489 -1.3970e-05
16:78698550 C G 0.052836 -9.2160e-06
16:78701811 T C 0.106927 -1.6278e-05
16:78704199 C T 1.011575 -4.1637e-05
16:78708698 G A 0.040495 -6.7725e-06
16:78709021 A C 0.277817 -3.5187e-05
16:78710328 C G 0.215559 9.1882e-05
16:78710402 T C 0.139064 7.0062e-06
16:78710973 G A 0.039843 2.0703e-05
16:78711329 C G 0.074245 -1.0887e-05
16:78713587 A C 0.249331 7.3714e-05
16:78714567 G T 1.388746 -2.1419e-04
16:78716677 A G 1.253999 -1.8379e-05
16:78717995 A G 1.566140 -4.4154e-05
16:78720053 T G 0.810045 -8.8644e-05
16:78724251 C T 0.701851 4.2272e-05
16:78728194 A G 0.033481 4.3130e-05
16:78728228 G A 0.037308 -6.3044e-06
16:78729402 T C 0.171477 -2.6850e-05
16:78729624 T G 0.053501 3.9187e-07
16:78731888 C T 0.040391 -1.2157e-05
16:78732247 T G 0.923324 -1.7363e-05
16:78733526 G A 0.141476 1.1723e-04
16:78736894 G C 0.090572 -1.5662e-05
16:78740996 A C 0.041190 -1.0007e-05
16:78743583 C T 1.134952 4.7738e-05
16:78745815 C G 0.224004 2.1697e-05
16:78746711 A G 0.027593 1.8992e-05
16:78750461 G A 0.041212 -8.3134e-06
16:78754687 C T 0.575673 3.2579e-06
16:78757048 A G 1.121699 4.6772e-05
16:78757235 A G 0.437349 -2.3341e-06
16:78761364 G A 0.465620 1.1680e-06
16:78762822 T G 1.034597 4.7081e-06
16:78763794 G T 0.046795 -7.5947e-06
16:78766259 A G 0.043215 -1.0287e-05
16:78766847 G A 0.083823 4.6196e-05
16:78768311 C A 0.306133 -1.9121e-05
16:78770883 G A 0.262548 -2.5784e-05
16:78773900 T C 0.046811 -8.4307e-06
16:78776875 A C 0.257501 -2.0337e-05
16:78778659 T C 0.037282 -1.8616e-05
16:78779012 C G 0.023523 -1.9254e-05
16:78782720 G A 0.165170 2.0535e-05
16:78788497 C T 1.300641 9.8352e-06
16:78792498 A G 0.085781 2.4679e-06
16:78793104 A C 0.104110 -2.0411e-05
16:78794671 C G 0.025655 -2.8145e-05
16:78797083 A G 1.664677 5.4871e-05
16:78797940 C T 1.400782 5.4837e-05
16:78798824 G T 0.038573 -3.6798e-05
16:78802695 G A 0.379525 -4.8073e-05
16:78807256 G T 1.014967 5.0466e-05
16:78809675 C G 0.045714 -9.5431e-06
16:78809917 G A 1.956574 2.7187e-05
16:78812564 G C 0.518420 1.3893e-05
16:78814159 G A 0.668621 -4.6463e-05
16:78818933 C T 0.138529 4.0099e-06
16:78819538 A G 0.236429 -4.4400e-05
16:78825916 G C 0.088669 5.5089e-05
16:78825956 A C 0.448872 1.2430e-05
16:78825984 T G 1.922237 4.7668e-05
16:78827315 C T 0.343369 2.6955e-06
16:78827865 G A 1.193042 6.7980e-06
16:78828697 T C 0.077932 1.5686e-05
16:78838496 T C 0.079305 -3.1577e-05
16:78839949 G A 0.138178 -4.9603e-05
16:78844268 G A 0.210940 5.4613e-06
16:78845778 G C 0.046198 5.1537e-06
16:78847112 T C 0.053988 -1.6492e-05
16:78854528 A G 1.651921 1.7026e-05
16:78856535 T G 0.122618 -1.4109e-05
16:78859130 A C 0.631342 8.0302e-05
16:78860459 G T 0.054816 -1.5275e-05
16:78862186 A G 0.051988 4.3944e-05
16:78862528 C A 0.030173 3.7494e-05
16:78865144 G T 0.184908 -8.6241e-06
16:78865677 C A 0.103789 4.0092e-06
16:78868023 C A 0.104155 -4.4235e-05
16:78869460 A C 1.050356 -3.9369e-05
16:78870026 T C 0.220233 2.0334e-05
16:78870401 C G 0.421269 2.4588e-05
16:78871200 G A 0.212790 2.3238e-05
16:78871429 C T 0.259699 -8.6520e-06
16:78871924 C A 0.117613 -1.1395e-06
16:78873431 C T 0.168955 9.1712e-06
16:78874177 A G 0.062141 2.0515e-05
16:78874745 T C 0.043345 -1.7055e-05
16:78875840 G A 1.345155 -1.1596e-05
16:78879905 A G 0.546247 2.1177e-05
16:78880340 A G 0.159818 6.1174e-06
16:78882575 A G 0.105467 -1.9720e-05
16:78884366 A G 1.653592 -3.5891e-05
16:78886189 T C 0.134653 -2.4074e-05
16:78892306 A C 0.411954 -3.6242e-07
16:78897381 T C 0.468305 -2.2443e-05
16:78899915 G A 0.148730 -1.2519e-06
16:78900527 G A 1.286395 -6.3331e-06
16:78900917 A G 0.426219 -8.8569e-06
16:78901140 A C 1.708473 -2.3613e-05
16:78901174 A G 0.049470 -2.9212e-05
16:78901657 C T 1.150752 6.0237e-06
16:78903268 C T 0.658588 -2.8029e-06
16:78905060 T C 0.064576 7.0733e-06
16:78905422 G A 1.432808 1.3851e-06
16:78908380 G T 0.462417 -3.0312e-05
16:78909468 C T 0.050034 1.4506e-05
16:78909768 C T 0.095249 1.1274e-05
16:78910078 T C 0.040862 -3.1427e-05
16:78910915 T C 0.073203 -2.9396e-05
16:78911134 T G 1.397247 3.3339e-07
16:78912559 T G 0.051729 -4.2728e-05
16:78916953 T C 0.145127 3.9481e-05
16:78920761 A G 0.192831 -3.1324e-05
16:78922918 A C 0.050538 3.1181e-05
16:78927732 A C 0.884692 -1.0942e-05
16:78929458 C T 0.345314 -1.4228e-04
16:78933530 T G 0.034159 2.1860e-05
16:78936380 A G 0.697794 -4.3366e-07
16:78937602 T C 0.329659 1.2209e-05
16:78940800 A C 0.601416 -2.7103e-06
16:78943267 C T 0.350484 -4.2298e-05
16:78943271 T C 0.044812 -5.6012e-06
16:78943453 T C 0.162736 1.9545e-05
16:78943983 C T 0.079912 7.3764e-06
16:78945940 C A 0.076420 6.5263e-05
16:78946490 C T 0.071006 -8.3051e-06
16:78948945 G C 1.657955 -3.0749e-05
16:78949366 G C 1.666605 -1.3674e-05
16:78949736 C G 0.620901 7.0066e-06
16:78951316 G T 0.057279 4.4242e-06
16:78952439 G A 1.978367 7.5062e-06
16:78952852 C T 0.838442 -6.3711e-05
16:78954417 A G 1.977899 1.5709e-05
16:78955313 A G 0.219454 -6.3582e-05
16:78955458 T G 1.346833 1.7412e-06
16:78956056 G T 0.040628 4.2137e-06
16:78957505 A G 0.135831 -9.6590e-06
16:78959240 G A 0.358862 4.9185e-05
16:78961999 C T 0.761338 3.2048e-05
16:78963114 T C 0.207460 -5.3471e-05
16:78964668 T C 0.026921 2.4640e-05
16:78965369 G A 0.467863 1.1798e-05
16:78966105 C T 0.434873 -3.4040e-05
16:78970051 G A 0.303809 2.7685e-05
16:78970114 C T 0.155689 5.1883e-05
16:78973220 G A 1.274198 -2.2638e-05
16:78974541 T C 0.995998 7.3853e-06
16:78975103 G A 0.413950 -3.0506e-05
16:78975442 T G 0.026567 1.8488e-05
16:78977493 C T 0.069503 -2.8589e-05
16:78978277 C T 0.098848 -8.1608e-05
16:78979432 A G 0.029297 5.4966e-06
16:78979515 G A 0.279005 1.0912e-05
16:78980483 C G 0.128707 -1.5943e-05
16:78981354 A G 0.857719 2.8082e-05
16:78982155 C A 0.403067 -1.4618e-05
16:78982935 G A 0.137607 9.1814e-06
16:78984097 G C 0.260062 1.4312e-05
16:78985666 T C 0.233920 -1.2631e-05
16:78989362 T C 0.028404 1.9545e-05
16:78990341 A C 0.025035 -9.8656e-06
16:78992092 T G 0.038681 3.3292e-06
16:78997056 G A 0.077231 -1.0481e-05
16:78997549 G A 0.058474 1.6233e-05
16:78997613 T C 1.170120 -1.2615e-05
16:78999644 T C 0.203484 -1.2147e-05
16:79000338 T C 1.045029 9.4667e-06
16:79001965 A G 0.048360 2.3039e-05
16:79003961 G C 1.264661 7.6357e-06
16:79004483 C A 0.620225 -2.0198e-05
16:79006478 T A 0.036983 8.4114e-06
16:79006636 G T 1.101273 -1.5449e-05
16:79006863 A G 1.880044 -3.7129e-06
16:79007107 G C 0.048155 -4.3173e-06
16:79008267 C T 0.888691 8.9175e-06
16:79009321 C A 0.134150 -3.6986e-06
16:79009468 G A 0.594486 -1.8436e-05
16:79009746 A G 1.689689 -6.7894e-06
16:79009768 G C 0.055611 -1.4321e-05
16:79011071 G A 0.188995 -9.3223e-07
16:79011597 G A 0.695139 -9.0636e-06
16:79012960 T C 0.124049 4.4809e-06
16:79013461 G C 1.187044 2.7172e-05
16:79015302 T C 0.159172 -1.2731e-05
16:79016408 G A 0.253554 -2.0281e-05
16:79017626 A G 0.231353 -1.3494e-06
16:79018219 T C 0.320477 -1.3074e-05
16:79018843 C T 0.065728 5.0271e-06
16:79019899 G A 0.122101 1.4194e-05
16:79020780 A G 0.087520 -6.8347e-06
16:79021610 T C 1.696684 1.7318e-05
16:79023210 T A 0.112552 1.0263e-05
16:79025066 T G 0.030904 -3.8451e-05
16:79027467 T C 0.109219 -1.3186e-06
16:79030161 A C 0.495618 -1.3322e-05
16:79030933 C G 0.059522 9.7316e-06
16:79033422 C T 0.298824 -4.4159e-06
16:79035407 C A 0.236861 -1.2760e-05
16:79036050 A G 0.026619 2.3539e-05
16:79036736 C A 0.554351 -2.1157e-05
16:79038196 T G 0.031355 -1.2203e-05
16:79038822 G A 0.532786 -6.9614e-06
16:79039600 T C 0.517278 -1.3416e-05
16:79040870 C T 0.950449 1.0550e-05
16:79044649 T G 0.730736 -1.2349e-05
16:79046467 G A 0.560736 -2.4162e-06
16:79046755 T C 0.111777 7.2500e-05
16:79047130 G C 0.488328 -3.6138e-06
16:79048320 G A 0.081100 2.3047e-05
16:79048632 A G 0.040706 4.3682e-05
16:79048673 G A 0.054212 2.8382e-05
16:79049177 T G 0.717068 9.9047e-06
16:79050116 T C 0.278115 -4.2405e-05
16:79052055 T C 0.043750 -1.7795e-05
16:79053912 C T 1.430831 -2.0119e-05
16:79054239 G T 0.342951 -4.9119e-05
16:79056408 T C 0.035526 -7.9261e-06
16:79061529 G A 0.234488 -1.8105e-05
16:79061668 C T 0.038745 -2.1628e-05
16:79063211 C G 0.026635 -3.4225e-05
16:79064361 A C 0.096472 7.8747e-06
16:79067877 T C 0.940251 6.3779e-07
16:79071992 C A 0.121459 1.2695e-05
16:79073065 C T 0.212261 -5.6122e-05
16:79073421 T C 0.109855 -1.6827e-06
16:79075475 G A 0.216688 9.8980e-06
16:79076482 G A 0.312265 -4.7498e-05
16:79081156 C A 0.297892 -1.0446e-04
16:79081202 A G 0.486205 -7.4179e-05
16:79083791 T G 0.026677 -2.6361e-05
16:79084889 C G 0.669461 -5.0093e-06
16:79085005 T C 0.071856 2.9277e-05
16:79085489 C A 0.781585 8.3617e-06
16:79085548 T G 1.232430 -2.9057e-05
16:79087789 C T 0.101542 1.2217e-05
16:79087963 T C 0.020621 -3.0642e-05
16:79090751 T G 0.033387 -3.7407e-05
16:79091360 G A 1.116139 2.2829e-05
16:79092638 G A 1.065540 1.4883e-05
16:79094987 T C 0.089160 9.6442e-06
16:79095116 A G 1.193227 1.2839e-05
16:79095957 T C 0.209862 6.0495e-06
16:79096702 A C 0.090886 1.2438e-05
16:79098850 C G 0.153508 2.9816e-06
16:79100505 A C 0.089971 -1.5714e-05
16:79100718 A G 0.030865 -2.5552e-05
16:79101968 G C 0.196084 4.4607e-07
16:79103380 A G 0.051988 2.2517e-05
16:79104438 C A 0.026544 2.0770e-05
16:79104622 A G 0.633699 -1.8135e-05
16:79104923 G A 1.935635 -2.1167e-05
16:79106468 T C 0.031851 2.0464e-05
16:79107485 G A 0.728224 -4.0667e-06
16:79108107 A G 1.238903 -5.0561e-05
16:79108354 T C 0.450261 -4.7020e-05
16:79108484 G T 0.067052 -2.0730e-05
16:79108574 G A 0.057230 -1.2922e-05
16:79108880 C T 0.031173 -6.4469e-06
16:79110708 G A 0.799492 -1.2810e-05
16:79111706 C G 0.252457 -3.9216e-05
16:79112197 C A 0.975033 2.8108e-07
16:79113774 A G 0.032393 -1.2568e-05
16:79116225 T C 0.038083 8.9729e-06
16:79118252 G A 0.080490 -1.0944e-05
16:79118647 G A 0.077027 -9.5754e-06
16:79121868 G A 0.431318 9.5877e-07
16:79127587 G T 0.245699 -3.1074e-05
16:79129336 C G 0.199485 -1.3269e-05
16:79129543 C A 0.813962 1.6912e-06
16:79131393 G A 0.518209 4.7836e-06
16:79131528 C G 0.041796 1.7473e-05
16:79132339 C A 0.225770 -1.0385e-05
16:79133132 G A 0.084781 -1.6081e-05
16:79134815 A G 0.152979 1.1612e-05
16:79135769 C T 0.179984 1.0078e-05
16:79135887 G A 0.707833 7.8170e-07
16:79136139 C T 0.846395 -9.7212e-06
16:79138205 C T 0.208505 1.5461e-06
16:79138727 T C 0.638542 -3.4970e-06
16:79141900 G A 0.118310 -3.2411e-05
16:79147364 T C 1.898701 -1.7397e-06
16:79149552 G C 0.083236 -3.8492e-06
16:79149642 C T 0.758205 -5.0316e-06
16:79150983 A G 0.020575 2.8707e-05
16:79156561 C T 0.104551 3.2574e-05
16:79156835 T C 0.051583 -2.6727e-05
16:79157348 G A 0.639525 -7.3903e-07
16:79158182 G A 0.259802 1.6405e-05
16:79165363 G T 0.470168 5.0860e-05
16:79167688 G A 0.687102 4.0001e-05
16:79171956 G A 0.283039 -3.5766e-07
16:79173213 G A 0.051622 1.9939e-05
16:79174768 T C 0.031728 -5.5471e-06
16:79177293 G A 0.172308 8.8335e-06
16:79178533 T G 0.608284 2.2687e-05
16:79182907 G A 0.513853 6.1285e-06
16:79185962 T C 0.539434 3.0671e-05
16:79189810 A G 0.037765 4.1756e-05
16:79191080 G A 0.294445 4.6350e-05
16:79191553 A G 0.029196 3.3519e-06
16:79193415 G C 0.020699 -2.0379e-05
16:79198947 G A 0.110748 -1.5505e-05
16:79199110 C T 0.859358 2.5691e-05
16:79210095 G A 0.874253 2.0821e-05
16:79214272 G A 0.203319 3.4003e-05
16:79215036 A G 0.071077 -6.3340e-05
16:79216883 A G 0.115649 1.4463e-05
16:79218585 G C 0.102123 2.1641e-05
16:79219609 A C 0.051706 -3.9998e-05
16:79219660 A G 0.743242 3.9223e-06
16:79220553 T G 0.839815 -3.5572e-05
16:79221200 G A 0.134757 -7.5915e-06
16:79223012 C G 0.840533 8.3600e-06
16:79223136 G A 0.117096 1.0426e-05
16:79226722 A G 0.441302 1.8365e-05
16:79228051 T C 1.723076 -9.2109e-06
16:79228754 T C 0.042494 5.6313e-05
16:79229168 A G 0.043062 1.3303e-05
16:79230650 T C 0.178816 -1.0416e-05
16:79235931 T C 0.110884 -2.7518e-05
16:79236594 C G 0.099913 2.3321e-05
16:79237409 C T 1.141839 -4.3892e-05
16:79238809 G A 0.045175 1.7686e-05
16:79241754 T G 1.633105 -3.3719e-05
16:79245258 C T 0.136688 -5.3368e-06
16:79245686 A C 0.044964 -2.5292e-05
16:79245820 T G 1.155959 -3.4849e-05
16:79245904 A G 0.093350 -1.2790e-05
16:79245956 G C 1.292971 -4.5377e-05
16:79246678 T C 0.104061 -2.3301e-05
16:79248911 T C 0.080844 1.3555e-06
16:79250379 A G 0.032270 -3.5990e-05
16:79254690 C T 0.229847 -1.5785e-07
16:79262392 C G 0.060616 2.3138e-06
16:79266515 A G 0.024217 4.8253e-06
16:79268706 T C 0.027336 -3.5002e-05
16:79280271 C A 0.332528 3.8753e-05
16:79280930 C T 0.182837 -2.9556e-06
16:79285117 A G 1.709252 -6.2610e-07
16:79285646 A G 0.102071 1.2205e-05
16:79293825 C A 0.314040 2.5568e-05
16:79299358 G A 0.441442 -3.5171e-06
16:79301154 T C 0.204305 2.4106e-06
16:79301571 T G 0.116661 6.2280e-05
16:79302185 T C 1.076783 -6.3629e-05
16:79303940 G T 0.051018 1.5963e-06
16:79305577 T C 0.759712 4.1732e-05
16:79305710 G C 1.548035 -1.1376e-03
16:79307223 G A 1.333535 -7.9359e-05
16:79317182 T C 1.828250 -1.0410e-05
16:79317203 C T 0.286671 7.2510e-05
16:79322972 C A 0.032017 1.0340e-05
16:79323097 T G 0.283387 2.4095e-05
16:79327921 C T 0.245741 5.1631e-05
16:79337208 T G 0.066922 1.4957e-05
16:79339683 G C 0.261282 -1.7000e-05
16:79341575 A G 0.687661 -1.0785e-05
16:79342259 A G 0.035961 -9.2117e-06
16:79343216 C T 0.160409 -3.2428e-05
16:79343506 C T 1.767427 -4.9435e-05
16:79345692 C A 0.138863 -1.2375e-05
16:79346715 G T 0.052329 7.6304e-06
16:79349533 C A 1.599524 -2.7588e-05
16:79353899 G A 0.161496 1.0177e-05
16:79357869 C G 0.071298 1.6808e-06
16:79357878 T C 0.056052 -1.4646e-05
16:79358191 A C 0.155199 -7.3806e-06
16:79360417 T C 0.443218 -9.6073e-06
16:79361764 C A 0.131206 7.8526e-06
16:79362203 T G 0.385338 2.0560e-05
16:79364510 T G 0.023156 -5.7991e-06
16:79365670 G T 0.044283 -1.2479e-05
16:79368235 A G 0.040024 -5.5347e-06
16:79369779 C G 1.059675 3.6080e-05
16:79374953 T C 0.135299 -1.3079e-05
16:79378391 C T 0.163135 -3.8515e-05
16:79380886 T G 0.063297 -5.1964e-06
16:79381909 G T 1.126928 3.5318e-05
16:79398315 T C 0.736994 2.9879e-05
16:79400741 G A 0.055497 2.6015e-05
16:79400853 T C 0.027687 1.0268e-05
16:79401045 A G 0.027914 2.3363e-05
16:79401842 A G 0.848368 7.1809e-06
16:79413110 T C 0.880005 -7.9551e-06
16:79416594 A G 0.314271 2.3556e-06
16:79419161 C T 0.034049 -1.7105e-05
16:79424137 T C 1.109310 2.3835e-06
16:79431411 G T 0.105642 -1.5713e-05
16:79432438 T C 1.131002 4.3037e-05
16:79433187 C G 0.116898 -3.5330e-05
16:79434609 G A 0.802316 -4.8461e-05
16:79437032 A G 1.798259 3.6734e-05
16:79437857 C G 0.054770 -2.3670e-05
16:79438658 T C 0.279628 2.5640e-05
16:79439374 G A 0.728490 -5.3738e-05
16:79446163 G A 1.037431 -7.1698e-06
16:79448878 A C 0.041423 -1.4058e-05
16:79451166 T C 1.000870 -2.0670e-05
16:79456194 T C 0.055569 -4.3473e-05
16:79461230 C T 1.183100 1.4318e-05
16:79461449 G A 0.323447 2.7923e-05
16:79462316 A C 0.056549 -3.5160e-05
16:79465592 G C 0.190014 1.8235e-06
16:79465707 T G 0.523461 1.6372e-05
16:79465813 A G 0.520131 -2.6638e-05
16:79466556 G A 0.223579 -1.6897e-05
16:79467680 A G 0.105840 2.4333e-05
16:79467776 T C 1.384410 9.6498e-06
16:79468338 T C 0.026327 2.6605e-05
16:79471687 C T 0.027648 1.2463e-06
16:79472854 C A 0.167199 -1.2400e-05
16:79474984 C G 0.045808 -2.2382e-06
16:79475669 C G 1.175930 1.9920e-05
16:79478451 G A 0.037269 8.2786e-06
16:79481456 T C 0.173856 -5.8404e-06
16:79481938 T C 0.020958 -7.7806e-06
16:79484308 A G 0.156481 2.0902e-06
16:79488074 G A 0.275106 2.4861e-06
16:79489419 T C 0.146069 4.5689e-05
16:79492263 A C 1.282208 5.3806e-05
16:79495758 C T 0.120508 9.2231e-06
16:79497315 G A 0.027249 -1.1184e-05
16:79498317 T C 0.106067 2.9962e-05
16:79500297 A C 0.041284 1.7653e-05
16:79504940 G T 0.024464 1.4726e-05
16:79507809 T C 0.258046 -1.7699e-06
16:79508681 A C 0.900262 1.2945e-05
16:79511046 A G 0.059058 -2.1205e-05
16:79512173 T C 0.320214 4.8773e-05
16:79512541 G T 0.262591 -2.3670e-05
16:79513276 C T 0.295091 -1.3964e-05
16:79513434 G T 0.057935 6.1036e-06
16:79515206 A G 0.067403 2.9385e-05
16:79515636 T G 1.642878 2.7157e-05
16:79517717 G T 0.246284 -2.7445e-08
16:79521323 T C 1.564274 3.8660e-05
16:79524700 G A 0.759880 2.1922e-05
16:79526169 T C 0.523295 -5.8632e-06
16:79526777 C T 1.362000 -4.7039e-05
16:79528652 C T 0.071275 1.8063e-05
16:79529057 A G 0.032718 -1.8025e-06
16:79531834 C T 0.191737 -1.3341e-06
16:79532517 T C 0.028141 8.7603e-06
16:79532608 A C 0.045795 1.5546e-05
16:79533286 T C 1.426920 3.4896e-05
16:79533753 C T 0.034935 -1.9360e-05
16:79538779 T C 0.288473 5.0227e-05
16:79548296 G T 1.742421 2.7205e-05
16:79549933 T C 1.734563 2.8296e-05
16:79550067 A G 1.523367 3.0872e-05
16:79551824 T G 0.509932 3.6598e-05
16:79553091 C G 0.074264 1.0025e-05
16:79553367 T C 0.141486 1.7142e-06
16:79553667 A G 0.046136 6.4839e-07
16:79553995 C T 0.242019 -2.3408e-04
16:79554491 A C 0.374529 -3.5245e-05
16:79554693 T C 0.044984 1.2371e-05
16:79555198 C G 0.025064 -1.1723e-05
16:79556425 T C 0.933117 2.0202e-05
16:79556936 G A 0.202945 8.3524e-06
16:79558827 A G 0.214225 1.8740e-04
16:79558954 G A 0.025321 -3.0292e-06
16:79564120 C A 1.719619 5.0636e-05
16:79566335 T G 1.884786 -2.1058e-06
16:79566370 G A 0.043565 -5.8493e-06
16:79566854 A G 0.162704 -6.2289e-05
16:79567213 A C 1.474303 -1.6583e-05
16:79570138 C A 1.754823 5.2529e-05
16:79571063 C T 0.177952 2.2884e-05
16:79572159 C T 0.191127 -7.4084e-05
16:79578259 A G 1.916420 5.9559e-06
16:79581361 T G 0.582025 -7.8883e-05
16:79582676 G A 0.219197 -6.6040e-05
16:79584885 T C 0.766615 -3.5162e-05
16:79585021 T C 1.854869 -4.5337e-05
16:79586155 A G 0.083285 2.3832e-05
16:79586741 C T 0.256238 1.8794e-06
16:79588609 T G 0.027898 2.3400e-05
16:79591072 A T 1.219450 1.9817e-05
16:79592020 A C 0.148996 -3.4612e-05
16:79593986 C T 0.042455 -2.4657e-05
16:79599257 T C 0.128752 1.5042e-05
16:79600439 C T 0.549252 5.4458e-06
16:79604444 T C 0.243161 2.6962e-05
16:79605274 A G 1.545513 3.1974e-06
16:79605807 C G 0.054075 -1.2393e-05
16:79606792 T C 0.237961 1.2288e-05
16:79607088 A G 0.189303 -9.2072e-06
16:79609280 C A 0.035973 1.5803e-06
16:79610267 G A 0.127616 1.2833e-05
16:79615680 C A 0.084885 6.9086e-06
16:79620046 T C 0.560742 -2.0108e-06
16:79620318 C T 0.344785 3.7857e-05
16:79621057 A C 1.780404 3.8950e-05
16:79621672 T C 0.194457 -1.9282e-05
16:79623085 A G 0.397305 -3.9316e-05
16:79626038 A G 0.081087 -2.8221e-06
16:79627065 T G 0.458528 2.2963e-05
16:79627194 C T 0.191322 2.7795e-05
16:79628181 C T 0.754648 4.3872e-05
16:79629908 C G 0.049486 -1.9031e-05
16:79630326 T C 1.816244 1.3097e-05
16:79630802 A G 0.032942 1.7529e-05
16:79635122 T G 0.504048 1.2281e-05
16:79636816 G A 0.100156 -2.9284e-05
16:79636827 T C 0.091123 9.9399e-06
16:79638121 C T 1.238133 -1.1116e-05
16:79639021 T C 0.021208 9.4798e-06
16:79641200 T C 0.065014 4.2402e-07
16:79641772 C G 0.126947 -3.2297e-05
16:79643711 G T 0.051099 -8.3790e-06
16:79643993 G A 0.099647 3.8280e-05
16:79644280 A G 0.484592 -1.4100e-05
16:79645989 A C 1.241554 -2.1933e-05
16:79646724 C G 1.613620 -3.7228e-05
16:79649836 T C 0.229756 2.1314e-06
16:79651293 G A 0.154320 2.6729e-05
16:79652541 T C 1.560281 2.8934e-06
16:79653516 C T 0.038382 8.9224e-06
16:79655072 C T 1.004960 1.6381e-05
16:79655323 C G 0.116191 -3.3577e-05
16:79655334 C T 0.079000 2.6393e-05
16:79655663 G A 0.635182 -1.7356e-05
16:79657346 T C 1.038317 3.6207e-05
16:79662183 T G 0.056257 -1.6199e-05
16:79665338 G A 0.532692 -6.9533e-05
16:79666247 T C 0.051144 1.1575e-06
16:79666602 G T 0.213549 -1.3051e-05
16:79667131 C T 1.206438 -5.5317e-05
16:79669410 T C 0.468246 1.6128e-05
16:79672286 G A 1.681455 -4.5709e-05
16:79673813 C T 0.102870 1.4255e-05
16:79674587 C T 0.055345 8.5368e-06
16:79676302 G A 0.042754 8.0374e-06
16:79680308 G A 0.078942 8.6832e-06
16:79681212 T C 0.240454 -1.1100e-05
16:79681498 T C 0.033302 -3.1193e-05
16:79682751 C T 1.073090 -4.4691e-04
16:79683739 A C 0.031416 3.6472e-06
16:79683955 A C 0.462498 4.5327e-05
16:79684806 A C 0.068870 3.3275e-05
16:79685021 T C 1.534127 -8.4260e-05
16:79694057 T C 0.552125 -6.9299e-05
16:79698089 A C 1.907539 4.1671e-05
16:79700134 C A 0.038418 -2.0138e-05
16:79703829 G A 1.248621 -2.4081e-05
16:79710481 C T 0.040586 8.0999e-06
16:79711336 C T 0.664589 4.9769e-05
16:79729031 T C 1.895566 5.0603e-05
16:79734843 C T 0.496540 -2.2390e-04
16:79738795 G C 1.816393 -2.2331e-06
16:79742498 A C 0.074398 1.9923e-05
16:79742622 G A 0.022919 3.2321e-05
16:79746065 A G 0.125766 9.1670e-06
16:79747970 T C 0.030030 -4.6432e-05
16:79748653 C G 0.035412 2.8969e-06
16:79749276 A G 1.100429 7.6261e-05
16:79749353 C T 0.632891 7.2844e-05
16:79756326 T C 1.620657 1.1019e-05
16:79757046 A G 0.020815 -2.8269e-05
16:79757427 C T 0.711362 -5.1544e-06
16:79757712 A G 0.023860 4.6078e-06
16:79761395 T C 0.028005 2.1861e-05
16:79772108 T C 0.086813 -1.5602e-06
16:79774015 A G 1.292082 -2.1407e-05
16:79777309 T G 1.526781 -4.7726e-05
16:79783889 A G 1.682299 -1.7546e-05
16:79791468 C T 0.312979 4.4224e-05
16:79794530 C G 0.030933 -1.6423e-05
16:79797218 C T 0.070639 -2.2364e-05
16:79800662 T C 0.444078 3.6120e-06
16:79802985 C T 0.108050 -3.2739e-05
16:79806889 T G 0.301657 5.8514e-06
16:79811120 T G 0.090464 -1.0235e-05
16:79817376 T C 0.135387 1.2448e-05
16:79817909 C T 0.151658 2.2467e-05
16:79819390 G A 0.026402 1.3356e-05
16:79826489 G T 1.396617 -1.7665e-05
16:79832431 G C 0.089523 4.3616e-05
16:79837227 G A 1.524029 -1.8062e-06
16:79840258 A G 0.107703 1.8148e-05
16:79845118 T C 0.407400 -2.3854e-06
16:79854535 C T 0.027073 2.2301e-05
16:79857426 T C 0.072203 -3.0035e-05
16:79860514 T G 0.092516 4.3155e-06
16:79862813 G A 0.200861 -1.9617e-05
16:79862855 T C 0.160996 1.9960e-05
16:79878570 G A 0.151918 4.0030e-06
16:79878599 G A 0.066896 -2.4334e-06
16:79881036 C A 0.087916 2.1835e-05
16:79882358 A G 0.243807 -9.6689e-06
16:79883747 A C 0.020627 -2.6875e-05
16:79883850 G T 0.372345 5.9223e-07
16:79885233 G A 0.128171 6.8255e-06
16:79897591 T G 0.174794 2.9169e-06
16:79906409 T G 0.143556 2.0963e-05
16:79914909 A G 1.710823 2.1352e-05
16:79918325 C T 0.131362 -1.7089e-05
16:79920528 T C 0.378794 1.1039e-05
16:79925400 T C 0.294857 -1.6314e-05
16:79930033 A C 0.073774 9.5682e-08
16:79932976 A G 0.160094 -1.4175e-05
16:79936842 C T 0.065287 4.2511e-05
16:79937120 C T 0.056111 6.1946e-06
16:79940157 A C 0.021507 3.7806e-06
16:79942869 T C 0.169955 -1.7170e-05
16:79943873 G A 0.234018 -3.4070e-05
16:79944000 C A 0.023357 1.8677e-06
16:79948012 A G 0.109508 -1.2911e-05
16:79949348 C T 0.946710 1.6595e-05
16:79950881 C T 0.048181 -7.1288e-06
16:79957150 C T 0.111647 1.0404e-05
16:79964904 T C 0.091886 2.2462e-05
16:79979067 A G 0.060109 3.0157e-05
16:79981630 T C 1.379625 -5.9304e-06
16:79985201 C T 0.059687 3.5187e-06
16:79988167 G A 0.048003 -4.5448e-06
16:79993330 A C 0.130161 -2.4497e-05
16:79993422 G T 0.076283 1.8292e-05
16:80004477 T C 0.026853 -1.6402e-05
16:80010271 C T 1.416933 -1.6044e-05
16:80011883 A G 0.074862 -3.8200e-05
16:80013587 G A 0.188845 -1.7773e-05
16:80014093 C T 0.101825 -1.0930e-05
16:80020778 T C 0.200793 -2.0658e-05
16:80020841 T G 0.067416 3.1141e-05
16:80037987 G A 0.228042 1.5370e-05
16:80041808 C G 0.112682 8.2874e-06
16:80043810 T C 0.059801 -4.2067e-06
16:80052304 T C 0.371144 -3.9099e-05
16:80055349 C G 0.533348 -2.9925e-05
16:80056186 G C 1.107229 1.1472e-07
16:80057372 G A 1.311073 -3.1251e-05
16:80057434 A G 1.143547 -6.4908e-06
16:80059165 A G 0.146559 -3.7947e-06
16:80062208 T G 1.503450 -2.7257e-05
16:80063908 T C 0.127869 -4.8589e-05
16:80067986 T C 0.346541 2.9727e-05
16:80071751 A G 1.148623 -4.8936e-05
16:80075679 C A 0.147688 -8.3280e-06
16:80077645 A G 0.993865 -5.9970e-05
16:80085242 G C 0.052407 -8.8786e-06
16:80086641 C T 0.053699 -1.6802e-06
16:80088896 G A 0.030112 2.2932e-06
16:80094623 G C 0.026720 1.2666e-05
16:80099143 A C 1.498763 -1.6402e-05
16:80099302 G A 0.035224 -4.2805e-06
16:80105008 T C 0.093892 -5.6650e-06
16:80107776 G A 0.074482 -1.9985e-05
16:80114859 A G 0.114506 -1.4158e-05
16:80127326 C T 0.095963 1.5251e-05
16:80131517 T C 0.380911 4.0117e-05
16:80147863 A C 0.176852 -2.2330e-05
16:80153432 C G 0.084210 -2.6778e-05
16:80158154 G A 1.225789 -1.0006e-04
16:80162126 G A 1.046039 -6.3871e-05
16:80163354 C G 1.319305 -1.1624e-04
16:80163809 C T 0.661058 5.4911e-05
16:80164346 T C 0.562151 7.9871e-05
16:80176718 A G 0.094593 -1.3678e-05
16:80182097 T C 1.178783 -8.7987e-05
16:80182937 C T 0.102542 -1.6623e-05
16:80185366 A G 0.804244 -5.2203e-05
16:80187534 A C 0.100770 -2.9043e-06
16:80189487 C T 0.683736 2.1971e-05
16:80190625 G A 0.242460 -1.3187e-05
16:80200647 G T 1.463004 1.1775e-06
16:80202969 G A 0.938482 1.3926e-05
16:80205667 G A 0.088884 -1.9979e-05
16:80220495 T C 0.231177 2.7164e-05
16:80224110 T G 0.079539 -3.4079e-05
16:80225865 T C 0.050573 5.7816e-06
16:80232062 G A 0.085726 -1.4439e-05
16:80242952 C T 0.033578 -9.7151e-06
16:80245470 A G 0.045594 8.5491e-07
16:80251756 G T 0.110650 3.6781e-06
16:80252937 T C 0.250584 6.6460e-06
16:80263454 A G 0.544452 1.3389e-05
16:80264072 G T 0.091519 9.7096e-07
16:80266568 A G 0.082272 2.6684e-06
16:80276108 C T 0.035727 -1.0839e-05
16:80276136 C T 0.513493 3.4773e-06
16:80279330 G A 0.263230 1.7970e-05
16:80279375 A G 0.035334 -7.6425e-06
16:80283100 G A 0.585732 1.7389e-05
16:80284648 G T 0.036149 -2.8808e-06
16:80285312 A C 0.099631 3.8915e-06
16:80287309 A G 0.556679 -1.8394e-06
16:80289421 G A 0.088790 -1.3295e-05
16:80289807 C G 0.121566 -2.0884e-05
16:80291105 C T 0.062768 1.0518e-05
16:80291731 A G 1.108956 -3.2626e-06
16:80294687 C T 0.097612 4.7140e-06
16:80294809 T C 1.201098 -3.2032e-05
16:80295001 T G 0.487757 1.1220e-05
16:80295457 T C 0.223761 -4.9742e-06
16:80297055 A G 0.816280 -2.7661e-05
16:80300001 C T 1.274590 -1.0377e-05
16:80300821 C T 0.045727 1.8529e-05
16:80304047 G A 0.020793 -1.0784e-05
16:80306381 G A 0.041128 4.3217e-06
16:80313251 C G 0.109586 2.9581e-05
16:80316298 C T 0.819610 -1.7076e-05
16:80316575 T C 0.130706 -2.0322e-05
16:80320704 T G 1.286551 7.0522e-06
16:80325198 C T 0.340049 2.8111e-05
16:80330482 A G 0.054478 1.1831e-06
16:80331238 T C 0.025438 5.1952e-06
16:80337163 C A 0.730236 6.0945e-06
16:80337311 C T 0.398665 -4.1999e-06
16:80338714 C T 0.805744 -3.7998e-06
16:80344414 C G 0.274895 -4.1458e-05
16:80348290 T C 1.392690 -2.2153e-05
16:80348392 T C 1.432795 -2.4198e-05
16:80350637 A G 0.213387 7.7262e-06
16:80352961 A G 0.236010 9.3503e-06
16:80355240 A G 0.035298 -4.8605e-06
16:80356622 C T 0.030654 -9.1151e-06
16:80357746 A C 0.927803 -1.7592e-05
16:80357996 A G 0.111942 -1.2274e-05
16:80359505 A G 0.052904 8.1753e-07
16:80364267 C T 0.332889 -2.9097e-06
16:80370783 T C 0.157202 -7.3791e-06
16:80373075 A C 0.150165 1.5609e-05
16:80381275 C G 1.273441 2.9325e-05
16:80382687 C T 0.037642 4.7608e-06
16:80384024 C G 0.112607 -1.5105e-05
16:80389199 A G 0.496316 3.1951e-05
16:80390908 A G 0.129771 -2.8305e-05
16:80392270 G C 0.024970 2.7117e-05
16:80392804 A C 0.464237 -4.1018e-05
16:80396887 A G 0.043432 -1.4141e-05
16:80396925 A G 0.158503 1.9684e-05
16:80399555 T C 0.451202 -7.8823e-06
16:80403759 C A 0.224283 -5.2053e-06
16:80405783 G A 1.073391 -3.5043e-06
16:80407934 T C 0.039395 4.9710e-06
16:80414331 T C 1.504642 -4.2696e-05
16:80418943 A G 0.030086 -4.5828e-06
16:80419090 C T 0.046159 2.4674e-05
16:80419872 C T 1.085940 4.3494e-06
16:80419991 A C 0.330490 -2.0913e-05
16:80422882 A G 1.559564 -1.9703e-04
16:80425665 A G 0.061888 2.0729e-05
16:80445750 G A 0.040368 -3.8263e-06
16:80447929 T C 0.032449 -8.6982e-06
16:80448215 A C 0.069380 1.6116e-05
16:80452517 C A 0.320350 5.3842e-05
16:80456052 T C 0.083892 -2.2290e-05
16:80459899 T C 0.575631 2.3833e-05
16:80466601 G T 0.163778 -1.2586e-05
16:80468048 T C 0.062771 3.3595e-07
16:80469373 T G 0.069393 2.1646e-05
16:80471427 T C 0.100922 2.4672e-05
16:80473223 C T 0.198846 -2.5604e-05
16:80474634 C T 0.049820 -1.0758e-05
16:80475284 C T 0.046172 2.2890e-05
16:80477936 C T 0.056172 3.9399e-06
16:80485271 G A 1.178845 5.9103e-05
16:80486010 C T 0.029949 1.8480e-05
16:80490858 T G 1.000130 1.0428e-04
16:80494902 C T 0.351098 -3.8971e-06
16:80497601 A C 0.538765 -1.6517e-05
16:80499047 A G 0.069743 8.3291e-06
16:80501249 A C 0.027009 1.0637e-05
16:80504832 A G 0.026785 -1.4407e-05
16:80507714 A C 0.039210 -3.5432e-07
16:80508493 G A 0.611183 -1.3429e-06
16:80519879 A G 0.798171 6.5927e-06
16:80521498 T G 0.488711 1.8733e-05
16:80522228 A C 0.159179 1.2148e-05
16:80531342 A C 0.067662 -8.1763e-07
16:80531515 A G 0.501529 8.0457e-06
16:80533636 G A 0.075543 4.0643e-05
16:80535458 C T 0.400584 -2.3097e-05
16:80537039 T C 0.033328 -4.9402e-05
16:80537731 C G 0.054374 -2.2733e-05
16:80538008 A G 0.040852 -7.5601e-06
16:80549271 C T 0.052936 8.5556e-06
16:80550340 A G 0.837537 -4.7543e-06
16:80551430 A G 0.023639 -2.8314e-05
16:80551827 T C 0.095330 1.8825e-05
16:80553254 G A 0.033565 3.4798e-05
16:80555024 C G 0.098290 1.1634e-05
16:80555993 C G 0.736088 1.2814e-06
16:80556576 G A 0.055406 -7.0015e-06
16:80557472 A G 0.139756 6.3408e-06
16:80557861 C T 0.045805 2.5139e-05
16:80557870 G A 0.305390 4.4060e-06
16:80558385 T C 1.243148 4.1465e-05
16:80558505 C T 1.120008 -1.9576e-05
16:80560659 C T 0.112062 -4.1413e-05
16:80569099 T C 1.870897 1.3730e-05
16:80569584 A G 0.046178 3.7960e-05
16:80571101 C G 0.099709 -1.0115e-05
16:80575221 C T 1.741762 1.3771e-05
16:80575709 A G 0.921870 1.0846e-05
16:80588293 C A 0.097372 1.1466e-05
16:80590674 A C 1.555825 1.8373e-05
16:80591541 A C 1.007397 1.2299e-05
16:80593584 T C 0.050619 1.3635e-05
16:80595502 T C 0.462920 -1.7184e-05
16:80596551 T C 0.024574 1.2372e-05
16:80608044 G T 0.489905 2.4402e-05
16:80613282 A G 0.037944 -1.2049e-05
16:80615551 A G 0.147042 -4.4286e-06
16:80616510 T C 0.199300 -1.4113e-05
16:80617613 C T 0.083703 8.3883e-05
16:80622028 A C 0.565897 3.1050e-05
16:80622841 C G 0.186382 -5.9592e-05
16:80623390 C G 0.187067 -1.0712e-05
16:80623628 T G 0.132719 4.3414e-05
16:80626208 A G 0.070558 4.0727e-05
16:80630582 A C 0.045838 1.0728e-05
16:80631150 T G 0.039683 -1.6698e-05
16:80635560 C T 0.028638 1.9194e-05
16:80636066 T C 0.073593 -1.6649e-05
16:80636297 G C 0.340425 -3.9461e-05
16:80641031 C T 0.761617 -1.9817e-05
16:80641506 G T 0.469544 -1.2910e-05
16:80645169 G A 0.091753 9.8027e-06
16:80650308 A G 0.048119 -3.8857e-06
16:80651660 C T 0.436953 -1.9862e-05
16:80652274 C T 0.074635 -9.1893e-06
16:80652783 C A 0.190390 -1.8845e-05
16:80655469 G A 0.122283 1.5721e-05
16:80655883 G T 0.536168 -1.8195e-05
16:80656784 A G 0.024762 -1.8455e-05
16:80658359 C T 0.088562 -4.4243e-05
16:80661924 C T 0.342724 -5.0481e-05
16:80671141 T C 0.187031 -2.9320e-06
16:80672438 T C 0.594859 -1.7040e-05
16:80689313 G T 0.100270 -1.7765e-05
16:80690074 T G 0.710492 1.0484e-04
16:80690461 A C 0.043423 -3.6313e-05
16:80693033 A G 0.023263 -1.3937e-05
16:80696837 G A 0.025554 9.9528e-06
16:80700154 T C 0.050427 -9.4786e-06
16:80702464 T C 0.092870 -6.2160e-06
16:80703757 A G 1.229386 -2.8076e-05
16:80705807 C T 0.092399 -1.8118e-05
16:80719802 C T 0.044848 3.4154e-05
16:80721638 C T 0.085391 -2.8570e-05
16:80725407 A G 0.044039 -2.0451e-05
16:80726416 A G 0.063037 2.8031e-06
16:80726709 G A 0.835300 -1.3668e-05
16:80732334 A G 0.044393 -2.3552e-05
16:80735122 G A 0.070571 5.8161e-06
16:80737162 C T 1.310109 -1.0098e-05
16:80744397 A G 0.032530 -1.7567e-05
16:80746543 G A 0.091094 -2.5080e-05
16:80757017 G C 0.443214 8.2620e-06
16:80765612 G A 1.152034 -1.2510e-06
16:80775714 G A 1.088747 3.7447e-05
16:80779331 C A 1.108008 -1.1755e-05
16:80787944 C T 0.069091 2.3686e-06
16:80788252 G A 0.521750 1.0302e-05
16:80788323 C T 0.530102 -1.5047e-05
16:80789400 A G 0.100273 -4.3435e-08
16:80789830 T C 0.124961 -2.9102e-05
16:80794161 G A 0.067221 3.1025e-06
16:80794548 C A 0.042274 -3.1247e-05
16:80794776 A G 0.091198 3.0288e-05
16:80796700 A G 0.025678 8.2881e-06
16:80798411 C A 0.183477 9.6210e-06
16:80798534 G T 0.059369 2.1781e-05
16:80808725 A G 0.043767 9.2370e-06
16:80812770 A G 0.172860 1.7218e-05
16:80813696 T C 0.985816 2.8354e-05
16:80815045 C T 0.072207 -1.7108e-05
16:80816666 C A 0.587738 1.0143e-05
16:80817605 G A 0.121430 -1.2231e-05
16:80818676 C T 0.528823 -1.6342e-05
16:80826741 A G 0.063602 -3.3553e-05
16:80828227 T C 0.042183 1.9131e-05
16:80839917 C T 0.450991 -5.0257e-07
16:80846208 A G 0.276207 9.3788e-06
16:80851978 A G 0.101562 -1.5805e-05
16:80855611 C T 0.373539 1.2574e-05
16:80864621 G A 0.138798 -1.2834e-05
16:80866253 G A 0.584625 -1.7258e-06
16:80869233 T C 0.080448 2.8691e-05
16:80870301 C G 0.091256 -1.9151e-05
16:80871570 C T 0.046367 -7.2920e-06
16:80874131 C G 0.131748 -4.5631e-05
16:80876767 A G 0.045636 -2.0822e-05
16:80884339 G A 0.448041 5.5661e-06
16:80887223 C T 0.696236 9.7652e-06
16:80891913 C A 0.093798 1.0011e-04
16:80892483 T C 0.970612 -1.9186e-05
16:80895008 C T 0.269712 2.4054e-05
16:80898299 C T 0.051355 1.8481e-06
16:80900891 C T 0.889415 6.8474e-06
16:80908761 G C 0.917027 -1.9207e-05
16:80918233 T C 0.038093 -1.9926e-05
16:80919668 T C 0.243051 -5.3314e-05
16:80920964 G A 1.961021 1.4797e-05
16:80922944 G A 0.060798 2.4389e-05
16:80924516 G A 0.834320 1.5966e-05
16:80924900 T C 0.313615 6.9995e-06
16:80925387 T C 0.083265 -1.3526e-05
16:80925781 A C 0.098793 -1.8688e-05
16:80927086 A G 0.071525 -3.1961e-07
16:80927772 A G 0.334206 7.4692e-06
16:80928437 C T 0.253853 4.6115e-06
16:80933034 A G 0.045792 -2.1744e-05
16:80933429 T C 0.519352 1.2439e-05
16:80934495 C A 1.699550 -3.5722e-05
16:80935373 C T 1.099345 2.1125e-05
16:80937765 A G 0.051196 -1.0104e-05
16:80939690 C T 0.241720 4.9679e-06
16:80943856 C T 0.356187 1.5217e-05
16:80946112 C G 0.037983 8.9945e-06
16:80951145 C A 0.159415 -8.7594e-07
16:80951306 A C 0.143722 -1.8139e-05
16:80955010 T G 0.214481 3.1137e-05
16:80955393 G T 0.501785 3.6805e-05
16:80956945 T C 0.034383 -1.7997e-05
16:80967974 G T 0.049914 -3.4594e-05
16:80969674 T C 0.434168 1.3565e-06
16:80972279 T G 0.761685 1.0032e-05
16:80972440 T C 0.032436 5.4114e-06
16:80993882 G A 0.272594 -7.4217e-07
16:80994841 C T 0.227847 -3.6645e-07
16:80997330 A G 0.105856 2.1047e-05
16:80998523 G A 0.079468 -1.1126e-05
16:81002777 G A 0.278138 -5.4804e-06
16:81005733 A T 0.444639 1.3760e-05
16:81007509 C T 0.056383 1.3851e-05
16:81009949 G T 0.104389 -1.5707e-05
16:81010946 C T 0.104279 -1.7875e-05
16:81023235 T C 1.547172 -1.4578e-05
16:81023480 G C 0.407452 -6.0187e-06
16:81027142 A G 1.654245 -2.8938e-05
16:81035637 A G 1.476296 -1.5898e-05
16:81056441 G T 0.256712 5.4860e-06
16:81058354 G A 0.054040 -1.0809e-05
16:81061247 G A 0.081266 2.3910e-07
16:81061827 A G 1.557376 -9.9406e-06
16:81065282 T C 0.291228 2.8047e-05
16:81070621 G A 0.107645 -1.1502e-05
16:81071223 T C 1.936745 5.0793e-05
16:81074434 T G 0.048879 -2.0692e-05
16:81076821 C T 0.168465 1.3446e-05
16:81076970 G A 0.035438 -2.1035e-05
16:81079743 G C 0.034393 -3.7330e-05
16:81089647 C T 1.825495 -1.2619e-05
16:81091257 G A 1.821749 -1.3097e-05
16:81093855 G T 0.102649 -2.6383e-05
16:81095091 G A 0.447434 -1.1882e-05
16:81100860 C A 1.517440 7.9528e-06
16:81117394 A G 0.159984 1.5064e-05
16:81127471 C T 1.839237 -2.3593e-05
16:81128230 A G 0.160837 2.5692e-05
16:81134860 G C 0.093606 6.7860e-06
16:81135608 C T 0.026178 7.0962e-06
16:81139147 A G 0.109063 1.1907e-05
16:81140526 C T 1.184097 -6.8088e-06
16:81142257 C T 0.885221 -7.2137e-06
16:81142995 C A 0.026230 1.6914e-05
16:81144127 G A 1.972862 -2.1559e-05
16:81146155 T C 0.988656 3.6862e-06
16:81148480 T C 0.035253 4.1170e-06
16:81149182 G C 0.050391 9.4145e-06
16:81150559 G A 0.948515 -6.3716e-06
16:81154166 T C 0.034831 2.1628e-05
16:81154329 A G 0.035091 1.9542e-05
16:81154572 A G 0.128863 -3.0143e-05
16:81156522 C T 1.123851 3.8173e-05
16:81156808 A G 0.090344 1.0488e-05
16:81157324 A G 1.961660 -2.2472e-05
16:81157353 A G 0.091925 1.8591e-05
16:81157385 T G 0.290099 -2.4856e-05
16:81159781 G T 1.380034 2.7485e-06
16:81161295 G A 0.205526 -1.6697e-05
16:81161569 G T 0.279751 -1.7513e-05
16:81161578 A G 0.646805 -1.5250e-05
16:81161608 C T 0.285074 -1.3962e-05
16:81164460 T C 1.382183 1.1955e-05
16:81165193 T G 0.511529 -3.7817e-05
16:81167342 G T 1.939917 -3.0443e-05
16:81167638 C T 0.318636 -1.6962e-05
16:81169556 C T 1.064371 9.4658e-07
16:81170391 T C 1.628876 5.8229e-05
16:81170603 C T 0.140784 2.5935e-05
16:81171205 C G 0.189004 1.0003e-05
16:81171475 T C 0.657630 4.2818e-05
16:81171635 T C 0.495975 3.0054e-05
16:81172338 A G 1.883855 8.9062e-06
16:81173136 C T 1.910977 3.1385e-06
16:81173193 T C 1.385990 -1.6844e-05
16:81175103 A G 0.182247 2.4848e-05
16:81176038 G T 0.300693 1.2697e-05
16:81180101 G A 0.156011 5.1429e-05
16:81181066 A G 0.171873 3.9543e-05
16:81181097 T G 0.128304 1.3248e-05
16:81181869 C T 0.174061 4.2288e-05
16:81184619 C T 0.101510 -6.6577e-06
16:81185412 T C 0.172714 3.8078e-05
16:81185813 A G 0.116567 4.0641e-05
16:81185901 C T 0.309379 -4.7357e-06
16:81186245 C T 0.163025 4.5326e-05
16:81187635 T G 0.029550 1.5101e-05
16:81187685 A G 0.070288 -2.4712e-05
16:81187709 A T 0.029680 1.3620e-05
16:81188466 A G 0.193617 5.3358e-05
16:81188611 A G 1.646160 -1.8071e-05
16:81190598 C T 0.269842 5.2793e-05
16:81190613 G A 1.772085 -4.1177e-05
16:81192256 A T 0.097930 -1.6667e-05
16:81192672 T C 1.641404 -1.3745e-05
16:81193156 G C 0.846073 -1.6394e-04
16:81193321 T C 0.463757 -2.5820e-05
16:81193358 G C 0.045260 -1.1113e-05
16:81194694 G A 0.683655 -2.2894e-07
16:81194912 C A 0.545149 -1.4114e-06
16:81195617 C T 0.232898 -4.8739e-05
16:81198306 A C 0.130654 -2.8710e-05
16:81199468 C G 0.061784 1.0785e-05
16:81199600 A G 0.627993 -1.4099e-05
16:81199868 A G 0.532802 4.7456e-05
16:81202731 A G 0.515025 1.2854e-05
16:81204125 G C 1.396900 -7.3621e-06
16:81204576 T C 0.023337 1.0967e-05
16:81204751 T G 0.180332 -4.2762e-05
16:81205643 G C 0.105282 -4.6470e-05
16:81208203 T G 0.511487 1.2765e-05
16:81208515 A G 0.506819 1.1668e-05
16:81208716 C T 0.097164 2.1153e-05
16:81208788 T C 0.038687 9.1707e-06
16:81208822 G A 0.059658 1.1604e-05
16:81209247 T C 0.072015 1.9473e-05
16:81209390 C T 0.052378 1.8579e-05
16:81210004 T C 0.070568 -5.1355e-05
16:81210197 A G 0.418997 1.9282e-05
16:81210292 G A 0.680221 -1.5717e-06
16:81211496 A C 0.351935 -4.5442e-05
16:81211587 C T 0.044549 -1.3263e-05
16:81214264 T G 1.659792 3.8270e-05
16:81219052 A G 0.092701 1.8965e-06
16:81219187 T C 0.338316 -4.7443e-05
16:81224271 G C 0.021779 3.2025e-05
16:81225512 C T 1.307114 1.6845e-05
16:81230341 T C 1.585803 6.3116e-06
16:81230381 T G 0.030994 -8.7167e-06
16:81230444 T C 0.558084 -4.8107e-05
16:81232294 C T 0.128434 2.2977e-05
16:81232336 C T 0.052686 -3.8547e-06
16:81232564 G T 1.594294 8.4088e-06
16:81232743 C G 0.284980 -2.4663e-05
16:81239167 T C 1.615483 5.3493e-05
16:81241100 C G 0.964014 -1.1032e-05
16:81242107 C T 0.071898 -2.9169e-05
16:81242198 A G 0.692429 5.9348e-05
16:81242386 G T 1.695353 3.3418e-05
16:81242718 G T 0.704101 8.2913e-06
16:81244502 A G 1.371189 2.9113e-05
16:81244545 T C 0.039664 1.8860e-06
16:81246489 A G 1.093126 5.8551e-05
16:81248716 T C 0.444698 -1.2348e-05
16:81249061 A C 0.614354 -9.1968e-06
16:81249927 T C 0.650116 6.3786e-05
16:81249954 A T 1.263853 4.9210e-05
16:81253628 A G 0.064219 2.2653e-05
16:81253643 C G 0.614182 -1.3471e-05
16:81254455 A G 0.612036 -9.4568e-06
16:81257161 G A 0.652486 5.5585e-05
16:81260131 G A 0.120401 1.6814e-05
16:81264597 G T 1.069156 -2.6648e-05
16:81266811 C T 0.726315 8.7800e-06
16:81267392 C T 0.074054 1.4333e-05
16:81275059 A G 0.040829 2.9726e-07
16:81279434 G A 0.638402 -7.3412e-06
16:81279940 C T 0.025499 -7.9692e-06
16:81282196 C A 0.801570 1.4218e-05
16:81283842 A G 0.747368 1.5789e-05
16:81286150 G A 0.057428 1.5961e-05
16:81288212 C A 0.033409 2.4195e-05
16:81291642 T C 0.087423 2.3133e-05
16:81295780 A C 0.127444 -4.4354e-05
16:81295902 C T 0.377113 3.2228e-05
16:81300491 G C 0.114688 1.4502e-05
16:81301694 T A 0.881810 3.0087e-06
16:81302009 G A 0.566458 2.1430e-05
16:81303759 C T 0.897273 8.9940e-06
16:81306910 A G 0.493275 3.1816e-05
16:81312966 G A 0.453864 3.4948e-05
16:81314217 G A 0.047925 7.7784e-05
16:81314496 T C 0.475426 1.4382e-05
16:81316322 G A 0.071236 -3.0740e-05
16:81316533 G A 0.466237 1.8677e-05
16:81321523 G T 0.499727 6.4211e-07
16:81321704 A G 0.053176 -2.6096e-05
16:81323953 C G 0.025447 -4.5973e-06
16:81326686 A G 0.086508 1.7761e-05
16:81326889 T C 0.124507 -4.4242e-05
16:81341181 A G 0.120949 -5.7823e-05
16:81341363 A G 1.506092 2.0496e-05
16:81346417 A G 1.872274 -1.1356e-05
16:81350272 G A 0.220271 5.2071e-06
16:81353021 G A 0.050135 1.7703e-05
16:81354860 T G 1.474296 -2.1060e-05
16:81355438 T C 0.074521 -3.9463e-05
16:81357160 A G 0.031202 2.0456e-05
16:81361085 T C 1.899509 -4.3594e-06
16:81361951 G A 0.021367 -3.3126e-06
16:81367007 T C 0.072859 6.5333e-06
16:81367271 C T 0.465552 3.5414e-05
16:81369667 T C 0.027041 -9.0132e-06
16:81371951 A G 0.027508 4.7125e-05
16:81385525 T C 0.991343 -1.3195e-05
16:81395688 G T 0.214377 5.2657e-05
16:81398635 T C 0.494479 -2.2185e-05
16:81401671 T C 0.096375 5.9802e-06
16:81406194 C G 0.057837 7.0781e-05
16:81408405 G A 1.261305 -8.8178e-06
16:81413699 G T 0.068393 1.4290e-05
16:81417366 G A 0.041663 -7.7579e-07
16:81419643 G T 0.105632 -1.8574e-05
16:81421590 A C 1.854555 -1.5289e-05
16:81422926 A G 0.105733 -1.8993e-05
16:81425746 G A 0.989337 -6.3293e-06
16:81426266 G A 1.887685 -2.0540e-06
16:81426332 T G 0.049609 -3.8287e-05
16:81427460 T G 0.043712 -6.8137e-05
16:81428382 T C 0.130099 -1.2696e-05
16:81428803 C T 0.651535 -2.8856e-05
16:81431693 C A 1.216630 2.4829e-05
16:81433070 C T 0.483505 1.6691e-06
16:81434017 C T 0.500701 -3.1545e-05
16:81434676 G A 0.615857 1.8291e-05
16:81436970 C G 1.051936 -2.7519e-05
16:81439246 G A 0.717899 1.5207e-05
16:81441101 T C 0.027268 -3.1888e-05
16:81443294 C T 0.053806 -9.9597e-06
16:81444502 T C 0.390651 -3.6561e-05
16:81446964 G T 0.069039 -3.0370e-05
16:81449045 C A 0.027865 4.0494e-06
16:81449060 G A 1.142002 -1.3576e-05
16:81454407 C T 0.494459 -1.6803e-05
16:81457493 A G 0.190381 2.7013e-05
16:81457838 G A 0.026470 5.6594e-06
16:81457873 A G 0.035561 -1.7284e-05
16:81465648 C T 0.071691 1.2830e-05
16:81469065 G C 0.041391 1.4756e-05
16:81469090 T C 0.274217 1.3611e-05
16:81471800 G A 0.346599 -3.7846e-05
16:81473286 G A 0.040372 -2.7717e-05
16:81473789 T G 0.510270 -5.3029e-05
16:81475379 C G 0.102990 -6.5524e-06
16:81481256 T A 0.172594 3.9369e-04
16:81489373 T C 0.030108 -5.0146e-06
16:81491081 A G 1.196824 -6.0426e-05
16:81494210 T C 0.114110 -8.8676e-06
16:81496902 T G 0.030689 -2.2571e-06
16:81497783 G A 0.642910 -4.7592e-05
16:81497952 G A 1.203724 -2.0964e-05
16:81499054 A G 0.409588 -5.8912e-06
16:81503179 C A 0.032734 -1.4021e-06
16:81506593 A G 0.068795 2.7960e-05
16:81507778 T C 0.482343 1.9355e-05
16:81508976 T C 0.152560 1.5882e-05
16:81511806 T C 1.100218 -4.2388e-05
16:81511987 A C 1.240175 -3.5678e-06
16:81512760 T C 0.141323 -2.7151e-05
16:81514239 A G 0.023688 -3.6947e-05
16:81515956 T C 0.142690 6.0966e-05
16:81516039 T C 0.031683 1.9479e-05
16:81517119 T C 0.392768 -7.1056e-07
16:81518093 T C 0.064946 -1.4388e-06
16:81525637 C T 0.187953 3.6736e-05
16:81527393 G A 0.045896 4.6439e-05
16:81531257 T C 0.705847 -4.3248e-05
16:81531596 A G 0.067604 6.0194e-05
16:81533662 T C 0.433678 2.3847e-06
16:81534790 C T 1.397594 1.2640e-05
16:81542243 G A 0.032403 -2.1810e-05
16:81548746 T C 0.511000 -8.7307e-05
16:81549127 T C 0.115425 -1.8064e-05
16:81550074 A G 0.287230 1.4109e-05
16:81550116 G A 0.145348 8.4699e-05
16:81556115 G A 0.129414 8.7838e-06
16:81556909 G A 0.223021 -8.0808e-05
16:81558006 C T 1.756940 2.0825e-05
16:81558129 G A 0.224731 -2.4267e-05
16:81559107 C T 0.076916 9.9868e-06
16:81566470 G A 0.049372 -5.6902e-06
16:81569273 A G 0.248134 -1.4052e-04
16:81570279 A G 0.057659 6.7104e-06
16:81570478 T C 0.115133 -2.9396e-06
16:81571979 G T 0.606190 -9.9779e-05
16:81579616 G A 0.369508 7.0618e-06
16:81582600 A G 0.992126 3.8349e-05
16:81583475 G A 0.070162 -5.1190e-06
16:81585447 G A 0.035058 -1.5341e-06
16:81589148 G A 0.400924 -1.9544e-05
16:81590859 A G 0.089046 7.3717e-05
16:81591994 G C 0.175223 -6.7933e-05
16:81593274 T C 0.511094 -7.7749e-06
16:81595597 A C 0.991009 8.4316e-05
16:81599367 A G 1.682003 8.5718e-06
16:81600380 G A 0.082074 2.8806e-05
16:81600901 G A 0.429968 -6.0519e-05
16:81601334 C G 0.050512 2.6258e-05
16:81603125 T C 0.128512 -1.5081e-05
16:81604256 C T 1.321006 3.0102e-05
16:81604538 G T 0.110264 -2.4348e-05
16:81606312 A C 0.074703 -1.3983e-05
16:81614924 C A 0.053855 -2.9778e-05
16:81617327 A C 0.032134 8.5054e-05
16:81619963 G A 0.258413 3.9628e-06
16:81620478 A G 0.103701 -3.8808e-05
16:81624477 C A 0.075193 1.8073e-05
16:81627446 A C 0.044497 -1.3641e-04
16:81630611 G T 1.348449 1.4518e-05
16:81634163 G A 0.143547 -2.1406e-05
16:81635763 C A 0.164898 2.5216e-05
16:81636128 G A 0.292053 -8.5872e-06
16:81636636 T C 0.091886 -2.3311e-05
16:81638874 T G 0.082246 -5.6772e-06
16:81638909 A G 0.535957 2.5117e-05
16:81639190 T C 0.717665 -2.7294e-06
16:81639602 A C 0.796237 7.7067e-07
16:81639703 G C 0.154852 -1.0507e-06
16:81644289 G A 1.254505 -2.5961e-05
16:81644294 C G 0.033922 1.5466e-05
16:81644970 C T 0.227373 -2.7234e-05
16:81645115 T C 0.054494 5.3716e-05
16:81649454 G A 1.559292 -3.9659e-05
16:81651524 C T 0.191247 -7.5724e-06
16:81657565 T C 0.045902 -9.5501e-06
16:81663469 A G 0.968389 3.6027e-06
16:81663967 A G 0.057441 3.3837e-05
16:81665389 G A 1.329857 2.9475e-05
16:81667360 A G 0.066059 -9.1093e-06
16:81668256 G A 0.073687 -1.4962e-05
16:81668671 G A 0.255135 5.1951e-06
16:81673241 C T 0.070892 2.1035e-05
16:81675098 T C 0.029414 1.6500e-05
16:81675947 T C 0.117048 6.2566e-06
16:81676184 A G 0.816082 -1.8607e-05
16:81677833 C G 0.029917 1.8932e-05
16:81681796 G A 0.233962 -3.1966e-06
16:81683472 G A 1.558912 1.3482e-06
16:81684156 C T 0.101750 2.0942e-05
16:81684237 A G 0.660951 -6.0821e-05
16:81684959 G T 0.024636 5.6912e-06
16:81687645 T C 0.963507 5.5373e-06
16:81688336 A G 0.140866 -3.4651e-05
16:81688390 T C 0.027080 2.6062e-05
16:81691629 T C 0.118288 5.4543e-06
16:81692741 T C 0.059515 -1.3250e-05
16:81693628 G C 0.118278 2.0215e-05
16:81694850 A G 0.795614 -1.0507e-05
16:81697420 T C 0.228584 -2.0486e-05
16:81698264 T C 0.024983 -2.5593e-05
16:81701690 T G 0.376272 -9.5832e-06
16:81704115 A G 0.999847 4.7723e-06
16:81706531 A G 1.023399 1.0621e-05
16:81708687 T C 0.048837 -3.0695e-05
16:81708744 A G 0.211401 -4.2393e-06
16:81717911 A G 1.763941 -3.4505e-05
16:81719115 A G 0.502662 3.4398e-06
16:81720022 C T 0.640009 -1.7624e-05
16:81724039 T G 0.172227 -1.1962e-04
16:81724782 T C 0.084739 1.7568e-05
16:81725541 G A 0.030348 3.9976e-06
16:81725620 A G 0.029310 -2.3605e-05
16:81728167 G C 0.051459 -4.8400e-06
16:81729159 T G 0.050671 2.8012e-05
16:81732358 G A 0.183986 5.3644e-05
16:81732508 G A 0.049272 -5.8355e-05
16:81735012 A G 0.312407 -1.9271e-05
16:81742741 T C 0.259442 -7.2390e-05
16:81745893 A G 0.715734 -1.1413e-05
16:81750232 A G 0.472063 1.6311e-05
16:81757610 A C 1.611919 -1.1244e-05
16:81760707 T G 0.928076 8.3690e-06
16:81763306 A G 0.309106 -1.5057e-06
16:81763386 C A 0.263671 2.5248e-05
16:81765625 G A 0.098258 1.1459e-05
16:81770517 T C 0.686424 -2.0719e-05
16:81771738 T C 1.617444 -1.8851e-05
16:81771810 T G 1.016654 -1.4787e-05
16:81773003 A G 1.213608 7.8354e-06
16:81774798 C T 0.842597 -6.1555e-05
16:81776276 G A 0.704607 -4.7469e-05
16:81776565 C G 0.075323 -2.7089e-05
16:81778491 A G 1.258413 3.9751e-05
16:81789817 T C 0.247303 -5.2239e-06
16:81790414 G T 1.198765 4.6096e-06
16:81790491 C T 0.040407 2.7337e-05
16:81798113 G A 1.260137 2.0423e-05
16:81800515 A G 0.075193 4.6930e-06
16:81802714 G C 0.858339 4.0019e-06
16:81802783 G T 0.022507 -2.4383e-05
16:81803497 G T 1.077923 -3.4423e-05
16:81804972 C A 1.074307 -1.6037e-05
16:81805766 G A 0.174960 1.2809e-05
16:81806710 A G 0.452634 3.2861e-06
16:81806977 G T 0.684863 -2.3808e-05
16:81806990 A C 0.053738 5.9570e-05
16:81807018 G C 0.106927 -1.1239e-05
16:81808816 T C 1.689754 -1.5790e-05
16:81808838 C T 0.062054 2.7681e-05
16:81808953 T C 0.242577 1.8373e-06
16:81812084 T C 1.057558 -1.5460e-05
16:81813392 C T 1.645416 -3.5023e-05
16:81814339 C A 0.057347 1.9441e-05
16:81815138 T C 0.697911 -6.3618e-06
16:81816259 A G 0.299178 1.3231e-05
16:81817899 T C 0.857894 -3.4768e-05
16:81817982 T C 0.116119 8.2766e-06
16:81818823 A G 0.218210 -7.2922e-06
16:81819676 T A 0.037392 -1.1350e-05
16:81819768 C T 1.365769 -7.5322e-06
16:81820486 A C 0.690566 -8.4074e-06
16:81822878 T C 0.224877 -2.4666e-05
16:81823330 T C 0.465536 -2.2377e-05
16:81823706 T C 1.964234 2.8111e-06
16:81824080 T C 0.228837 5.6725e-05
16:81827246 A C 0.484722 -4.2353e-05
16:81828689 G C 0.031634 -2.4020e-05
16:81829481 G T 0.359219 1.2568e-05
16:81830255 T A 0.033354 2.2549e-05
16:81830449 A G 0.797960 2.1695e-05
16:81830515 G A 0.051154 1.5392e-05
16:81832355 A G 0.026492 -3.3628e-06
16:81832898 G C 0.082645 -6.7683e-05
16:81836969 T G 0.741769 8.3006e-06
16:81840709 A G 0.781134 2.6472e-05
16:81841183 A T 0.426209 -4.2087e-06
16:81848745 A G 0.073206 -1.5373e-05
16:81851456 G C 0.079234 -1.4151e-05
16:81852990 A G 1.306448 -1.4457e-05
16:81862419 T C 0.693597 2.0691e-05
16:81865377 C G 1.336816 -2.5095e-05
16:81867010 T C 0.095223 -1.2748e-05
16:81868243 A C 0.215870 3.2305e-05
16:81868860 C T 0.158215 8.7693e-06
16:81870564 T C 1.059035 -7.1071e-06
16:81872509 A G 0.046675 1.8312e-05
16:81875559 T C 0.290248 -3.2645e-05
16:81875800 A G 0.250019 4.0116e-05
16:81876279 T G 0.638623 -2.2383e-05
16:81878515 A G 0.034240 5.1596e-06
16:81882507 A G 0.042433 2.2918e-05
16:81883454 G C 0.043484 -6.2067e-06
16:81886041 T G 0.935837 -3.4992e-06
16:81888152 G A 0.640126 -1.1442e-05
16:81890682 G A 0.756398 2.3322e-06
16:81895482 C T 0.418049 2.5335e-05
16:81903800 C T 1.221158 -2.5576e-05
16:81906895 G T 1.058256 -7.2256e-06
16:81909113 C G 0.515895 -6.6658e-06
16:81913041 C T 0.053430 -5.8160e-06
16:81913322 C G 0.135013 1.5510e-06
16:81914000 C T 1.632618 1.4680e-05
16:81916912 G A 0.071846 -2.7330e-05
16:81917099 T G 0.484819 1.0797e-08
16:81919466 C A 0.413022 -2.5368e-05
16:81921306 A C 1.270705 -4.6906e-05
16:81922813 T C 0.130677 -1.3898e-05
16:81924393 G A 0.714263 -1.1701e-05
16:81930532 C T 0.741895 -3.5573e-05
16:81930606 T G 0.146182 1.2731e-05
16:81933487 C T 0.166134 1.5816e-06
16:81937523 T C 0.735442 2.9094e-05
16:81937574 C T 1.838075 -3.5290e-05
16:81941319 T C 1.511536 -5.5382e-05
16:81946471 T G 0.788142 -9.9488e-05
16:81948514 G A 0.024444 8.3934e-06
16:81949256 G A 0.223741 3.1808e-05
16:81950967 G T 0.214299 6.5771e-06
16:81952824 C T 0.536882 -3.6281e-05
16:81955238 G A 0.862766 1.8870e-05
16:81956999 G A 0.068308 -1.2923e-05
16:81958391 C G 0.177196 1.2964e-05
16:81958845 C T 0.038908 -3.7449e-05
16:81959220 T C 0.103360 1.7309e-06
16:81961873 T G 1.491405 -7.1834e-05
16:81967340 G C 1.148402 -3.2980e-05
16:81970766 C T 0.816228 -6.7114e-05
16:81971403 C T 1.049784 2.4655e-05
16:81973442 C T 0.107482 4.3612e-05
16:81973788 C T 0.180698 -4.1015e-05
16:81975892 C A 0.484543 -1.9511e-04
16:81977741 G C 1.484449 6.1025e-05
16:81981109 A G 0.031657 3.1557e-05
16:81982291 A G 1.278167 9.8701e-06
16:81983038 C T 0.176784 -5.2094e-05
16:81983297 G C 0.089702 4.1117e-05
16:81986501 A C 0.994930 -9.1324e-05
16:81989135 A G 1.663369 3.8365e-05
16:81990983 C G 0.068052 6.8751e-05
16:81993215 C T 0.047019 2.2366e-05
16:81993287 A C 0.082993 2.3535e-05
16:81995543 T G 0.394193 6.6954e-05
16:81995937 C A 0.041985 1.0354e-05
16:81999406 G A 0.132482 -2.3860e-05
16:81999705 C A 0.128583 4.1106e-05
16:81999826 C T 0.208067 -2.9084e-05
16:82004292 C T 0.100257 6.2480e-05
16:82008853 G C 0.101403 -6.5952e-06
16:82018947 G A 0.074417 4.4747e-05
16:82021546 G T 0.851396 9.5373e-06
16:82024502 C A 0.087718 -7.7070e-05
16:82024627 A G 0.068945 8.4223e-05
16:82025794 A C 0.060798 3.1642e-05
16:82026710 T C 0.198709 -8.5467e-06
16:82028082 T C 1.461871 1.2554e-05
16:82030558 C T 0.030994 -3.0472e-05
16:82031277 A G 0.028122 7.6921e-06
16:82031420 C A 0.073713 3.7829e-05
16:82033612 C T 0.027986 1.6277e-05
16:82033810 A G 0.268368 4.2758e-06
16:82035649 C A 0.242067 7.3817e-06
16:82037779 C T 0.186924 -4.0030e-05
16:82041953 C T 0.027586 1.3367e-05
16:82045242 A C 0.755492 -2.1000e-05
16:82045890 C G 0.767878 -2.3186e-05
16:82049181 C T 0.020114 -2.4299e-05
16:82051653 C T 1.508118 1.3326e-05
16:82053499 A G 1.844285 -2.3825e-05
16:82056468 G A 0.026528 6.5710e-06
16:82066906 T C 0.235215 3.7745e-05
16:82070016 C A 0.068662 6.5625e-06
16:82073673 A G 1.978195 -1.3831e-05
16:82075317 A C 1.217610 -2.3492e-06
16:82077005 A G 0.056179 -2.8003e-06
16:82080632 T C 0.078130 -1.7528e-05
16:82081240 A G 0.027417 2.6653e-06
16:82082051 A G 0.020760 4.4182e-06
16:82086033 T C 0.096330 -2.1488e-05
16:82096986 T C 0.086852 -3.7767e-06
16:82098308 G A 0.029316 -9.8822e-06
16:82103595 C G 0.067497 -3.2081e-05
16:82104086 G C 1.185781 -6.5003e-06
16:82105407 C T 0.029290 -3.2479e-05
16:82116771 C T 0.723702 -3.6635e-04
16:82119400 T C 0.063050 1.4166e-05
16:82124238 T G 0.024139 1.7801e-05
16:82124999 C T 0.118070 -4.5601e-06
16:82127213 T C 1.243700 6.5798e-04
16:82130477 G A 0.108063 1.3285e-05
16:82133360 T C 0.034146 -3.1234e-06
16:82136003 A C 0.050710 -1.6071e-05
16:82136254 G A 1.775636 -1.6813e-05
16:82136748 A G 1.042832 7.3802e-05
16:82139263 A C 1.790660 -2.3396e-05
16:82143541 C G 0.745761 -2.2305e-05
16:82145146 C A 0.040326 2.4879e-07
16:82146144 A G 0.026372 1.7327e-05
16:82146629 A G 1.782465 -3.7104e-06
16:82148036 G T 0.023776 2.7788e-05
16:82148282 A G 0.062794 -4.2665e-05
16:82148404 T C 0.997543 3.2168e-05
16:82159665 G C 1.683558 3.4482e-05
16:82160548 C T 0.047136 -1.0759e-05
16:82161279 C A 0.069360 1.3997e-05
16:82165459 G A 1.687602 3.9332e-05
16:82171737 C T 0.075511 2.3588e-05
16:82171863 G T 0.238500 -3.2783e-05
16:82180075 G A 0.037587 -8.9083e-06
16:82182418 C T 0.039064 2.0355e-05
16:82185580 T C 0.239295 -2.6738e-05
16:82187477 A G 0.025957 -5.6805e-06
16:82190992 A G 0.024078 5.2557e-06
16:82196130 C T 1.536042 -1.3717e-05
16:82199723 G A 1.485423 -7.5488e-06
16:82200011 T C 0.264937 2.2381e-05
16:82200708 C T 0.047863 -1.8657e-05
16:82201519 C G 0.083836 9.0410e-07
16:82203758 T C 1.542822 -1.2887e-05
16:82204268 A G 0.025019 -1.0599e-05
16:82205031 C T 1.282377 4.3617e-06
16:82211232 C T 1.233401 9.3205e-06
16:82213477 C T 1.155764 5.5419e-06
16:82219074 T A 0.999260 -3.2776e-06
16:82219617 T C 0.128583 -1.4165e-06
16:82220378 C G 0.076241 -2.7899e-05
16:82221321 T C 0.028722 -9.6130e-06
16:82222882 A G 0.087754 -4.8410e-05
16:82225566 T A 0.480723 -2.9540e-05
16:82230026 T C 0.236108 -2.7424e-05
16:82230074 G A 0.160178 2.2364e-05
16:82256275 G A 1.737945 3.9923e-05
16:82259608 A G 0.055624 2.4583e-05
16:82264951 G C 0.074323 -1.1288e-05
16:82266049 T C 0.195947 -3.7893e-05
16:82273152 T C 1.731616 3.8006e-05
16:82273507 G A 0.102419 9.0970e-05
16:82274926 A G 0.031842 -2.1247e-05
16:82275848 T C 0.125798 1.2166e-06
16:82276031 T C 0.105755 3.3853e-05
16:82277990 C T 1.740869 3.2914e-05
16:82280093 C T 0.567883 -3.2426e-05
16:82280478 A G 0.030793 2.1162e-06
16:82280990 G A 0.366395 -2.7227e-05
16:82282547 T G 0.394939 -1.9867e-05
16:82282912 A T 0.045033 -5.6107e-05
16:82283468 A G 0.033919 -6.5291e-06
16:82289917 C A 0.123234 -2.5901e-05
16:82290413 C T 0.075417 3.5420e-05
16:82291753 T C 0.979730 1.1082e-05
16:82294753 G A 0.116736 1.8211e-05
16:82295997 C T 0.075323 3.3645e-05
16:82298448 A G 1.369365 2.7334e-05
16:82299234 G A 0.616003 1.2907e-05
16:82302816 G A 0.090980 1.6057e-05
16:82303212 C T 0.302923 8.2448e-07
16:82304427 A C 0.360959 -5.1920e-05
16:82306191 A C 0.314238 4.7524e-07
16:82306994 C G 1.133335 -1.0643e-05
16:82310327 C T 0.050651 5.9198e-06
16:82312371 G C 0.156631 8.9987e-06
16:82314281 G A 0.112491 1.3317e-05
16:82314395 A G 0.080987 3.6302e-05
16:82314708 A G 0.078757 -3.6944e-05
16:82315008 A G 0.309856 -1.4143e-05
16:82315143 G C 0.839630 -5.1141e-05
16:82321084 G A 0.191663 -1.3686e-05
16:82321260 A C 0.079136 1.3848e-05
16:82326246 G A 0.078951 -1.0593e-05
16:82335001 A G 0.200164 5.4047e-06
16:82343810 T C 0.021822 -6.2317e-06
16:82345583 C T 0.437190 -1.5712e-05
16:82363956 A C 0.187940 -1.1402e-05
16:82365997 T G 0.062537 -2.3379e-05
16:82372012 G A 0.042212 1.8582e-05
16:82377781 C T 0.369326 -1.1381e-05
16:82379953 T G 0.082775 -5.3623e-06
16:82380285 G A 0.028125 4.9128e-05
16:82396034 C T 0.515470 -1.5555e-05
16:82396097 T G 0.083074 -2.2896e-05
16:82399575 T C 0.196473 5.2954e-05
16:82400125 C G 0.203406 1.1515e-05
16:82401259 A G 0.027505 -2.3601e-05
16:82402782 T C 0.095950 7.3592e-06
16:82402803 C T 0.110916 1.9260e-05
16:82403706 G A 0.088530 2.2640e-05
16:82403873 A G 0.049697 -3.3096e-06
16:82406025 A G 0.027830 1.9306e-05
16:82408873 A C 0.772211 -2.9008e-05
16:82411981 G A 0.813212 -3.7059e-05
16:82413295 A G 1.235400 5.8847e-05
16:82413303 G C 0.233949 8.3119e-06
16:82413536 C T 1.400597 2.9978e-05
16:82416124 G A 0.117986 4.6492e-06
16:82417730 G A 0.119609 1.0384e-05
16:82421015 C T 1.471154 5.0633e-05
16:82422940 T C 0.172905 7.6311e-05
16:82429066 G A 1.134890 -2.0964e-05
16:82429752 T C 0.039586 -4.5733e-05
16:82430418 G C 0.045717 9.7517e-06
16:82430501 T C 0.041190 3.1894e-05
16:82435920 G T 1.854295 5.8301e-06
16:82439714 C T 0.234797 6.3351e-06
16:82442639 T C 0.075930 3.6988e-05
16:82444775 C G 0.036931 -3.7497e-05
16:82448841 G C 0.039680 -2.8947e-05
16:82449340 A C 1.336066 -8.7394e-05
16:82451112 T C 0.056967 -1.8001e-05
16:82453134 T C 0.032066 5.7793e-06
16:82454743 G A 0.487841 -5.0403e-07
16:82455441 C G 0.099309 9.5978e-06
16:82466254 A C 1.294604 -3.3294e-05
16:82473824 C T 0.214971 4.9532e-05
16:82474501 G A 1.395553 -3.6335e-05
16:82476273 T C 0.162746 4.1605e-05
16:82479689 G A 0.265593 3.8718e-05
16:82482458 A G 0.147010 1.9540e-05
16:82484707 T C 0.283559 6.1647e-05
16:82486336 G A 0.305046 -3.9065e-06
16:82488109 C T 0.040832 2.6976e-06
16:82488996 C T 0.990941 -2.0714e-05
16:82490122 G T 0.995654 3.7974e-05
16:82490722 T C 0.080308 -2.7857e-05
16:82491525 G A 0.055117 2.7271e-05
16:82493401 A G 1.353035 6.2896e-06
16:82494882 T C 0.237049 5.7403e-06
16:82499064 G C 0.275522 8.3114e-05
16:82501593 A G 0.899389 -4.8618e-05
16:82519750 G A 0.739925 -1.0383e-05
16:82520226 A G 0.103675 4.3726e-05
16:82521214 A G 0.039709 1.2526e-05
16:82522583 G T 0.124114 5.2576e-05
16:82523597 G A 1.784604 -7.7241e-05
16:82528116 A G 0.039619 -5.1469e-05
16:82532193 C T 0.468220 -9.7568e-06
16:82538177 A G 0.674314 3.1059e-05
16:82540787 T C 0.615824 -2.6581e-05
16:82547144 C A 0.051391 -2.6570e-05
16:82547170 T G 0.051122 -3.5641e-05
16:82548077 G A 0.350264 4.8498e-05
16:82549612 G A 0.053910 2.3200e-06
16:82550548 A G 0.290326 -7.8350e-06
16:82551341 T C 0.169572 9.8167e-06
16:82552724 T G 0.054721 -1.7876e-05
16:82553931 T C 0.067533 2.3553e-06
16:82554688 T G 0.112977 -1.5506e-05
16:82555081 C T 0.432902 -2.9047e-05
16:82555601 C G 0.046506 -2.2706e-06
16:82557910 T C 0.543935 -2.6631e-05
16:82569137 G A 0.368930 -2.8776e-05
16:82574772 G A 0.046139 -2.5547e-05
16:82581610 G A 0.053157 -4.0472e-05
16:82581832 C T 0.704490 2.4073e-05
16:82583035 G A 0.122472 1.3026e-05
16:82584726 C A 0.059730 -3.9009e-06
16:82585393 A G 0.065945 8.8556e-06
16:82587535 G C 0.103045 1.7542e-05
16:82592361 T C 0.020072 -2.2788e-05
16:82594383 C T 1.188875 3.1580e-07
16:82599838 A G 0.056750 -2.5869e-06
16:82600027 C A 0.033049 1.5041e-05
16:82600360 G A 1.101507 6.5304e-05
16:82601097 T G 0.060759 -8.1833e-06
16:82602306 G A 0.081873 5.7819e-06
16:82609622 T C 0.127720 -1.5950e-05
16:82612394 C A 0.128035 -1.3448e-06
16:82615741 C T 0.329503 -4.5564e-05
16:82621799 C G 0.112234 -6.9353e-05
16:82622283 G A 1.145186 1.6306e-05
16:82623094 T C 0.024100 -2.8331e-06
16:82626957 A C 1.955691 -1.5336e-05
16:82631510 G A 0.312109 -8.5878e-06
16:82633917 T C 0.036827 -1.4114e-05
16:82636436 T C 0.270864 6.0911e-05
16:82636585 G A 0.052923 1.4687e-05
16:82638560 C T 1.301511 5.7954e-06
16:82639600 T C 1.300976 -9.2653e-05
16:82642651 T A 1.197031 -5.6381e-05
16:82642689 A G 0.033094 -4.2979e-05
16:82642993 C A 0.125276 -3.1208e-05
16:82645922 G C 0.034974 2.1974e-05
16:82646425 T C 0.869433 2.2008e-04
16:82646972 A G 1.620521 -1.6850e-05
16:82647457 T C 0.261140 7.0112e-05
16:82650717 T A 0.976886 -5.9365e-05
16:82658261 G A 0.021643 1.0989e-05
16:82662268 T G 0.924846 -3.6824e-05
16:82662523 T C 0.038190 -1.1158e-06
16:82664670 C T 0.977581 -5.5774e-05
16:82665486 T C 0.029482 8.5209e-06
16:82666139 A G 0.900950 -3.4241e-05
16:82667506 T C 0.089929 1.0219e-05
16:82668376 G A 1.800755 -3.9834e-05
16:82670380 T C 0.176187 6.9682e-07
16:82670696 T C 0.026340 5.8531e-05
16:82672454 T C 0.111715 3.0233e-06
16:82672483 C G 1.114905 -1.2272e-05
16:82673841 A G 0.140515 -1.3823e-06
16:82674430 C G 1.359355 2.4469e-05
16:82675866 G A 0.740753 1.0742e-05
16:82676142 A G 0.509131 1.1592e-05
16:82677257 C G 0.233196 -3.4012e-05
16:82677795 A C 0.076637 2.9356e-05
16:82677892 C T 0.069302 7.6335e-06
16:82678897 T C 0.969996 4.3479e-05
16:82680884 T C 0.266930 1.9175e-05
16:82681355 G C 0.038340 9.8978e-06
16:82682540 C T 0.795805 1.6017e-05
16:82684052 C T 0.527781 3.2733e-06
16:82686392 C A 0.916508 1.7372e-05
16:82686766 C T 0.022072 2.4809e-06
16:82687683 T G 0.654443 5.7985e-07
16:82689696 T A 0.347654 -2.2404e-05
16:82692597 T C 0.131875 6.8830e-05
16:82692647 G A 0.038859 -6.0757e-06
16:82692812 C T 0.129606 1.7763e-06
16:82693464 T C 0.039541 2.1292e-06
16:82693921 C T 0.053959 4.4952e-06
16:82696286 G A 0.355100 7.5780e-06
16:82696350 C A 0.471034 -9.2587e-06
16:82696777 T C 0.169990 5.5154e-06
16:82697403 A G 0.499416 3.6751e-05
16:82697948 C T 1.347161 -3.8422e-06
16:82699816 G A 0.059876 -2.8859e-06
16:82701576 G C 0.722634 -1.7217e-05
16:82703555 T C 1.504937 -1.9367e-05
16:82703845 C T 0.314946 -6.0018e-07
16:82709257 C T 0.130339 -2.9194e-06
16:82709866 G C 0.039125 1.4698e-06
16:82712315 G A 0.201962 -5.0718e-05
16:82717000 A C 0.380154 2.8819e-05
16:82717684 A G 0.246816 -3.9527e-05
16:82719836 C T 0.249776 -1.8713e-05
16:82721424 G A 1.341938 -7.9540e-06
16:82722805 A C 0.165923 -2.0683e-05
16:82723854 G A 0.274003 -4.4683e-06
16:82726319 T C 0.057581 9.0794e-07
16:82726886 G T 0.156001 -1.5189e-06
16:82731804 T C 0.922548 -1.8509e-05
16:82732586 A G 0.058999 8.3257e-06
16:82737687 C T 0.034630 -1.2458e-05
16:82740108 G A 0.092607 -4.9816e-05
16:82740674 C T 0.312959 6.1012e-06
16:82743213 G A 0.160029 1.6783e-05
16:82744789 G A 0.674739 4.6303e-06
16:82745935 T C 0.032059 3.7039e-05
16:82746937 G C 0.252701 -2.3742e-06
16:82747010 A G 0.087748 -1.4244e-05
16:82749561 G C 0.150674 1.7602e-06
16:82755654 G A 0.031858 6.4332e-06
16:82758344 A G 0.021481 1.2453e-05
16:82759575 T G 0.151973 5.4877e-05
16:82763794 T C 0.032676 3.1855e-05
16:82771632 G A 0.188365 -1.0602e-08
16:82772868 C T 0.134225 -6.4989e-06
16:82778870 T C 0.591938 -1.1846e-05
16:82783144 G A 0.095953 3.0152e-05
16:82787053 G A 0.308457 -2.2558e-05
16:82788611 C T 0.111374 7.9495e-06
16:82798934 G A 0.324622 3.1988e-05
16:82801180 T G 0.031222 2.6258e-05
16:82803260 A G 0.026165 1.3753e-05
16:82812773 C T 0.669023 -4.0480e-05
16:82818772 T C 0.146335 1.8730e-06
16:82821255 G C 0.211264 -4.3486e-07
16:82821433 A G 0.332600 2.8831e-05
16:82822413 A G 0.031040 1.2509e-05
16:82823552 G A 1.344204 -2.4709e-05
16:82827093 A C 0.073632 -2.1381e-05
16:82828365 G A 0.143965 4.6510e-05
16:82829286 G C 0.138561 2.4615e-05
16:82829767 T G 0.086605 2.4262e-06
16:82829993 C T 0.262610 -4.3591e-06
16:82831305 T G 0.170321 -1.9131e-05
16:82831642 T C 0.665920 -4.5517e-06
16:82831914 G T 0.622806 3.8809e-05
16:82833125 C T 0.628035 -1.5052e-05
16:82835603 A C 0.196337 6.0973e-06
16:82835637 A G 0.029222 -2.0629e-05
16:82836162 C T 0.197784 2.3572e-05
16:82839698 A C 0.291621 -5.2568e-06
16:82841321 G A 0.036866 2.8456e-07
16:82841475 G T 0.204695 3.6827e-05
16:82843779 T C 0.275876 2.2775e-05
16:82844429 T C 0.200790 -7.9311e-06
16:82847012 T C 0.126295 -1.8029e-05
16:82847987 A G 0.723241 1.4477e-05
16:82849707 C A 0.665232 -2.2897e-05
16:82850488 A G 0.148772 1.1889e-05
16:82851941 C T 1.534295 -1.8032e-05
16:82855017 C T 0.823963 -7.7345e-06
16:82856939 T C 0.263697 1.3359e-05
16:82861814 G A 0.464520 -5.5072e-06
16:82864466 C A 0.664265 -9.4614e-06
16:82865479 C T 0.221758 -1.5716e-05
16:82872292 C T 0.666504 -3.3725e-05
16:82876486 A G 0.582343 3.9277e-05
16:82879079 A G 0.054893 2.2272e-05
16:82886096 C T 0.635198 3.3040e-06
16:82889181 T C 0.059694 -1.2973e-06
16:82891658 G A 0.190760 3.1880e-05
16:82891761 C T 0.036402 4.4641e-05
16:82893311 C T 0.103694 -2.2022e-05
16:82894518 T C 0.194175 -1.4411e-05
16:82895674 A G 0.043591 -1.0912e-05
16:82902451 C A 0.229730 4.1468e-05
16:82902892 T C 0.110384 -2.5283e-05
16:82905573 A G 0.022714 -9.6502e-06
16:82908528 G A 0.146773 -2.4796e-05
16:82911383 G A 1.399295 -1.4016e-05
16:82914678 A T 0.380826 -6.5003e-06
16:82920788 A G 0.024409 6.7106e-06
16:82927072 G A 0.176985 -9.5162e-06
16:82927265 A G 1.436953 -1.0065e-05
16:82932591 T G 0.043319 -1.5114e-05
16:82934879 T A 0.089650 2.4552e-05
16:82939930 G A 0.267109 1.6029e-05
16:82940014 G A 0.039115 8.3084e-06
16:82945551 C G 1.543763 -1.6446e-05
16:82949237 A G 0.030686 1.1519e-05
16:82949410 G A 1.094626 -4.8352e-05
16:82954230 A C 0.098362 1.1186e-05
16:82959559 A G 0.084570 4.0227e-06
16:82961115 G A 0.044585 2.8370e-06
16:82962491 C T 0.897360 -3.7912e-06
16:82965065 C T 0.850069 5.2979e-06
16:82973479 A G 0.077676 -1.6008e-05
16:82973955 A G 0.382550 -8.0155e-06
16:82976711 A G 0.064021 2.2449e-05
16:82979273 G C 0.071532 -5.3439e-06
16:82984868 T C 0.062089 1.7991e-05
16:82986048 A C 0.542494 4.2914e-06
16:82988333 C T 1.171360 -3.3766e-06
16:82988581 T C 0.041436 1.3534e-05
16:82993258 G A 0.084456 -1.1279e-06
16:82994911 T C 0.351932 -1.4218e-05
16:82995857 A G 0.116158 -8.1291e-06
16:82996406 A G 0.084904 -1.9467e-05
16:83000490 A G 0.044760 -9.5094e-06
16:83001136 A G 0.861147 3.6285e-05
16:83004516 G A 0.193740 -1.1876e-05
16:83005335 A G 0.309937 -2.5666e-05
16:83009737 A G 0.079636 -1.0387e-05
16:83010513 A G 0.862494 3.9600e-05
16:83014403 T C 0.060739 -2.8282e-06
16:83016176 G A 0.039554 2.4374e-06
16:83017585 G A 0.173028 -1.5295e-05
16:83018052 G A 0.409893 1.3239e-06
16:83020669 T C 0.045854 6.4575e-07
16:83027173 G A 0.040281 -4.2569e-06
16:83028708 G T 0.036470 2.6172e-05
16:83034822 G A 0.262844 -2.4219e-05
16:83040296 G T 0.845564 5.1635e-06
16:83042817 G C 0.029115 1.0838e-05
16:83042938 C A 0.925028 1.8907e-05
16:83043205 A C 0.058532 -1.9079e-05
16:83049340 T C 0.094434 2.7074e-05
16:83052164 A G 0.031822 8.2752e-07
16:83053629 T C 0.576154 2.1491e-05
16:83055081 G C 0.096203 -3.0648e-05
16:83059644 G A 0.186654 -4.6989e-05
16:83060027 G T 0.064112 -3.6387e-05
16:83061032 A G 0.285207 -8.4847e-07
16:83061691 T C 0.036561 -5.3804e-06
16:83061956 A G 0.139811 -5.0606e-06
16:83062965 A G 0.042361 -1.7640e-05
16:83068861 C A 0.207239 -1.6039e-05
16:83070118 G C 0.083074 9.6627e-06
16:83071614 G A 0.469872 2.7017e-05
16:83075455 C T 0.106720 1.6979e-05
16:83079884 G C 0.034438 3.3675e-05
16:83080639 C T 0.062881 -1.0585e-05
16:83080643 T C 0.544961 -2.1679e-05
16:83080940 A G 0.060882 -4.3907e-06
16:83082479 T C 1.300434 2.8167e-05
16:83086518 T C 1.094710 1.2983e-05
16:83091384 G A 0.343603 -2.6257e-05
16:83093295 T C 0.024204 -9.2059e-06
16:83093934 A G 0.909123 -1.6784e-05
16:83095528 A G 0.035350 3.2794e-05
16:83098845 T A 0.142368 2.7121e-06
16:83102477 C A 1.079662 -6.4406e-06
16:83103233 T C 0.225410 2.0572e-05
16:83107646 T G 1.068026 7.7053e-07
16:83117452 A C 0.872702 2.0967e-05
16:83117578 A G 0.031111 2.1493e-05
16:83119083 G A 0.361179 -1.2116e-05
16:83119114 A G 1.038677 -9.4485e-08
16:83124250 A C 0.204536 -2.4611e-05
16:83128882 G A 0.966519 -1.6911e-05
16:83129284 A G 0.209742 -8.6622e-06
16:83133491 C T 0.146672 -3.2109e-05
16:83133760 C G 0.025275 3.8549e-06
16:83143218 G A 0.165881 3.7461e-05
16:83146358 G T 1.105408 -4.5394e-06
16:83151963 A G 0.974835 -2.1696e-05
16:83152250 G A 1.845596 1.5646e-05
16:83153991 G T 0.995543 -9.5304e-06
16:83155084 A G 0.509218 -1.7314e-05
16:83155229 T C 0.053410 -1.2280e-05
16:83155723 C T 1.000078 -1.1378e-06
16:83159350 C A 1.939491 3.5671e-05
16:83160832 T C 0.047220 7.7875e-06
16:83163509 G A 0.082902 1.2592e-05
16:83163809 C T 1.160714 4.2660e-05
16:83164837 A G 0.029852 -1.1482e-05
16:83165586 C T 1.397640 3.0956e-05
16:83165910 C T 0.090526 -9.9041e-06
16:83165968 A G 0.152856 3.9414e-06
16:83166779 G T 0.817578 -1.4760e-05
16:83168093 A C 0.095788 3.1046e-05
16:83169158 A G 0.554432 -1.6563e-05
16:83171909 C G 0.100666 -6.1563e-06
16:83172153 G A 0.145147 -2.8485e-05
16:83172162 C A 0.521471 -5.2837e-05
16:83176130 T C 0.379090 -2.4095e-06
16:83178334 G A 0.082363 -4.1824e-05
16:83181088 T A 0.059558 -2.7124e-05
16:83188957 A G 0.388869 -7.6896e-05
16:83191645 T C 0.025658 -1.5724e-05
16:83191728 T G 0.095947 -1.1701e-05
16:83191778 T C 0.115798 1.3079e-05
16:83192613 T C 0.055143 -1.7133e-05
16:83193175 G A 0.108959 -1.0721e-05
16:83194166 G T 0.234014 -2.1560e-05
16:83194218 T C 0.049999 -7.6183e-06
16:83197780 G T 0.290320 -2.7739e-05
16:83204102 T C 0.352740 -6.2514e-05
16:83204289 T C 0.160276 -5.3625e-05
16:83209817 A G 0.021390 -5.9723e-05
16:83211887 T C 0.168731 -1.5246e-05
16:83212398 T G 0.376110 -6.5419e-05
16:83219456 G A 0.160704 -9.0059e-06
16:83227290 G T 0.352269 -4.9644e-05
16:83232053 C T 0.418342 -6.2386e-05
16:83233704 G T 0.054458 -9.2105e-07
16:83234338 C T 0.076709 1.9105e-05
16:83235650 C T 0.111192 3.9783e-05
16:83236502 G A 1.942318 2.5707e-05
16:83239012 G C 0.045653 -1.9783e-05
16:83239573 A G 0.025074 1.7577e-05
16:83239840 T C 1.935996 1.5583e-05
16:83240644 C A 0.043494 -2.2955e-05
16:83240753 C A 1.977568 3.2711e-06
16:83244238 A G 0.048785 2.2571e-05
16:83246883 T C 0.022175 -2.6867e-06
16:83249287 C T 0.196252 1.1748e-05
16:83250550 C A 0.063349 -2.2638e-05
16:83250824 A C 0.249075 3.1598e-06
16:83251210 A G 1.333687 -1.1012e-05
16:83252726 A G 0.041712 4.8330e-05
16:83252951 C A 0.336787 2.3841e-05
16:83253433 T C 0.046714 -1.4822e-05
16:83254122 T C 0.027654 8.8717e-06
16:83256828 A G 0.355298 3.1727e-05
16:83257562 A C 0.354509 6.7121e-05
16:83259253 T C 1.107593 -1.2259e-04
16:83261388 A G 0.301187 6.4959e-05
16:83262597 T C 1.393686 -4.2288e-05
16:83263334 G A 0.026363 -4.9492e-05
16:83264485 C T 0.243395 2.3472e-05
16:83264692 T C 0.034276 -6.4530e-06
16:83265094 T C 0.031585 -1.6946e-05
16:83270249 A G 1.539112 -1.2531e-05
16:83270736 G A 0.648045 -4.1876e-06
16:83270779 G A 0.278109 5.1274e-05
16:83271211 A G 0.794133 -9.5545e-06
16:83272807 T C 1.883339 -1.1176e-05
16:83276033 G A 0.125334 6.1390e-06
16:83277680 A G 1.140035 -2.5102e-05
16:83280478 A G 0.322155 1.0938e-05
16:83281157 T C 0.136948 -2.2477e-05
16:83282384 A G 0.020423 1.6513e-05
16:83284338 A G 0.470262 -1.1666e-05
16:83286618 C T 0.244784 -3.4721e-06
16:83287283 G T 0.179978 -3.1590e-05
16:83288883 G T 0.281351 2.9946e-05
16:83292615 G A 0.151103 -2.0130e-05
16:83294128 C A 0.112805 -3.4157e-05
16:83294413 C T 0.774574 1.1984e-05
16:83295486 G T 1.776587 2.0772e-06
16:83300626 G A 0.332980 1.5582e-05
16:83300794 A G 0.158974 5.2206e-06
16:83303915 G A 0.069905 -4.3126e-06
16:83304350 C T 0.465649 7.9925e-06
16:83305223 T C 1.109897 -7.3848e-06
16:83306402 C A 0.252752 3.9778e-05
16:83307285 C A 0.102192 -2.1783e-05
16:83307549 C T 0.119479 -4.6650e-05
16:83308001 T C 0.331717 -2.5247e-05
16:83310978 T C 0.366376 -1.6161e-05
16:83311861 G C 0.124549 5.1846e-07
16:83312045 T G 0.031799 -1.2157e-05
16:83313214 T C 0.049460 3.7959e-05
16:83316483 G T 0.045049 -1.1144e-04
16:83317729 A G 0.883478 -3.2308e-05
16:83319785 C A 0.023961 -1.1818e-06
16:83321494 T C 0.132722 2.1209e-05
16:83326027 T C 0.638746 -4.7658e-06
16:83327610 G A 0.106687 -1.5502e-05
16:83328162 G A 1.026671 -1.8543e-05
16:83334935 T C 0.058470 1.0415e-05
16:83336417 G A 0.045055 -2.1816e-06
16:83338977 G A 0.089786 3.9926e-06
16:83340567 A G 0.029287 -7.2198e-06
16:83343600 G C 0.133446 1.4824e-05
16:83353373 T G 0.196931 6.5238e-05
16:83362315 A G 0.895556 2.7945e-05
16:83366987 C G 0.046156 -2.0462e-05
16:83372796 C A 0.218438 2.5073e-05
16:83372914 G A 0.304702 -2.4292e-05
16:83374195 A G 0.414343 1.4797e-05
16:83384675 C T 0.036918 -5.6715e-06
16:83385118 C T 1.284951 4.5839e-05
16:83394179 T C 0.067562 4.0847e-05
16:83397287 G A 0.251925 6.3468e-05
16:83401766 G A 0.368206 -3.0574e-05
16:83405311 G C 1.437583 4.3421e-06
16:83414233 T C 0.030323 1.1227e-05
16:83417673 C A 0.862594 4.5641e-06
16:83420074 T C 0.069912 -1.9042e-05
16:83421745 A G 0.295834 3.5746e-05
16:83422101 G A 0.032861 1.3152e-05
16:83422303 G T 0.872608 1.4654e-05
16:83424264 T C 0.289612 8.6445e-06
16:83425760 A T 0.043429 -5.7518e-05
16:83428094 C T 0.591058 2.6208e-05
16:83429011 G A 0.209057 -1.4269e-05
16:83433849 G A 1.334615 -2.2655e-05
16:83439555 C T 0.129051 -3.1515e-05
16:83444201 T C 0.485426 4.5800e-05
16:83451606 C T 1.035201 6.8694e-06
16:83452791 G A 0.051255 4.9453e-06
16:83453123 G A 0.232265 -6.7252e-06
16:83461553 T C 0.411902 -3.5156e-05
16:83462459 A G 1.180192 1.3526e-06
16:83464109 G A 0.459372 2.2546e-05
16:83465060 C G 0.058149 -5.4826e-05
16:83476104 G T 0.073859 -1.5438e-05
16:83476237 G C 0.754385 -4.9269e-06
16:83476701 C A 0.351208 -2.4353e-06
16:83476719 T C 1.158318 -3.7353e-05
16:83476873 A G 0.024389 -2.1491e-05
16:83476903 T C 0.729636 7.5811e-06
16:83477676 G A 0.031345 -9.7699e-06
16:83478031 A G 0.100017 2.5203e-05
16:83479062 C T 1.141713 2.9246e-06
16:83484701 A C 0.337793 -2.3945e-06
16:83485921 T C 0.197349 -1.5388e-05
16:83487192 T C 0.512785 8.6691e-06
16:83487471 A C 0.129349 2.9797e-06
16:83487524 A C 0.033464 -1.3087e-05
16:83492010 A G 0.083853 1.3845e-05
16:83492640 G A 0.861221 -8.1681e-06
16:83502795 T C 0.063761 3.3317e-06
16:83504131 C T 0.030245 1.3516e-05
16:83507030 A G 0.367999 2.0333e-07
16:83508121 C A 0.391671 3.5076e-06
16:83514571 G A 0.259968 2.9689e-05
16:83518852 C A 0.046224 1.1487e-06
16:83526689 C T 1.541375 -4.9588e-06
16:83527191 A G 0.038343 7.4222e-05
16:83531347 G A 0.050891 -2.2612e-05
16:83535684 A G 0.022487 9.8464e-07
16:83540252 A G 0.028372 -2.7046e-05
16:83542473 A G 0.023714 1.0481e-05
16:83543804 A G 1.179501 -2.5895e-05
16:83545102 G A 0.194367 -6.2593e-06
16:83546365 A G 0.079925 -1.5163e-05
16:83547483 C A 0.133429 2.4381e-05
16:83549260 G A 0.035084 5.3495e-06
16:83551296 G C 0.966678 -3.6303e-05
16:83552642 G C 0.848313 -2.3284e-05
16:83552781 T G 0.078997 -2.0422e-05
16:83553734 A G 0.024493 -3.1132e-05
16:83554803 A G 0.127366 1.4186e-06
16:83555525 G A 0.267099 4.7288e-05
16:83555635 T C 0.127723 -4.6748e-05
16:83556050 G A 0.838988 7.9389e-05
16:83558008 G A 0.040089 1.0410e-05
16:83561866 A C 1.460748 -5.8509e-05
16:83564742 G A 0.088202 -3.3394e-05
16:83568260 G A 1.168643 -4.0290e-05
16:83568605 C T 0.957262 -4.0367e-05
16:83569649 C T 0.042559 9.5071e-06
16:83570121 C A 0.166388 9.1631e-07
16:83572652 G A 0.213809 -4.1575e-06
16:83573872 A G 0.064274 -1.5392e-05
16:83577877 G A 0.463601 1.2232e-05
16:83579812 A G 0.048363 2.3668e-05
16:83580347 C A 0.033471 1.4739e-05
16:83582148 A G 0.061463 7.2688e-06
16:83582254 A C 0.034607 -8.2957e-06
16:83586182 C T 0.658562 4.1752e-06
16:83589489 T C 0.756174 -2.6240e-05
16:83595747 C T 0.052816 -6.8685e-06
16:83596694 G A 0.286519 -1.3707e-05
16:83603844 T G 0.092954 -4.6502e-07
16:83607074 C T 0.045373 -2.6296e-05
16:83609609 G A 0.878583 -1.2652e-05
16:83613314 C G 0.374312 -1.4784e-05
16:83615501 A C 1.522013 3.6799e-05
16:83615856 A G 0.557010 3.3029e-06
16:83616971 A G 0.867677 1.9228e-05
16:83619367 T C 0.064238 -1.2184e-05
16:83620469 T C 1.275610 -4.2208e-05
16:83621073 A G 0.725916 -3.1300e-05
16:83621579 T C 0.037587 2.9862e-05
16:83625400 A G 0.060418 -2.1813e-05
16:83625563 C A 1.290738 -3.4240e-05
16:83628580 T G 1.100225 -2.8166e-05
16:83632636 C T 0.380028 8.1048e-05
16:83637128 C A 0.031897 -1.0688e-05
16:83639335 A G 0.708619 4.5248e-05
16:83639968 T G 0.726026 -8.9958e-06
16:83641140 A G 0.041235 -1.6169e-05
16:83641217 A C 0.071129 2.4363e-05
16:83641576 G T 0.201767 1.1158e-05
16:83642728 G A 0.026281 -3.7454e-05
16:83643235 C G 0.073122 -2.6748e-05
16:83644033 T C 0.043260 -8.3451e-06
16:83648243 C T 0.029732 3.6465e-05
16:83648770 T C 0.044783 -4.7749e-06
16:83650288 T G 0.638525 1.7788e-05
16:83653711 G A 0.094768 -3.3673e-06
16:83654718 A G 0.072307 -1.5909e-06
16:83656355 A G 1.367898 -1.7259e-05
16:83658136 A G 0.203562 -3.2300e-05
16:83663355 C A 0.794604 -2.0481e-05
16:83664301 G T 1.474744 -4.3829e-05
16:83664336 T C 0.237377 1.3068e-05
16:83665334 G C 0.045717 -2.4080e-05
16:83683611 C A 0.279401 -1.0184e-05
16:83683945 C A 0.506287 -2.7066e-05
16:83685808 A G 0.296432 -5.2303e-05
16:83688785 G C 0.026762 -9.6138e-06
16:83694312 C T 1.023487 -6.4036e-05
16:83700149 T C 0.026866 -1.9381e-05
16:83703518 G A 0.022844 5.0802e-06
16:83704389 C T 0.143868 1.4453e-05
16:83706465 C T 1.471521 -1.9529e-05
16:83709666 T C 1.040560 -1.9810e-05
16:83713686 G A 0.236176 -1.3788e-05
16:83714504 G A 0.047555 2.0812e-06
16:83715536 G A 0.668092 -2.0204e-05
16:83729110 C T 0.049096 1.4141e-05
16:83735618 A G 0.052031 -1.1122e-05
16:83741244 T C 0.308908 1.0857e-06
16:83746290 C T 0.228509 2.3972e-05
16:83747607 C T 0.634079 -1.0948e-05
16:83748096 A G 0.328964 -3.4991e-05
16:83749188 C G 0.074998 6.4406e-06
16:83752758 A G 0.170526 -1.1781e-05
16:83752907 G A 0.033000 7.8005e-06
16:83756691 T C 0.373676 -6.2019e-06
16:83756819 G C 0.824540 -9.7879e-06
16:83759698 A G 1.448382 -2.8565e-05
16:83763460 G T 1.251366 3.2094e-06
16:83764204 C T 1.579747 -4.0631e-05
16:83764391 T C 0.324346 -4.0243e-05
16:83772957 A G 0.046863 -1.2130e-05
16:83773098 G A 0.836900 -1.2781e-05
16:83778391 A G 0.052608 3.5712e-05
16:83779219 A C 1.955162 1.7397e-05
16:83779644 C G 0.498250 -7.6248e-06
16:83779707 A T 0.738318 -1.6152e-05
16:83780627 G T 0.060622 -1.5338e-05
16:83783405 C T 0.076199 2.0876e-05
16:83784618 G A 0.039294 -9.9949e-06
16:83785750 G A 0.708363 4.1968e-05
16:83786272 G A 0.409351 1.6370e-05
16:83805953 G A 0.604756 -8.0169e-05
16:83808708 C G 0.162580 -2.5816e-05
16:83814508 A G 1.631920 -1.7806e-05
16:83814659 C T 0.220151 2.9748e-05
16:83816828 G A 1.726153 -1.2753e-06
16:83817495 G A 0.358128 -3.7001e-05
16:83821618 G A 0.120508 -5.5234e-05
16:83824511 G A 0.106314 -1.0923e-05
16:83826157 T C 0.124169 4.1496e-05
16:83831735 T G 0.577478 4.4543e-05
16:83832206 G C 0.402641 -2.0029e-05
16:83837774 C T 0.044108 2.5427e-06
16:83847337 T C 1.154333 5.1101e-05
16:83848699 C T 0.371933 -1.9052e-05
16:83852274 C T 0.209947 1.6439e-05
16:83858647 T G 0.936671 -1.7713e-05
16:83860117 T C 0.037794 -1.5404e-05
16:83862491 T C 0.174194 -7.5234e-06
16:83864093 G A 0.409808 -1.6209e-05
16:83867630 A G 0.114269 2.1971e-05
16:83876171 C T 1.598670 -6.4241e-06
16:83882656 G A 1.657082 3.2009e-05
16:83887867 A G 1.541624 3.6335e-05
16:83887957 G A 0.029248 4.8779e-05
16:83893646 T C 0.041650 4.3103e-06
16:83904167 G A 0.068876 1.5498e-05
16:83908446 T C 0.095203 -2.5451e-05
16:83909387 G T 0.649058 2.4819e-05
16:83910506 C T 0.158536 -1.8488e-05
16:83917161 C T 0.213575 -2.8359e-05
16:83919190 T G 0.862951 -1.6780e-05
16:83919571 C T 0.034935 4.7422e-06
16:83919723 C T 0.158753 1.1619e-05
16:83921410 T C 0.043085 -5.2458e-05
16:83924375 T C 0.105700 -2.1465e-05
16:83924447 G C 0.063544 -3.1251e-05
16:83925476 G T 0.286999 -1.8561e-06
16:83926733 A C 0.041829 -4.7319e-06
16:83926906 G A 0.052793 -1.6227e-05
16:83928699 C T 1.442546 -1.7208e-05
16:83929621 C A 1.175060 -2.4347e-05
16:83934910 G T 0.054906 1.1846e-05
16:83936779 A G 0.044828 4.8792e-06
16:83936991 T C 0.301248 3.0120e-06
16:83942039 T C 0.190163 1.3118e-05
16:83942496 C T 0.102659 -3.2913e-05
16:83943566 A G 0.039115 -4.8236e-06
16:83943668 A G 0.444607 -1.1485e-05
16:83946541 T C 0.039904 -4.3525e-05
16:83957941 C A 0.271672 2.1774e-05
16:83960680 G C 0.020507 -4.5947e-06
16:83965750 T C 0.047717 -6.2677e-06
16:83968805 C T 0.586319 -5.4711e-06
16:83971278 T G 0.056760 -2.4976e-05
16:83972845 T C 0.234654 5.3878e-06
16:83973956 C G 1.629583 -1.4753e-05
16:83974066 A G 1.364519 7.2177e-06
16:83976564 T C 0.422551 6.5022e-06
16:83978843 C A 1.496163 -1.6579e-05
16:83979322 G A 0.745475 -3.3217e-05
16:83980179 T C 0.110004 2.4935e-05
16:83982460 G A 1.280939 -6.7612e-07
16:83983071 T C 1.214991 2.6037e-06
16:83987856 C A 1.314680 -2.6281e-05
16:83988020 T C 0.076342 2.2098e-05
16:83988886 G A 1.056159 -1.3527e-04
16:83990960 C T 0.139493 2.4074e-05
16:83992205 G A 0.150804 1.6892e-05
16:83997156 G C 0.367882 -2.0065e-05
16:83997348 T G 0.305283 1.4975e-05
16:83998493 T C 0.158614 6.8530e-06
16:83998662 G A 0.255599 4.5065e-06
16:83999548 C T 0.053858 -1.7663e-06
16:84000138 C T 0.251457 -4.1651e-05
16:84003147 A G 0.064121 -1.8854e-05
16:84005801 A G 0.085794 -2.0020e-06
16:84008463 A G 0.193500 5.9906e-06
16:84009120 T C 0.097040 1.6822e-05
16:84012104 C T 0.205389 -2.0210e-05
16:84013261 T C 0.188797 2.8904e-05
16:84013349 A G 0.135296 -9.0247e-06
16:84014563 A G 0.170078 -1.5054e-05
16:84015540 A G 0.201819 -2.2351e-05
16:84020574 T G 0.239990 -5.3692e-05
16:84020990 C T 0.048801 9.2836e-06
16:84021647 T C 0.119875 -3.4988e-05
16:84022582 T C 0.122536 -2.7163e-05
16:84025940 T C 0.084093 -2.7008e-05
16:84026190 A G 0.071340 -2.4568e-05
16:84028702 G A 0.245728 -4.5657e-05
16:84030289 A G 0.511906 7.1377e-06
16:84031404 T C 0.044724 1.5768e-05
16:84031455 G A 0.143414 -2.5429e-05
16:84032319 C A 0.146854 -3.7056e-05
16:84032508 C G 0.126960 -4.6432e-05
16:84034745 A G 0.142972 -3.7139e-05
16:84035446 G C 0.204507 -2.5627e-05
16:84036227 C T 1.066582 6.2134e-06
16:84036325 G A 0.847966 3.1429e-05
16:84037461 C A 0.276791 2.5767e-05
16:84037807 T C 0.045539 3.3588e-05
16:84038703 G A 0.369482 1.4012e-05
16:84038892 C A 0.168981 -3.1955e-05
16:84040983 T C 0.029225 3.3876e-06
16:84041217 C T 0.203559 6.6847e-06
16:84042316 G A 1.058509 2.2291e-05
16:84043129 C T 0.884303 2.3575e-05
16:84048322 A G 0.430539 5.3374e-06
16:84048498 C T 0.114902 1.5993e-05
16:84048577 G C 0.022484 -5.0729e-06
16:84050970 T G 0.104889 -4.5773e-05
16:84051290 T G 0.049190 4.5933e-05
16:84051358 G T 1.232041 3.6469e-05
16:84055515 C A 0.206555 1.7719e-06
16:84055673 A G 0.341023 -4.8235e-06
16:84055769 C G 1.250464 2.6543e-05
16:84056956 T C 0.383861 -4.7075e-05
16:84057032 A T 0.030173 -7.9471e-06
16:84057203 A G 0.145088 1.5543e-05
16:84057571 A C 0.557094 -1.2436e-05
16:84057784 A G 0.278927 4.2970e-05
16:84057881 C G 0.709726 3.6106e-05
16:84058754 T C 1.217357 2.5709e-06
16:84059342 C T 0.783081 -4.7717e-07
16:84062502 A G 0.103824 -2.5843e-05
16:84063130 G C 0.039878 -1.2059e-05
16:84063215 A G 0.188180 -1.6750e-05
16:84063715 A G 0.705951 -1.2916e-05
16:84064210 T C 0.152843 3.1974e-05
16:84066739 A G 0.268154 -3.4660e-05
16:84067948 T C 0.162531 -2.7691e-05
16:84068803 C T 0.620751 -3.1102e-05
16:84069440 A C 0.171737 3.8841e-05
16:84069686 A C 0.463238 -8.1135e-06
16:84072678 A G 0.438014 -6.0143e-06
16:84072947 C T 1.146380 -1.6806e-05
16:84074671 G C 0.113672 1.0096e-05
16:84076650 T C 0.449420 1.2374e-05
16:84078735 T C 0.030790 2.0143e-05
16:84079996 T C 0.587683 1.0815e-05
16:84080502 A C 0.234069 -1.0905e-05
16:84083148 C G 0.048548 -1.1455e-05
16:84083938 G A 0.024243 1.4807e-06
16:84088026 C T 0.109589 -7.6554e-06
16:84090898 A G 0.041628 -1.3124e-05
16:84091823 A G 0.568698 3.4028e-06
16:84093062 A G 1.175404 -6.0003e-06
16:84093387 C T 0.067796 -4.1817e-06
16:84097786 A G 0.044841 -2.4998e-05
16:84102805 T G 0.483031 3.1341e-06
16:84109570 C G 0.067766 -2.2257e-06
16:84111404 G A 0.033198 2.7522e-05
16:84114906 T C 0.044578 -1.2612e-05
16:84117219 C T 0.225715 -2.6754e-05
16:84120291 A G 0.191939 -3.1187e-05
16:84121289 A G 0.026437 2.0059e-05
16:84128932 T C 0.259699 -5.5645e-06
16:84132368 C T 0.052923 1.1545e-05
16:84133440 G A 0.546656 -1.9710e-06
16:84142650 C T 0.056458 -3.3839e-06
16:84148050 T G 0.156131 -2.0698e-06
16:84152943 A G 0.055010 -1.5424e-05
16:84158248 C G 0.597148 1.0190e-05
16:84165036 C T 0.072359 2.6852e-05
16:84165620 T C 0.813862 -1.8975e-05
16:84166415 C A 0.053569 2.9766e-05
16:84170251 A G 0.025068 -1.2400e-05
16:84176322 A G 0.378158 7.0072e-05
16:84177847 C T 0.564800 2.1793e-05
16:84181306 T G 0.098767 3.7036e-05
16:84183977 A G 0.048132 -1.5284e-05
16:84194036 C A 1.880148 -5.7452e-05
16:84195728 C T 0.199849 -5.4135e-05
16:84199444 G C 0.047944 -6.9817e-06
16:84200680 A G 0.129200 -1.5333e-05
16:84202574 G A 0.828536 -8.5830e-06
16:84203595 G C 0.055195 -1.9200e-05
16:84203612 G A 0.959297 -1.9951e-05
16:84203730 C G 0.152437 -3.3374e-05
16:84203939 T C 0.780183 -5.6885e-06
16:84204185 T C 0.882202 -1.4676e-05
16:84208032 G T 0.911908 -1.3082e-06
16:84209609 T C 0.038976 1.5492e-05
16:84209815 G C 0.423872 5.9925e-07
16:84209864 C G 0.738623 -3.6952e-06
16:84211465 C T 0.086780 3.0161e-05
16:84212710 T C 0.087910 -1.8213e-05
16:84212779 A G 0.173204 3.1896e-06
16:84213684 T C 0.039119 -9.8820e-06
16:84213965 A G 0.915433 1.6925e-06
16:84215867 T C 0.038710 1.4270e-05
16:84216606 T C 0.040151 -9.9074e-06
16:84218002 A G 0.135838 4.1610e-05
16:84219849 A G 0.658442 -1.1361e-05
16:84220344 G C 0.166894 1.0038e-05
16:84221085 C A 0.500964 -3.5102e-06
16:84221192 A G 0.070886 3.1428e-05
16:84227110 G A 0.217256 1.2524e-05
16:84227713 T C 0.041452 1.0237e-05
16:84228770 C G 0.589974 1.8742e-05
16:84229892 T C 0.032338 2.4349e-05
16:84233536 T C 0.738490 4.7293e-06
16:84234129 C G 0.035691 1.4496e-05
16:84234146 A G 0.597375 2.6182e-05
16:84234858 G A 0.039557 1.3555e-05
16:84236111 A G 0.582048 -2.1178e-05
16:84236403 T C 0.756281 -2.3898e-05
16:84240001 C A 0.080883 7.5561e-07
16:84240607 A G 0.909646 2.8609e-05
16:84240701 G C 0.146348 -7.0906e-06
16:84241570 C T 0.088936 4.3184e-06
16:84242793 G A 0.116811 4.1113e-05
16:84244017 A G 0.171980 3.7000e-05
16:84245514 G A 0.051200 -1.1677e-05
16:84252032 T C 0.046454 1.4050e-05
16:84253029 A C 1.235825 7.4869e-05
16:84254384 A G 1.073830 3.5438e-05
16:84255019 A G 0.237046 5.2910e-06
16:84256103 T C 0.155667 3.7001e-05
16:84256422 T C 0.150804 3.9390e-05
16:84256619 T C 0.120310 2.1830e-05
16:84258501 C T 0.469843 2.3352e-05
16:84259666 A G 0.102039 3.2405e-05
16:84261876 T C 0.156708 4.3104e-05
16:84262109 A G 0.551372 -4.1270e-05
16:84265794 G A 0.117171 1.8784e-05
16:84267009 T C 0.175041 3.4203e-05
16:84269756 G A 1.460469 4.8796e-05
16:84270476 A G 0.674460 1.3856e-05
16:84270743 A G 0.022403 6.3803e-05
16:84271158 A C 0.272396 1.2848e-05
16:84272538 G A 0.023717 4.6266e-05
16:84273432 C T 0.302388 4.5329e-05
16:84274405 G T 1.396572 1.0124e-05
16:84275005 A G 0.236189 4.6310e-06
16:84279797 G A 0.117674 1.0411e-05
16:84281654 T C 0.376973 1.5967e-05
16:84282849 T G 1.724179 -1.6108e-05
16:84285562 G A 0.103681 2.7399e-05
16:84285828 C T 0.965870 2.4970e-06
16:84286027 T G 0.079877 -9.7085e-07
16:84286232 A G 0.092840 5.3931e-06
16:84286522 G C 0.587319 1.5873e-05
16:84286900 A G 1.596197 1.9448e-05
16:84287144 C T 0.345716 -3.5116e-05
16:84287406 G C 0.667900 1.5256e-05
16:84288689 T C 0.125428 -1.9127e-06
16:84290928 A G 0.174051 2.1847e-05
16:84291017 C T 0.333090 -2.2384e-05
16:84291298 G T 1.249442 5.3150e-05
16:84292567 C A 1.539804 1.4383e-05
16:84293293 T C 1.280589 2.2926e-06
16:84295167 G C 0.190569 3.2385e-05
16:84295943 A C 0.425265 -1.3204e-05
16:84296118 A C 0.202228 1.2105e-05
16:84296317 T C 0.824894 1.1115e-04
16:84298347 G C 0.411584 8.3126e-06
16:84301336 T G 0.058256 -6.5639e-06
16:84301428 A G 1.667864 -4.2666e-05
16:84301771 G A 0.687547 -2.4411e-06
16:84304505 A G 0.131631 -5.0890e-05
16:84306286 G A 0.098160 -3.2310e-05
16:84309883 T G 0.148610 4.6119e-06
16:84312291 T C 1.129476 -6.8018e-05
16:84312569 T C 0.046097 3.0247e-05
16:84314307 A G 1.157199 4.0536e-05
16:84314450 T C 0.291683 2.5323e-05
16:84317324 A G 0.040352 1.3113e-05
16:84321846 G A 0.571145 1.3580e-05
16:84325151 T C 0.221424 -3.7040e-05
16:84326070 T C 0.577251 3.7090e-05
16:84328590 A G 0.023312 -8.8000e-06
16:84332600 T G 0.209677 9.6328e-06
16:84335600 A G 0.640398 -1.7263e-05
16:84335714 C A 0.455117 2.4967e-05
16:84341104 T A 1.079338 -3.7494e-05
16:84341468 T C 0.034471 -2.5359e-05
16:84342591 A G 0.141742 2.6593e-05
16:84347086 A G 1.362088 -1.9042e-05
16:84347158 C T 0.401726 -3.2203e-05
16:84347837 T C 0.329649 1.7921e-05
16:84348867 A C 0.291569 1.8694e-05
16:84349395 G C 0.361419 1.8040e-05
16:84349433 G C 1.674694 -1.3985e-05
16:84349609 T C 0.058506 3.1523e-05
16:84349763 A G 0.052449 6.7504e-06
16:84351952 A G 0.027869 -6.7788e-07
16:84352406 T C 1.791488 -2.8007e-05
16:84353291 A C 1.593464 -3.1865e-05
16:84353438 T C 0.165420 3.7339e-05
16:84354117 C T 0.969418 -8.1392e-06
16:84356454 T C 0.199609 4.5843e-05
16:84358345 T C 1.732106 -2.3862e-05
16:84360463 T C 0.225838 3.1689e-05
16:84360533 G A 0.630080 3.3269e-05
16:84361335 C T 0.673603 6.7880e-05
16:84361533 G C 0.446811 -2.9807e-05
16:84362695 A G 0.028579 -9.7697e-06
16:84362735 A G 0.065949 1.9901e-06
16:84363700 T C 0.237796 1.0565e-04
16:84364713 C T 0.249328 5.4653e-06
16:84365026 T C 0.602857 -2.3695e-05
16:84365314 T G 0.229762 4.0298e-05
16:84367090 C G 0.817877 -1.7719e-05
16:84370830 C T 0.804773 7.6635e-05
16:84373954 C G 0.268332 -5.6367e-05
16:84374991 T C 0.227727 7.8762e-05
16:84375460 T C 0.292186 -4.9953e-05
16:84377076 G A 0.308198 -1.0558e-05
16:84384326 G A 1.936856 2.1889e-05
16:84384436 T C 0.151635 -2.2264e-05
16:84387803 T C 0.451751 -6.8991e-06
16:84387864 A C 0.035954 -2.8187e-05
16:84392818 T G 0.204967 6.6958e-05
16:84393296 G A 0.242457 3.4919e-05
16:84393344 A G 1.043488 -6.9192e-06
16:84395366 T C 0.120858 -1.0308e-04
16:84402275 C G 0.510503 -3.6604e-05
16:84403567 T C 0.221657 -2.3209e-06
16:84403849 A G 0.023623 1.1524e-06
16:84408451 A G 0.500386 8.8327e-06
16:84413537 C G 0.214556 -1.5060e-05
16:84414365 G C 0.439154 8.7050e-06
16:84418171 G C 0.190744 -1.5898e-05
16:84420692 A G 0.258251 -6.2903e-06
16:84422332 C A 0.390924 -1.2957e-05
16:84422990 T C 0.691225 1.4972e-05
16:84424907 T C 0.079104 2.9293e-05
16:84425557 C G 0.039998 8.7785e-06
16:84427121 T C 0.060064 -3.2494e-05
16:84427179 G T 0.209268 8.3902e-05
16:84428292 G A 0.531799 -8.4410e-06
16:84431577 T C 1.479600 -5.0077e-05
16:84432176 A G 0.064998 2.0121e-05
16:84432644 A G 0.072817 -2.5161e-06
16:84433034 T C 1.033133 -7.8501e-05
16:84434314 T C 0.842685 -6.1293e-05
16:84437728 G C 0.105064 -2.1691e-05
16:84438130 C G 0.038989 -7.6563e-06
16:84438273 G A 0.050281 1.0159e-05
16:84438505 T C 0.289408 1.6395e-05
16:84441700 G A 0.160532 -2.1479e-05
16:84444735 G A 1.034195 2.2979e-05
16:84444938 G T 0.061635 -1.6450e-06
16:84445344 A G 0.124331 4.8594e-06
16:84446384 G C 1.192263 1.6601e-05
16:84446423 T C 0.104519 -1.1694e-05
16:84447075 G A 0.717860 -1.0117e-05
16:84447929 C G 1.601328 8.7565e-06
16:84449032 T G 0.311482 1.5456e-06
16:84450035 A G 0.045042 -3.6980e-05
16:84450679 C T 0.306016 -7.4428e-07
16:84453352 G A 0.279475 2.8085e-06
16:84453695 T C 0.044783 -6.9246e-05
16:84454793 T C 0.571947 6.5298e-05
16:84455961 G A 0.946694 7.5469e-06
16:84457584 C T 1.732086 -6.4925e-06
16:84462735 G T 0.812291 -1.0288e-05
16:84472243 G C 1.695613 1.3177e-05
16:84472787 T C 0.023428 -1.6934e-05
16:84473942 C T 0.824333 2.9577e-05
16:84474484 A G 0.136211 -1.5697e-05
16:84474614 A C 0.402963 5.9184e-05
16:84476022 G A 0.291056 -1.2850e-05
16:84476200 T A 0.750299 -8.6353e-05
16:84479267 A C 0.684538 -9.5100e-05
16:84480383 A G 0.028911 2.0996e-05
16:84482012 C T 0.127178 -1.1389e-05
16:84483187 G C 0.033302 2.6629e-05
16:84483348 A G 0.564842 8.2625e-05
16:84485045 A G 0.038048 2.3266e-05
16:84485677 A T 0.148604 -2.7000e-05
16:84487182 T C 0.126263 -5.1484e-05
16:84487375 C T 0.312060 1.0212e-04
16:84493523 G C 0.998101 2.7827e-05
16:84494315 T C 0.024506 -2.3804e-05
16:84495301 G C 0.079380 1.0465e-05
16:84496178 C G 0.212787 1.6028e-05
16:84497064 C T 1.966204 -1.9763e-05
16:84497688 T C 0.113162 -7.8190e-07
16:84497872 T G 0.689735 -4.9323e-05
16:84499925 C A 0.035675 2.2489e-07
16:84500597 T C 0.584294 3.1483e-05
16:84507817 A G 0.407757 5.3896e-05
16:84510255 T C 0.343538 1.1435e-04
16:84511325 C G 1.184876 -1.0336e-04
16:84513562 A G 0.043793 -1.4876e-05
16:84515242 G A 0.020712 -1.1855e-05
16:84516204 A G 0.059730 6.3933e-06
16:84516598 T G 0.131180 -1.0007e-05
16:84517840 G A 0.865837 4.5957e-05
16:84517870 C T 0.151970 2.1653e-05
16:84518652 A C 0.890859 -4.5980e-05
16:84520017 C T 0.072388 9.8032e-06
16:84520080 C T 0.941140 4.8387e-05
16:84521369 A C 0.082577 -4.3341e-06
16:84521652 T C 0.061125 -6.9016e-06
16:84522804 G A 0.059113 7.1364e-05
16:84522897 C G 0.899668 5.9104e-05
16:84529382 C G 0.032896 9.1876e-06
16:84530381 T C 0.021173 -8.6544e-06
16:84530883 C A 0.083298 -1.5518e-05
16:84533145 C A 0.662317 2.5669e-05
16:84533672 A G 0.034876 -9.1598e-06
16:84533775 A G 0.042352 1.8322e-05
16:84534796 T G 0.699599 2.6040e-05
16:84536684 G C 1.180296 -3.6001e-05
16:84544484 C T 1.009770 -1.1983e-05
16:84544608 G A 0.087894 -1.1611e-05
16:84545673 C T 1.964491 -1.1514e-05
16:84548537 A G 0.038956 1.2717e-05
16:84549970 A G 0.052693 -8.1159e-06
16:84550262 C T 1.528112 -1.6246e-05
16:84550436 C T 1.581110 -1.8600e-05
16:84552874 T C 0.030806 -2.1280e-06
16:84553120 A G 1.459476 8.7885e-06
16:84557990 C A 0.548363 -1.6670e-05
16:84558058 C T 0.057510 -2.7376e-05
16:84558152 T C 0.070350 2.2960e-06
16:84558163 T G 0.100387 1.3299e-05
16:84558186 T C 0.206483 8.2297e-06
16:84565977 T C 0.138483 1.8124e-05
16:84566084 A C 0.376003 -2.8056e-05
16:84566656 C A 0.039927 -1.8194e-05
16:84567783 A G 0.237276 -6.6999e-06
16:84573116 A G 0.060109 -7.0942e-06
16:84575278 C T 1.858654 9.5915e-06
16:84577340 A G 0.022906 -4.3145e-06
16:84578241 G A 1.743901 -1.0754e-05
16:84578300 T C 0.055955 -1.4922e-05
16:84578738 T G 1.224160 3.6725e-07
16:84579829 C A 0.038525 2.4347e-06
16:84580909 T C 0.730811 2.5338e-05
16:84580983 A G 0.091013 -1.6065e-05
16:84581849 T C 0.278635 -1.0204e-05
16:84583183 A C 0.435184 5.0638e-06
16:84583727 A G 1.488416 -1.0461e-06
16:84587793 C T 1.875029 1.1018e-05
16:84591771 C T 0.045691 -9.1890e-06
16:84592287 A G 0.924596 -4.3040e-05
16:84593371 C G 0.215390 1.3462e-05
16:84596788 A G 0.955227 1.4832e-05
16:84596934 C G 1.656218 6.7825e-06
16:84597896 T C 0.140992 -5.2929e-06
16:84597944 T G 0.029170 3.9480e-05
16:84598011 T A 0.052926 -1.8268e-06
16:84598449 G A 1.781046 -8.4094e-08
16:84600595 C T 0.708401 -2.1198e-06
16:84603038 A G 0.127298 1.6313e-05
16:84603044 T C 0.184528 2.6686e-06
16:84606181 T C 0.061590 -1.7969e-05
16:84614354 A G 0.597936 -7.3333e-07
16:84614988 C A 0.472248 -2.9622e-05
16:84619682 G A 0.403450 9.5999e-06
16:84621056 A G 0.196840 1.9720e-05
16:84623484 C T 0.662256 -2.5965e-05
16:84624525 C T 0.991749 -1.4938e-06
16:84625888 G A 0.311762 -7.1307e-06
16:84627054 C A 0.188806 -5.7331e-06
16:84630045 C G 0.030891 4.5783e-05
16:84631005 C T 1.968749 -1.5982e-05
16:84631268 C T 1.071953 1.7608e-05
16:84631502 G T 0.966750 1.8784e-05
16:84632589 T C 0.555559 -2.0201e-05
16:84632755 G A 0.903820 1.0641e-05
16:84633360 T C 0.047551 4.7083e-05
16:84633743 C G 0.031958 -2.9481e-06
16:84634435 A G 0.592620 -6.4067e-06
16:84636803 C T 0.374656 1.9721e-05
16:84637995 T C 0.039216 1.1484e-05
16:84638384 A C 0.040758 -1.0366e-05
16:84638492 A G 0.321772 5.6509e-07
16:84638624 T C 0.654930 -1.3840e-05
16:84640629 C A 1.084112 1.7365e-06
16:84641287 A G 0.197836 -9.6734e-06
16:84641905 A C 0.936616 -1.4475e-05
16:84644025 G T 0.634267 7.2672e-07
16:84647908 C A 0.100994 2.7686e-05
16:84647991 T C 1.744706 9.9042e-06
16:84649226 T C 0.202828 -7.8557e-06
16:84649486 T C 0.982839 2.4355e-05
16:84650527 T C 0.888967 2.0319e-05
16:84654036 A G 0.086011 -2.1700e-06
16:84655067 A C 1.759760 -6.5603e-05
16:84657353 C T 1.307493 -1.0626e-05
16:84662441 T G 0.143949 2.4741e-05
16:84664927 G T 1.395520 -3.4798e-05
16:84669454 C A 1.871183 -2.9564e-05
16:84673535 A C 1.292108 2.8147e-05
16:84675577 T C 0.041741 3.1807e-05
16:84682937 G A 0.036344 -3.8791e-06
16:84683281 T G 0.397740 -1.2217e-05
16:84683871 T C 0.960537 -6.5467e-05
16:84685509 T A 0.626782 -8.3295e-06
16:84690608 T C 0.063634 -1.8199e-05
16:84693879 A G 0.647286 -7.6700e-06
16:84693897 T G 0.059106 1.5505e-05
16:84694718 C T 1.034990 2.1853e-05
16:84695864 A C 0.197895 -3.8510e-05
16:84697148 T C 0.464231 -4.6939e-05
16:84699126 A C 0.176787 6.5849e-06
16:84699839 A G 0.447356 5.5675e-05
16:84701562 C A 0.029209 -7.1675e-06
16:84706161 C A 0.513834 -3.4365e-05
16:84707138 A G 0.115873 1.2290e-05
16:84711491 A G 0.403278 5.5071e-07
16:84716656 C T 0.114639 3.5040e-06
16:84717059 G T 0.072278 5.8100e-06
16:84719927 T C 0.235952 -2.8558e-06
16:84724998 A G 0.232288 -6.2919e-06
16:84726409 A G 0.506466 6.9324e-06
16:84728954 C T 0.028505 1.5354e-05
16:84729485 G C 1.822304 1.9639e-05
16:84730046 C T 0.028524 -2.1067e-06
16:84732568 G T 0.055273 2.4328e-05
16:84734412 A G 1.555088 9.2949e-06
16:84737149 C G 0.046535 1.0477e-07
16:84742203 A C 1.493327 1.4396e-05
16:84743261 T A 0.034510 6.0820e-06
16:84747289 G A 0.081194 -8.1191e-06
16:84751494 G A 0.184360 -3.3034e-05
16:84756531 C T 0.201653 -2.8391e-05
16:84760354 G T 0.425956 8.2799e-06
16:84764241 A G 1.251055 1.1183e-05
16:84771707 C G 0.126999 2.0032e-05
16:84773795 A G 0.585881 -2.5490e-05
16:84777926 T C 1.745534 9.0490e-06
16:84778697 C G 0.253655 -8.1578e-06
16:84779248 G T 0.442695 -6.2358e-05
16:84780999 A G 1.150587 -7.4067e-05
16:84782704 C A 0.310460 -2.2934e-05
16:84785203 A G 0.590331 -3.7392e-05
16:84791278 A G 0.027982 -6.6269e-06
16:84792371 G C 0.140853 1.9124e-05
16:84793749 C G 0.055818 2.7369e-06
16:84794632 A G 0.638003 -6.0705e-05
16:84794636 G A 0.199498 -5.8777e-06
16:84796864 C A 0.532095 -3.5648e-05
16:84797967 T G 0.076141 1.6583e-05
16:84798003 C T 0.362883 -1.5900e-05
16:84798165 A G 0.050122 9.7858e-06
16:84802172 G A 1.435606 2.1725e-05
16:84802227 A G 0.756946 4.4270e-05
16:84807531 A C 0.055650 3.9670e-06
16:84808532 A G 0.035535 7.7221e-06
16:84808622 G T 0.042043 -1.8412e-05
16:84811961 A G 1.588997 3.4262e-05
16:84814170 C G 0.144965 -2.0840e-05
16:84817436 A G 1.490052 3.8342e-05
16:84821663 T C 0.060346 7.7294e-05
16:84822854 C A 0.952916 4.5218e-05
16:84823246 A G 0.075884 2.4389e-05
16:84825027 A G 0.055257 4.9919e-06
16:84826752 G A 0.114633 8.8182e-07
16:84828592 A C 0.073369 1.4643e-05
16:84834067 A G 0.111111 -1.5766e-05
16:84834384 C T 1.334765 1.4014e-05
16:84836091 T C 0.117512 2.3427e-05
16:84836682 A G 0.029849 -9.6905e-06
16:84840036 T C 0.643803 -1.0122e-04
16:84840388 T C 0.064024 -1.2318e-05
16:84840518 C G 0.335083 -1.3785e-06
16:84843611 G A 1.679368 -1.0726e-04
16:84846456 A G 0.077640 1.0428e-04
16:84846873 T C 1.677037 -8.0564e-05
16:84848310 T C 0.295812 7.5838e-06
16:84850714 T C 0.916264 -2.9303e-06
16:84851241 C T 0.044056 3.9358e-06
16:84855208 T C 1.456555 9.2860e-05
16:84855561 C G 0.094015 -3.2618e-05
16:84856963 T A 0.184889 -1.4502e-05
16:84857244 G A 0.816825 1.4881e-04
16:84858877 T G 0.231161 1.9141e-05
16:84859934 T C 0.758848 6.9941e-06
16:84860859 C T 0.043932 -7.8571e-06
16:84866420 G A 0.430669 1.6978e-05
16:84867383 T C 0.915703 3.0714e-05
16:84867612 C T 0.341980 3.8157e-06
16:84867797 G A 1.745995 4.3869e-05
16:84868576 A G 1.507582 1.8181e-05
16:84875610 A G 0.090221 -5.1050e-06
16:84876693 C T 0.057750 2.2534e-06
16:84877777 C T 1.324352 2.0489e-05
16:84879464 G A 0.877077 -2.3733e-05
16:84881805 T C 0.730103 -2.4341e-05
16:84882015 C G 0.394121 1.8175e-05
16:84884116 G A 1.445636 -1.0699e-05
16:84885506 T C 1.238468 -1.8730e-05
16:84888295 T C 0.447158 6.2126e-06
16:84897733 C T 0.169478 3.0412e-05
16:84897783 T C 0.070412 1.2171e-06
16:84897856 G C 0.541774 -2.6225e-05
16:84900752 A G 1.386906 5.8727e-05
16:84901720 T C 0.653687 -2.7057e-05
16:84902483 T A 0.103996 1.5496e-05
16:84905980 C G 0.106710 2.1415e-05
16:84906098 G C 0.777414 -1.9415e-05
16:84907617 T G 0.061116 2.3235e-06
16:84908014 G C 0.702283 -3.3942e-05
16:84909014 T C 0.360481 2.5077e-05
16:84910526 T C 0.036915 -1.4937e-06
16:84914601 G A 1.077001 -3.1842e-06
16:84924139 T C 0.373715 4.4013e-05
16:84924994 A C 0.667040 -3.5787e-05
16:84940889 A G 0.032312 -2.3236e-05
16:84941945 A G 0.158370 -1.8725e-05
16:84944475 A G 0.543815 3.5924e-05
16:84947092 T C 0.101594 -1.8184e-05
16:84948385 C T 1.514454 -1.7643e-06
16:84950838 G C 0.597391 2.0050e-05
16:84952753 G A 0.984274 -2.7701e-05
16:84952943 T C 0.078874 -2.7432e-05
16:84954410 A C 0.044851 -1.7138e-05
16:84955551 A C 0.568250 3.2437e-05
16:84955651 T C 0.065131 -3.3032e-05
16:84955812 G A 1.119719 7.1025e-06
16:84957625 T C 0.087696 -6.9023e-06
16:84958018 A G 0.470333 -6.8658e-06
16:84960304 T C 1.352503 2.1114e-06
16:84963104 A G 0.108151 -2.4257e-05
16:84967299 A C 1.918660 -1.4691e-05
16:84967427 G A 0.715497 -2.0057e-05
16:84967428 T C 0.020663 8.6762e-06
16:84972563 G A 0.615263 -3.5989e-05
16:84974533 C G 0.959979 8.6510e-05
16:84978719 T C 1.963773 2.7471e-05
16:84978830 T C 0.203137 6.9752e-06
16:84980463 A G 0.212657 -2.2714e-05
16:84980974 T C 0.061349 6.7466e-05
16:84981402 G A 0.143767 8.4195e-06
16:84983581 C T 0.029959 -4.4670e-05
16:84983610 A G 0.241674 -1.9609e-05
16:84984350 T C 1.110611 2.7240e-05
16:84987679 A C 1.493729 -6.6919e-06
16:84988024 A C 0.293007 -1.9231e-05
16:84988390 T C 0.062372 4.5486e-05
16:84989626 T C 0.275207 -2.8270e-05
16:84990404 A G 0.076942 -6.1954e-07
16:84991758 G A 0.517761 -6.1426e-05
16:84992052 A G 0.021046 -9.5213e-06
16:84995658 A G 1.094892 8.0159e-05
16:84996447 C T 1.766885 2.2078e-05
16:84997875 A G 0.184201 2.4379e-05
16:85000226 G A 1.361406 -2.6908e-06
16:85000486 T C 0.300356 2.1912e-05
16:85000701 G A 0.200005 4.3159e-05
16:85001861 T C 0.618641 -2.5911e-05
16:85004900 T C 0.056997 -7.2444e-06
16:85007961 G A 0.035834 -1.7096e-06
16:85009552 G T 0.414213 1.4018e-05
16:85009752 C T 0.116785 2.8720e-05
16:85011279 T G 0.040907 -9.2149e-06
16:85021983 T C 0.196025 2.5961e-05
16:85032088 A G 0.185908 2.2546e-06
16:85035621 G A 0.034084 -2.8661e-06
16:85043122 T C 0.292605 -1.3756e-05
16:85044117 G T 0.409889 -4.4431e-05
16:85051197 C T 1.201157 -3.4227e-06
16:85052806 T C 0.041858 -5.1829e-06
16:85053680 A C 0.056766 1.2433e-05
16:85062530 A G 0.558908 -1.8982e-05
16:85071126 G A 0.631261 2.2732e-05
16:85074295 T C 0.158438 -1.9784e-05
16:85077826 C T 0.074385 -1.9980e-05
16:85086236 T C 0.628918 2.2105e-05
16:85092748 C T 0.237400 2.1240e-05
16:85099946 C G 0.024704 -4.1652e-05
16:85100976 A G 0.073346 1.3980e-05
16:85103953 G A 0.087296 -6.1044e-06
16:85105643 T C 0.712676 -2.5706e-05
16:85107493 C G 0.064926 3.8349e-05
16:85108384 T G 0.389129 4.0175e-06
16:85112837 T C 0.626519 -1.9421e-05
16:85114771 T A 0.045091 3.0675e-05
16:85117526 A G 0.048976 2.9013e-05
16:85119536 C T 0.053803 -1.2874e-05
16:85119985 C G 0.174768 6.9423e-05
16:85126175 C A 0.080373 -2.4347e-05
16:85126982 A G 0.112883 -1.5519e-05
16:85127043 G A 0.132981 -3.5019e-06
16:85127325 T C 0.029910 -1.8951e-06
16:85127568 A G 0.090302 5.0273e-06
16:85130456 A G 0.048058 4.2974e-05
16:85132496 T C 0.039904 1.1961e-05
16:85138825 T C 0.122101 2.7203e-07
16:85139641 C T 0.487552 -1.9617e-05
16:85141292 C T 0.334774 -6.9728e-06
16:85144693 A C 0.907393 8.1873e-06
16:85144870 G C 0.486890 6.4160e-06
16:85145662 A G 0.171763 1.2441e-06
16:85145977 C T 0.974407 -6.8250e-06
16:85146709 T C 0.305698 -1.4170e-05
16:85147633 T C 0.903300 -5.1805e-06
16:85149133 G T 0.334398 1.4284e-05
16:85149164 C G 1.150993 -3.0399e-05
16:85150638 G C 1.249646 -2.9647e-05
16:85152157 T C 0.212034 3.7694e-05
16:85154279 A G 0.041680 -1.6429e-05
16:85155843 A G 0.748754 -1.0389e-04
16:85156713 G T 0.189449 6.5678e-05
16:85158127 G A 0.253272 -2.8571e-05
16:85159034 A G 0.038437 5.5677e-06
16:85159429 A C 0.577098 5.1134e-05
16:85161172 C T 0.518514 -2.8934e-05
16:85161211 C T 0.672214 -4.6936e-05
16:85162436 G A 1.120514 -5.3416e-05
16:85164528 C A 0.260805 -5.4615e-05
16:85166233 A G 0.040164 -6.7053e-07
16:85166890 T G 0.222339 3.7816e-05
16:85167960 T C 0.645897 -7.4234e-06
16:85170220 A C 0.144342 4.8762e-06
16:85171887 A G 0.948294 5.3418e-06
16:85172619 T C 0.052134 3.6684e-06
16:85175309 A G 1.366431 -1.0046e-05
16:85175337 A G 0.122501 -1.1426e-05
16:85176179 A G 0.060343 6.6317e-06
16:85177378 T C 0.518401 -1.9380e-05
16:85179660 A G 1.314245 1.1532e-05
16:85181059 A G 0.127808 -1.0328e-05
16:85182899 G T 0.327462 1.7658e-05
16:85185814 C T 0.446450 3.3333e-06
16:85189600 C T 1.345203 1.3301e-06
16:85192894 A G 0.041391 -1.2464e-05
16:85195789 A G 0.228110 3.0451e-05
16:85199031 C T 0.030287 -1.5634e-05
16:85200171 T C 0.027891 -1.6929e-05
16:85205909 G A 0.207762 -6.3732e-06
16:85206559 T C 0.052952 4.0465e-05
16:85206943 G T 0.098478 3.6591e-05
16:85207028 T C 0.300917 3.1410e-05
16:85208830 T C 0.316867 -1.8814e-05
16:85215442 G A 0.118255 -1.9226e-06
16:85215577 A G 0.051060 1.6057e-05
16:85216400 C T 0.303832 -2.4329e-05
16:85219593 C T 1.087047 -7.1436e-05
16:85221154 G A 1.081435 -5.4055e-05
16:85222931 T C 0.368950 1.2636e-05
16:85223766 G A 0.247413 -4.8537e-05
16:85226751 G T 0.370690 -1.8641e-05
16:85226853 A G 0.052972 -4.8956e-06
16:85231706 T C 0.170195 -1.8755e-05
16:85235560 G A 0.041495 -2.7534e-05
16:85235611 C A 0.089724 -2.1031e-05
16:85238716 T C 1.246887 -1.3470e-05
16:85239962 T C 0.023883 -5.2255e-05
16:85247779 A G 0.025980 -4.7792e-05
16:85248848 G T 0.796165 -3.5139e-05
16:85255452 A G 0.399860 -3.9591e-05
16:85260536 T C 0.033140 -4.7664e-05
16:85263882 T C 0.911675 -6.3208e-05
16:85268131 T C 0.843103 -1.9210e-04
16:85272300 T C 0.035052 2.3909e-05
16:85275282 G A 0.472894 -3.9688e-05
16:85282275 C T 1.787687 3.2110e-05
16:85282636 A G 0.037788 -3.9201e-05
16:85288242 A G 0.035009 6.5145e-06
16:85290464 A G 0.062563 2.4784e-05
16:85290530 G C 0.207369 -3.3219e-05
16:85293046 G A 0.297224 -1.3895e-04
16:85295517 A G 0.155498 -4.4324e-06
16:85296154 A G 0.276872 3.3543e-07
16:85296231 C T 0.539826 -7.7029e-05
16:85306753 C T 0.062177 1.5178e-05
16:85307012 C T 1.353487 -3.0703e-05
16:85308825 T C 0.273964 -3.0143e-06
16:85309981 A C 0.116515 -1.8053e-05
16:85311770 C T 0.594288 3.6957e-05
16:85314951 G A 1.819470 3.0849e-05
16:85316150 G C 0.815400 -3.3428e-05
16:85316817 A G 0.808068 -3.3007e-05
16:85318475 C T 1.331211 5.9701e-05
16:85318889 C G 0.111806 -2.9641e-05
16:85319399 A C 1.708259 -7.6860e-07
16:85321146 T C 0.093275 2.9341e-05
16:85323490 G A 0.619859 1.5249e-05
16:85323770 A G 0.051751 -3.5369e-05
16:85327902 T G 1.459116 -1.2480e-05
16:85328474 C T 0.088760 -1.3602e-05
16:85332920 T C 0.233735 -3.7195e-05
16:85334074 A C 0.125195 -2.7273e-05
16:85334352 T C 0.670841 1.5146e-05
16:85340440 A G 1.594749 -1.9085e-05
16:85343199 A G 1.377649 -7.5789e-06
16:85346165 T C 0.032413 3.3494e-05
16:85347073 A G 0.704218 -7.2542e-05
16:85348768 T C 1.484011 -6.2913e-05
16:85349746 C T 0.258121 2.3521e-05
16:85352698 G A 0.386490 4.6668e-06
16:85353880 A C 0.046243 1.8093e-05
16:85353974 T C 0.063644 6.3048e-09
16:85356152 A G 0.100634 2.9759e-05
16:85358170 T C 1.626665 -3.9474e-05
16:85358277 G T 0.056886 -3.6207e-05
16:85360660 T C 0.042728 -3.7928e-05
16:85362809 C T 1.720479 -3.2486e-05
16:85363912 A G 0.050365 6.1030e-06
16:85364099 C T 0.830305 4.9933e-05
16:85366922 T C 0.333350 -1.2372e-05
16:85367383 A G 0.603750 5.4524e-05
16:85368575 A C 0.302410 -3.3021e-04
16:85368974 A G 0.125948 -2.8603e-05
16:85371424 T C 0.024019 2.3023e-06
16:85372154 T C 0.101189 4.2179e-05
16:85372797 G A 1.760484 -2.8091e-05
16:85374400 C T 0.173045 -1.6293e-05
16:85375841 T C 0.385056 8.1928e-06
16:85376100 C T 1.043984 -2.1466e-06
16:85377147 G C 0.318721 3.3981e-05
16:85377751 T C 0.067656 -9.1513e-06
16:85378447 G A 0.989675 -9.1868e-05
16:85378828 G A 0.069477 -3.2338e-06
16:85379272 T C 0.268375 -1.4242e-05
16:85381187 T C 0.522695 5.2277e-05
16:85382319 C T 0.597115 2.4454e-05
16:85383300 G A 0.731856 -3.0045e-05
16:85384297 A G 0.663233 -5.0005e-05
16:85385868 T C 0.525412 1.2137e-05
16:85387125 G A 0.080983 2.6470e-05
16:85392292 T C 0.173298 3.2276e-05
16:85397870 T C 1.356992 6.8756e-07
16:85399430 T C 0.728935 -2.6031e-05
16:85400924 T C 0.245083 -2.1663e-05
16:85401999 G C 0.679527 8.1713e-06
16:85402988 C A 0.407802 4.5609e-06
16:85408589 A G 0.075631 -4.4164e-05
16:85412306 T C 1.666605 -2.1671e-06
16:85413783 A G 1.816423 -9.7985e-06
16:85415734 C T 1.752350 -1.3991e-05
16:85416851 T C 0.659562 -2.4182e-05
16:85418319 C G 0.962972 -1.4173e-05
16:85424379 C T 0.681773 2.0012e-05
16:85424556 A G 0.086258 -2.7471e-05
16:85427881 C A 0.091669 3.2562e-05
16:85428947 G A 0.870914 5.9089e-06
16:85429946 T C 0.065825 -7.2758e-05
16:85432296 C G 1.103558 1.4514e-05
16:85432741 T C 0.386610 8.7810e-06
16:85433445 A C 0.681808 3.1004e-05
16:85436589 A G 1.186242 -1.0965e-05
16:85446427 G A 0.180510 -6.1149e-05
16:85447184 T C 1.724339 -9.6530e-06
16:85447938 G A 1.310778 -1.6794e-05
16:85450725 G A 1.611919 2.7448e-05
16:85451358 T C 0.378509 1.4612e-05
16:85452695 T C 1.296928 -5.0333e-05
16:85453069 G A 0.074943 1.1496e-05
16:85453314 A G 0.118249 -5.5870e-07
16:85453962 A G 0.165563 9.0059e-06
16:85455221 A G 1.103078 2.2989e-05
16:85455524 G A 1.853175 3.1977e-05
16:85456120 A G 0.026872 2.6686e-05
16:85457169 A G 0.947879 1.5217e-05
16:85459072 T C 0.026288 -2.6678e-05
16:85459188 A G 1.431828 -5.4686e-06
16:85459544 G T 1.557441 -5.4808e-06
16:85462589 A G 0.114558 -1.4322e-05
16:85463956 T C 0.279738 2.5308e-05
16:85467951 C A 0.289128 -3.7030e-05
16:85470207 A G 0.079620 -6.2164e-06
16:85471483 C T 0.034636 -6.7265e-06
16:85473118 G A 1.499929 1.6642e-05
16:85474270 T C 0.049505 3.5809e-05
16:85479811 G C 0.078270 -1.0171e-05
16:85480174 A G 0.691293 -1.4409e-05
16:85480882 G C 0.856859 -4.8261e-06
16:85481128 T C 0.023344 -5.4198e-06
16:85485588 G T 1.033448 9.4798e-06
16:85489586 G C 0.080633 -2.3777e-05
16:85490131 T C 0.211222 -2.0204e-05
16:85490399 C T 0.074677 1.9911e-05
16:85494776 C T 1.926790 -2.8660e-05
16:85497597 T C 1.286113 -4.8795e-05
16:85504013 T G 0.060217 -3.0926e-06
16:85504682 T C 1.499659 -2.1370e-05
16:85505866 C T 1.647542 -5.9073e-06
16:85506065 G A 0.078234 -1.8832e-05
16:85506175 G A 0.076618 2.8609e-05
16:85507714 T C 0.116298 -2.1131e-05
16:85509113 G T 1.863231 -8.9808e-06
16:85510924 C T 1.054332 3.8338e-06
16:85515472 A G 1.210388 4.4248e-05
16:85517087 T C 0.064663 5.9400e-06
16:85521048 T C 0.079610 5.4279e-05
16:85523673 A G 0.313777 -1.4063e-05
16:85525947 T C 0.021390 1.1428e-05
16:85529676 C A 0.799515 2.0561e-05
16:85533240 T C 1.175752 2.3254e-05
16:85534326 G A 0.052186 3.3474e-05
16:85536474 A G 0.058292 -1.6028e-06
16:85537421 G A 0.493060 2.4966e-06
16:85538798 C T 0.912833 2.0142e-05
16:85540366 A C 0.192169 -1.2374e-05
16:85540799 C T 0.036795 -1.2413e-05
16:85541715 C A 0.040816 2.7579e-05
16:85544235 A G 0.989334 1.0311e-05
16:85549060 G T 0.583629 2.9607e-05
16:85551031 T C 0.129002 -1.7179e-05
16:85551066 C G 0.451472 2.7544e-05
16:85552378 G A 0.709771 -3.4834e-05
16:85552431 A G 0.641878 -7.1867e-06
16:85554690 G A 0.120589 1.7171e-05
16:85554774 T C 0.031932 4.1817e-05
16:85555280 C T 0.037411 1.7272e-05
16:85556985 C T 0.709677 -1.0471e-05
16:85557979 G A 1.295844 -2.0256e-06
16:85558625 A G 0.032845 -1.2478e-05
16:85559926 T C 0.068315 2.3336e-05
16:85561400 G A 0.088582 2.5902e-05
16:85564296 A G 1.296568 1.5832e-06
16:85567511 G T 1.112257 1.4672e-05
16:85568311 A G 0.172373 1.0982e-06
16:85568804 A G 0.039096 6.4773e-05
16:85569338 T C 0.542601 -1.4262e-05
16:85570002 A G 0.020884 8.8816e-06
16:85572813 G A 0.084499 -1.3816e-06
16:85573772 T A 0.721554 -2.4316e-05
16:85577650 G A 0.139100 -2.0822e-05
16:85580918 A G 0.520731 1.1818e-05
16:85581013 A G 0.149204 -8.7885e-06
16:85591425 G T 0.068023 -2.2028e-05
16:85597734 A C 1.171824 1.5476e-05
16:85597804 A G 0.268962 -2.2279e-05
16:85597884 A G 0.143482 2.6302e-05
16:85599995 A G 0.263006 -1.1739e-05
16:85603705 C G 1.082551 3.3089e-05
16:85604259 T C 0.193403 1.9304e-05
16:85606453 C T 1.071639 3.0647e-05
16:85611861 G T 0.078637 -3.4881e-05
16:85611892 T C 1.041985 -1.8418e-06
16:85612329 G A 0.747533 6.1865e-06
16:85618389 T C 0.044588 -3.3008e-05
16:85619739 C T 0.305510 -5.1813e-07
16:85620043 A G 0.084823 -7.1396e-06
16:85626196 A G 1.525132 1.2443e-05
16:85631020 A G 1.549830 1.5538e-05
16:85636280 A G 0.071986 -2.0802e-05
16:85650666 G C 0.065459 -7.2823e-06
16:85654935 A G 0.111066 -1.5621e-05
16:85658066 A G 0.051365 -1.7104e-05
16:85658755 A G 0.060496 5.2137e-06
16:85659155 T C 0.031910 2.4901e-05
16:85662414 G A 0.032500 -6.9095e-06
16:85663242 T G 1.460962 3.4902e-05
16:85666089 A G 1.112711 2.3087e-05
16:85668594 T C 0.133189 -1.5850e-05
16:85669302 A G 0.043225 -6.1809e-06
16:85670616 C T 1.361014 4.9710e-06
16:85670936 T C 0.492126 -1.0403e-05
16:85671293 C T 1.204309 -3.3146e-06
16:85672061 G C 0.055147 -1.9296e-05
16:85672302 G C 0.482748 -1.0370e-06
16:85673170 T G 0.290972 -1.9988e-05
16:85674922 A G 0.076481 6.2559e-06
16:85675171 A G 0.272085 3.0779e-05
16:85676120 A C 0.294455 8.9708e-05
16:85678994 T G 0.483154 -4.2009e-05
16:85681791 T G 0.039881 -3.8301e-05
16:85682618 A G 0.776421 -6.8819e-06
16:85684448 T G 0.060288 1.1645e-05
16:85689842 G A 0.230973 5.1677e-05
16:85692598 C T 1.398269 -1.0922e-04
16:85697317 T C 0.047454 -2.8020e-05
16:85699527 G A 0.911785 -3.5618e-05
16:85700481 A G 0.548963 -5.8177e-05
16:85703627 G T 0.880015 -1.8144e-05
16:85704584 G A 0.797555 -1.2136e-05
16:85707775 T C 0.032965 -6.3555e-05
16:85711077 A G 0.072603 -2.4179e-05
16:85711860 T C 0.738679 -2.2417e-05
16:85718798 C G 0.449102 -2.0423e-05
16:85718918 A C 0.593561 -4.1160e-05
16:85720945 T C 0.739828 -2.9212e-05
16:85723156 T C 0.057717 1.4800e-05
16:85733467 A G 0.469775 -1.4007e-05
16:85734699 C A 0.039417 -3.0068e-05
16:85743906 A T 0.024301 -2.2003e-05
16:85752859 A C 0.732333 2.0873e-05
16:85757570 T C 0.107612 9.9952e-06
16:85758641 T C 0.040161 1.2382e-05
16:85759946 A G 0.028576 1.3861e-05
16:85764484 A G 0.038015 8.3874e-06
16:85768265 C T 0.726361 1.2632e-05
16:85771838 T G 0.035126 7.0497e-06
16:85774917 C T 1.274675 1.1737e-05
16:85776100 T C 0.444120 -1.0968e-05
16:85780453 T C 0.987147 7.6254e-06
16:85780456 C T 0.051112 7.9705e-07
16:85783870 A G 0.034292 -1.7721e-06
16:85784123 G T 1.232424 -5.1387e-06
16:85786810 C T 0.150119 6.7508e-06
16:85787677 A G 0.027557 4.1921e-05
16:85788327 C G 0.225335 7.5697e-06
16:85794682 T C 1.744849 -2.6591e-05
16:85797232 T C 0.050580 -1.3870e-05
16:85798352 T C 0.045432 9.7443e-06
16:85801766 A G 0.237591 -5.4743e-06
16:85801998 G C 1.550171 -1.5644e-06
16:85806653 T C 0.030884 -3.7823e-05
16:85808581 T C 0.601974 1.3931e-05
16:85810352 C T 0.032978 6.5306e-06
16:85813526 A G 1.599920 -5.6431e-06
16:85813852 C G 0.087631 2.8318e-05
16:85820256 T G 0.058785 5.8147e-06
16:85821629 C T 0.103425 2.6479e-05
16:85824073 C T 1.522068 8.9104e-06
16:85827080 C T 0.100825 2.2799e-05
16:85832292 G C 0.097917 2.0378e-05
16:85834160 C T 1.662457 9.1051e-06
16:85834818 A G 0.103039 1.8517e-05
16:85835961 C G 0.050927 1.1545e-05
16:85837319 G C 0.022403 -4.4856e-06
16:85839977 C G 1.606872 -4.8676e-06
16:85845852 A G 0.053553 2.4850e-05
16:85849155 G C 0.352841 8.3567e-06
16:85853812 T C 0.120391 1.8079e-06
16:85854113 A G 0.060385 1.9549e-05
16:85855331 A G 0.119433 -4.8141e-06
16:85855401 A G 0.114065 -4.9926e-06
16:85857679 A G 1.495096 -1.1090e-05
16:85857938 T C 0.151041 1.4203e-07
16:85859303 A G 0.058743 -2.0496e-05
16:85869362 A G 0.591785 -9.3877e-06
16:85875428 A G 0.023870 -2.9066e-05
16:85875543 C G 0.045091 1.6225e-05
16:85877491 T C 1.963871 -4.0713e-07
16:85878540 T G 0.140035 2.2459e-05
16:85880671 T C 1.602636 -2.8491e-07
16:85883140 A G 0.040482 2.1143e-07
16:85885365 G A 0.060999 1.9608e-06
16:85887242 A G 0.052582 -6.2503e-06
16:85887596 G C 0.768706 5.7374e-09
16:85887693 T C 0.805085 3.6565e-06
16:85889998 A C 0.020020 -3.8979e-05
16:85890707 T C 1.569961 -3.1978e-05
16:85892860 C A 0.290011 2.6327e-05
16:85894164 C A 0.399052 -2.8107e-06
16:85895859 A G 0.105012 3.5634e-05
16:85897418 G T 1.623085 -3.0703e-05
16:85901402 C T 0.138983 -4.0190e-06
16:85906132 C T 0.179543 1.9680e-05
16:85906896 T C 1.645351 -3.5367e-05
16:85912297 C T 0.578818 -2.7284e-06
16:85917551 C T 0.140113 -1.5435e-06
16:85918120 T G 0.057841 3.0808e-05
16:85920397 C A 0.506865 2.0367e-05
16:85926036 C T 0.058159 2.9498e-05
16:85927628 A G 0.170046 -1.8594e-05
16:85927814 T C 0.725737 2.3453e-05
16:85929830 T G 0.128035 3.4180e-06
16:85931279 C G 0.056234 -7.7455e-05
16:85932988 T C 0.368804 1.0783e-05
16:85933038 T C 0.112211 -1.5829e-05
16:85940010 T C 0.280550 -4.0082e-06
16:85944439 G A 0.673895 4.5855e-05
16:85945249 T C 0.058000 8.1200e-07
16:85948098 A G 0.110332 2.4604e-05
16:85952929 C A 1.008170 2.2814e-05
16:85959438 C T 0.487345 -2.3101e-06
16:85961459 A G 1.042835 7.1841e-06
16:85962850 C G 0.109907 8.3366e-07
16:85966284 C T 0.236361 1.0155e-05
16:85966548 G A 0.312982 -1.0628e-05
16:85966683 G A 0.453702 4.5434e-06
16:85967920 G A 0.383394 1.1998e-05
16:85968674 A G 0.526223 2.4415e-05
16:85973466 T C 0.062518 3.5549e-05
16:85975502 A G 1.976396 1.0030e-04
16:85975659 T C 1.322343 1.0356e-05
16:85981482 T C 0.121469 2.1802e-05
16:85982246 C T 0.341734 6.2310e-05
16:85982521 A G 0.321249 4.5636e-05
16:85983056 C T 1.436573 -3.7805e-06
16:85985200 A G 0.041475 1.4837e-05
16:85985671 G A 1.452955 -6.0363e-06
16:85991400 T G 0.226835 -5.7355e-05
16:85991705 C A 0.415829 -2.9939e-05
16:85993580 C T 1.449755 1.5009e-05
16:85995436 C T 0.155150 -1.4362e-05
16:85996251 T C 0.023529 -3.5542e-06
16:85997596 A C 0.479908 5.5194e-06
16:86000362 T C 0.910156 4.3273e-05
16:86008352 A G 0.045795 2.1707e-05
16:86008669 C A 0.022808 -1.3580e-05
16:86009519 A G 0.477201 2.5138e-07
16:86011033 T C 0.454847 2.3547e-05
16:86011146 A G 0.031462 3.9413e-06
16:86013551 C G 0.402677 -1.9689e-05
16:86014144 T C 0.191319 -3.4257e-05
16:86014241 C T 0.315647 1.1527e-04
16:86018476 A G 0.027697 -6.4627e-05
16:86018633 T C 1.222514 8.0050e-05
16:86020829 A C 0.190734 6.9613e-06
16:86021624 C T 0.536428 7.6909e-06
16:86021968 T G 0.058347 3.4247e-05
16:86022097 T G 0.208989 3.8928e-05
16:86022113 G A 0.160925 -5.2534e-05
16:86023286 T C 0.040949 -1.3658e-05
16:86024104 A G 0.627389 1.6191e-05
16:86024879 A G 0.697625 -5.2097e-05
16:86030100 T C 1.956438 -9.1103e-06
16:86030493 T C 0.027551 1.3245e-05
16:86030943 T C 0.286564 -9.5977e-06
16:86031647 G C 0.841019 -1.1735e-06
16:86032505 C T 0.820058 -1.2858e-05
16:86034633 A C 0.589715 -2.5231e-05
16:86035350 C A 0.206282 -7.8142e-06
16:86036063 T C 0.355840 4.1875e-05
16:86039393 A G 0.388285 -6.2006e-06
16:86042097 T C 0.733297 8.1722e-05
16:86042491 G A 0.524892 5.6129e-05
16:86042597 G A 0.022533 1.7387e-05
16:86049032 G T 0.761396 -1.7718e-05
16:86049770 G A 0.071285 1.5085e-05
16:86049947 C A 0.467243 5.4333e-05
16:86050359 G C 0.567211 5.7825e-05
16:86051786 A C 0.155663 -1.0305e-05
16:86052150 A G 0.308217 3.0583e-05
16:86053080 A G 0.257676 1.4982e-06
16:86053310 A C 0.058500 9.0352e-06
16:86054758 C G 0.035311 1.5496e-06
16:86054886 G C 0.255657 2.4037e-05
16:86055371 T C 0.067513 3.8808e-06
16:86056012 C T 0.305309 8.3638e-06
16:86056898 A G 0.243369 1.7864e-05
16:86061671 G A 0.075521 -2.0023e-05
16:86064948 G A 0.203387 1.1767e-05
16:86066028 C T 0.941423 1.3136e-04
16:86067573 A G 0.156387 -2.1016e-05
16:86068776 A G 0.242411 1.8883e-05
16:86069722 G A 1.944623 9.3811e-06
16:86069738 G C 0.828666 5.6863e-05
16:86070195 A C 0.186362 4.7407e-06
16:86071201 A G 0.117191 7.0078e-06
16:86073185 C T 0.290041 1.5610e-05
16:86074941 A G 0.024074 -2.5133e-05
16:86075449 G A 0.325777 -5.8999e-06
16:86076345 T G 0.684171 8.7009e-06
16:86077637 A G 0.124799 -2.1043e-05
16:86081257 G A 0.419293 1.3491e-05
16:86082532 C T 0.173856 -3.8363e-05
16:86083882 A G 0.255213 -5.5305e-06
16:86088594 C T 0.868216 3.4292e-05
16:86091005 G A 0.423512 -1.1955e-05
16:86091630 T C 0.023704 2.7893e-06
16:86094754 A G 0.318597 -2.1384e-05
16:86094772 C A 0.033851 4.2078e-05
16:86096394 A G 0.268728 -2.0852e-05
16:86096843 C T 0.388214 6.5727e-06
16:86097559 G C 1.152528 -1.5388e-07
16:86101002 C T 0.171117 2.3734e-07
16:86101284 C T 1.390668 2.1111e-05
16:86105082 A G 0.712679 1.1658e-05
16:86105289 A G 0.047162 1.5503e-05
16:86106969 T C 0.199946 -3.9894e-05
16:86107873 G A 0.026986 -1.5974e-05
16:86108167 C T 0.042442 -3.5535e-05
16:86112009 A G 0.064660 -2.3802e-05
16:86114253 C T 0.986640 -3.2634e-05
16:86115067 T C 0.639730 -2.5764e-05
16:86115770 C T 0.167572 -1.1348e-06
16:86115955 C T 1.956818 1.1297e-05
16:86116093 T C 0.217749 -1.2296e-05
16:86116195 A G 0.123189 8.9317e-07
16:86117377 T C 0.497069 -3.0695e-05
16:86120080 G A 1.523302 2.1624e-05
16:86120375 G A 1.000828 4.8243e-05
16:86121826 T C 0.580165 1.6859e-05
16:86122130 A G 0.050833 -9.3420e-06
16:86122256 T C 0.027301 2.1451e-06
16:86122524 A G 0.444996 -1.1033e-05
16:86123082 G A 1.548087 3.3438e-06
16:86123452 G C 0.162846 -1.1706e-05
16:86124766 T G 0.097307 -2.3033e-05
16:86125327 G C 1.512613 -1.4631e-05
16:86125757 G A 1.728811 -3.9075e-05
16:86126324 T C 0.122770 9.6285e-06
16:86127442 T C 0.836027 2.5238e-05
16:86128361 C T 0.097232 -1.6744e-06
16:86131909 A G 0.067533 -1.7058e-05
16:86132152 T G 0.112361 1.4089e-05
16:86134131 T C 1.203101 -5.6282e-09
16:86139728 T C 0.035688 -5.8839e-06
16:86139792 A G 0.054075 -3.7566e-06
16:86144392 G A 0.343662 1.4196e-05
16:86147021 T G 0.142300 -6.8757e-06
16:86147887 T C 1.122442 -6.5645e-06
16:86149484 G C 1.262123 -1.7656e-05
16:86149757 A G 0.023708 4.0724e-05
16:86150525 G T 0.520231 1.3301e-05
16:86150968 G A 1.800281 2.3023e-06
16:86154666 C G 0.361835 -2.9793e-06
16:86154719 C T 0.622540 -1.1943e-05
16:86155964 C T 0.595125 -3.9474e-05
16:86156860 C T 0.525963 -6.3202e-07
16:86157508 T G 0.460700 2.1440e-05
16:86158574 G T 0.351588 9.7436e-06
16:86159538 C A 0.059697 -1.3395e-07
16:86162261 T C 0.812654 -1.1826e-05
16:86165503 A G 0.074235 1.2757e-05
16:86167132 G A 0.110108 -5.1574e-05
16:86168997 C T 0.024211 6.9600e-06
16:86169448 T A 0.328624 -1.9677e-06
16:86170334 G A 0.093834 -1.3061e-05
16:86170898 G A 0.966412 -5.5747e-05
16:86174480 T C 0.099277 -4.4220e-05
16:86174983 C A 0.373101 -3.5554e-05
16:86176840 C T 0.022640 -1.1114e-06
16:86177284 C T 0.847326 -3.4218e-05
16:86177837 T C 0.107430 -3.6269e-05
16:86179976 A C 0.117080 4.6858e-07
16:86183078 A G 1.921126 2.7014e-05
16:86184421 G C 0.044637 6.3805e-06
16:86186379 A C 1.540485 6.6724e-05
16:86187534 T G 0.367632 1.9425e-05
16:86189947 G A 0.143362 1.2896e-05
16:86189977 C T 0.054757 -1.9754e-05
16:86192014 A G 0.034519 -7.2147e-07
16:86192738 T C 0.045717 1.8144e-05
16:86194925 T C 0.025869 2.6015e-05
16:86199184 T C 0.862452 -1.5369e-05
16:86199839 G A 0.039161 -9.9491e-06
16:86201002 G C 0.032328 -3.6846e-05
16:86202001 C A 0.837124 -1.6977e-06
16:86204500 T C 0.099111 1.5631e-05
16:86206245 T C 0.262396 -3.9449e-05
16:86206447 C T 0.038470 1.8810e-05
16:86210698 A G 0.022260 -3.5350e-05
16:86213505 T C 0.201972 4.2102e-06
16:86215442 G A 0.099579 1.0016e-05
16:86216053 C T 1.952153 -6.2283e-06
16:86219051 T C 1.240616 4.4777e-06
16:86219325 A G 0.029492 2.8863e-05
16:86219919 T G 0.043134 2.0901e-05
16:86224578 A G 0.024814 -2.4711e-05
16:86225401 T C 0.080548 3.4583e-06
16:86229046 T C 0.194561 -6.2346e-07
16:86232176 G T 0.382660 4.7381e-05
16:86232289 G C 0.037840 1.8588e-06
16:86233398 A G 0.491691 -7.1074e-06
16:86235528 A G 0.048447 4.8518e-06
16:86235794 G A 0.214049 -3.1823e-05
16:86235980 T C 0.145770 -5.5683e-06
16:86237547 T C 1.573602 4.5563e-06
16:86237577 T C 0.241330 -4.0692e-05
16:86239444 A G 0.049278 5.7089e-07
16:86242175 G T 0.160045 2.2354e-05
16:86243955 T G 0.388740 -2.0873e-05
16:86248387 A G 0.642823 -1.4974e-05
16:86249485 C A 0.093171 2.0101e-05
16:86249609 T G 0.024769 -1.4133e-07
16:86251429 A C 0.330448 -4.3765e-06
16:86252664 T C 0.105259 -2.1742e-05
16:86252787 T C 0.190618 -3.7895e-06
16:86254051 A C 1.254346 8.2562e-06
16:86256231 A G 1.097232 -3.5105e-06
16:86257917 A G 0.077140 4.2682e-05
16:86258892 A G 0.074946 -2.8584e-06
16:86259036 C A 0.845950 -1.7006e-05
16:86259773 C G 0.689848 -4.4455e-05
16:86261309 A G 0.040790 1.9229e-06
16:86263244 A C 0.129038 -8.5932e-06
16:86264048 C T 0.101007 -4.1342e-05
16:86265322 A C 0.166280 9.3919e-06
16:86265965 C T 1.776557 4.0806e-05
16:86266538 G T 1.021741 -5.1581e-05
16:86274851 T C 0.696308 -1.1990e-05
16:86277209 T C 0.610280 -1.3941e-05
16:86277901 G C 0.063618 1.6379e-05
16:86279781 T G 0.180384 -1.3447e-05
16:86280834 A C 0.652453 -4.2212e-05
16:86282319 T G 0.521504 -1.5793e-05
16:86290734 T C 0.032647 5.4295e-05
16:86293016 T C 0.027813 6.5779e-06
16:86293525 T C 1.084765 7.6192e-05
16:86295059 C T 0.458807 1.4249e-05
16:86302343 G T 0.314228 -1.6234e-05
16:86304383 T G 1.756047 1.3445e-04
16:86306243 T G 1.217396 2.5364e-04
16:86306853 C T 0.040479 -9.5860e-06
16:86307263 A G 0.068175 4.5666e-05
16:86307662 G T 1.188430 2.5552e-04
16:86310122 A G 0.061616 -6.4547e-06
16:86315853 T C 1.742794 1.0150e-04
16:86316647 G C 0.247543 -2.9988e-05
16:86319568 A G 0.254249 -3.0316e-05
16:86320654 T C 0.239659 1.5912e-06
16:86321196 C A 1.098280 2.8632e-05
16:86322376 G C 0.102308 1.5031e-05
16:86322912 G C 0.129369 -3.4699e-05
16:86326161 G A 0.174931 1.3080e-05
16:86327721 G A 1.119304 -3.2886e-05
16:86328631 A G 0.274337 1.3837e-05
16:86332035 T C 0.030839 -4.4227e-05
16:86334618 A G 1.065942 3.6055e-05
16:86335556 A C 1.623328 2.2240e-05
16:86336695 A G 0.127662 -1.4819e-05
16:86336910 T C 0.172275 3.2516e-05
16:86337050 C T 0.052235 1.0578e-05
16:86339403 A G 1.017378 4.0206e-05
16:86339661 T C 0.213001 -4.4185e-05
16:86344076 C G 0.022987 2.9124e-06
16:86345453 T C 0.223641 3.4439e-05
16:86347358 A G 0.510663 5.5383e-06
16:86350929 G T 0.027421 3.7700e-06
16:86351922 G A 0.370686 4.7728e-06
16:86353239 C T 1.758871 9.6816e-06
16:86353446 A G 0.032156 9.3735e-06
16:86357245 A G 0.425862 5.3174e-06
16:86357947 A G 0.057029 3.1925e-05
16:86359792 G A 0.405904 -2.6714e-05
16:86360864 T A 1.336384 -8.4996e-06
16:86361271 A G 1.175336 -1.1157e-05
16:86361814 G A 0.238451 -1.7102e-06
16:86363054 C T 0.049548 9.7407e-06
16:86364349 G C 0.202910 -3.2000e-05
16:86364646 C T 1.829808 -1.5985e-06
16:86365571 G C 1.942396 -5.7881e-06
16:86365959 C T 0.078332 1.9247e-07
16:86367097 G A 0.074914 7.2076e-06
16:86368199 C A 0.144358 1.2038e-06
16:86368599 G T 0.884286 -4.3588e-06
16:86369597 A G 0.135354 2.2186e-05
16:86371037 A G 0.377285 4.3237e-05
16:86371466 A G 0.030796 8.9486e-06
16:86374339 A G 1.382264 1.9525e-05
16:86378844 C T 1.815751 -1.9074e-05
16:86381184 G C 0.434986 -1.4301e-05
16:86382889 T C 0.108709 -1.2448e-05
16:86384335 T C 0.057286 1.0974e-05
16:86386213 C A 0.333320 -5.4905e-05
16:86388803 T C 0.163531 -9.7096e-06
16:86389680 A G 0.444341 2.1896e-05
16:86390536 A T 0.060074 1.6814e-05
16:86399475 T G 0.107784 1.6560e-05
16:86399603 A C 0.292537 -1.9157e-05
16:86399882 A G 0.230999 -9.7050e-06
16:86402140 A C 1.246527 2.0802e-05
16:86404239 C T 0.052550 -1.2576e-05
16:86406549 G A 0.772081 3.3715e-05
16:86407223 G A 0.138532 -8.7332e-06
16:86408342 T G 0.836735 -1.1750e-05
16:86410738 A G 0.752288 -1.5468e-05
16:86411242 A G 0.304429 6.5996e-05
16:86412584 C T 0.416521 -1.6233e-05
16:86413738 C G 0.186914 8.0495e-06
16:86417127 C T 0.027164 -6.9958e-08
16:86422630 A C 0.221498 -3.9627e-06
16:86424293 A G 0.885682 -7.6218e-05
16:86424317 T C 0.429286 -1.1020e-05
16:86430254 G A 0.497472 -6.0515e-05
16:86432620 A G 0.052479 2.4696e-05
16:86436911 T C 0.056296 1.3334e-05
16:86437318 A C 0.532299 -5.0661e-05
16:86437612 A G 0.195331 2.3179e-05
16:86438552 T C 0.040118 4.4652e-05
16:86438844 G C 0.516401 -4.8703e-04
16:86439295 A G 0.172548 2.7133e-05
16:86439669 C G 0.022646 1.0414e-05
16:86440158 G C 1.551252 -2.3081e-05
16:86441078 T G 0.068636 3.3802e-05
16:86441585 A G 0.240964 5.3524e-05
16:86441713 T C 0.563271 1.7380e-06
16:86441873 G A 0.480470 -3.0488e-05
16:86441902 G A 0.773289 1.1520e-04
16:86442064 G A 0.097946 1.7524e-05
16:86442105 T C 0.334489 -1.5649e-05
16:86442236 G T 1.519397 -2.1086e-05
16:86442409 C G 1.512516 8.9566e-07
16:86443847 T C 0.118693 -2.7498e-05
16:86444156 C A 0.054643 5.4559e-06
16:86444251 T C 0.127778 6.7949e-06
16:86444984 C A 1.542851 -3.3908e-05
16:86448832 G T 0.979850 -3.4216e-05
16:86455730 A G 0.042452 3.3406e-05
16:86455794 G C 0.291105 2.1674e-05
16:86456837 G A 1.658955 -1.3668e-05
16:86462842 A G 0.215309 7.4462e-05
16:86464741 C A 0.038843 1.5978e-05
16:86465334 T C 0.088731 -5.7214e-06
16:86465617 T C 0.388970 -1.1794e-05
16:86466375 T C 0.029164 -9.8432e-07
16:86467111 G A 1.014499 -4.5245e-05
16:86472758 C T 1.777609 -1.0091e-04
16:86472884 G A 0.103318 1.2506e-05
16:86473286 C T 0.148458 -1.2769e-05
16:86474899 A G 1.330506 -6.6001e-05
16:86475786 A G 0.046918 -2.2431e-05
16:86475863 C T 1.235222 -4.2761e-06
16:86479931 C A 1.094992 -3.2944e-06
16:86480003 A G 0.135296 1.4523e-05
16:86481803 A G 0.157257 -2.6443e-05
16:86483654 G A 0.036253 4.3731e-06
16:86485261 A G 0.105506 1.4748e-05
16:86486813 A G 0.705951 4.1174e-06
16:86487672 A G 0.030939 1.6916e-05
16:86487978 A G 0.299369 -2.3665e-05
16:86493418 G A 0.332655 -4.2713e-07
16:86495410 A G 0.358115 -1.3611e-06
16:86497565 A G 0.131998 1.5140e-05
16:86498457 G A 1.073378 -1.4378e-05
16:86498515 A G 0.065111 3.8820e-06
16:86503929 A G 0.634367 -4.5804e-05
16:86515992 A G 0.118145 -1.4166e-05
16:86516038 C T 0.104568 8.1626e-07
16:86519313 C T 0.274840 -4.0120e-06
16:86519757 A G 0.067305 4.5529e-05
16:86522774 A G 0.023010 1.7868e-05
16:86525060 T C 1.662304 4.5917e-06
16:86525478 C T 1.277492 2.1557e-05
16:86527883 A G 0.053728 -1.8041e-05
16:86529958 C A 0.149983 -3.7566e-05
16:86532758 G C 0.116645 -5.1123e-05
16:86538760 C T 1.064569 1.9713e-05
16:86541636 A G 0.052719 9.7963e-07
16:86542845 G A 1.503337 3.9314e-06
16:86543470 T C 0.159867 -2.3062e-06
16:86547282 T G 0.124192 3.7056e-05
16:86548364 A C 0.199440 -3.0293e-06
16:86549984 G A 0.165962 5.7116e-06
16:86551394 C G 0.179445 -1.9531e-05
16:86551782 A C 0.899480 -1.2665e-05
16:86554061 T C 1.465039 -1.9364e-06
16:86554138 G A 0.139769 -2.7815e-05
16:86554285 A G 0.216188 1.5604e-05
16:86555243 C G 0.081931 2.5214e-05
16:86555741 T G 0.236170 4.0223e-05
16:86560229 G A 1.186560 -1.7379e-05
16:86560569 A G 0.074336 -3.4130e-07
16:86564535 T C 0.034821 -3.3046e-05
16:86565826 G C 1.807071 9.1394e-06
16:86566042 A G 0.218055 2.7929e-05
16:86566596 C T 0.090903 2.1745e-05
16:86571932 T C 0.037249 1.2285e-05
16:86575737 T C 0.208252 2.9149e-05
16:86583923 C T 0.039083 1.5472e-05
16:86584902 C T 0.108076 3.4436e-05
16:86585743 C G 0.091178 1.5957e-05
16:86588104 T C 0.625003 -4.0246e-06
16:86588993 C T 0.383131 -1.3135e-05
16:86597275 T C 0.131862 2.7677e-05
16:86605411 T C 0.378012 -3.2278e-06
16:86605764 T C 0.134163 1.8269e-05
16:86613143 A G 0.041086 -6.3681e-05
16:86615269 T C 0.163100 1.6030e-05
16:86616886 A G 0.784013 2.4423e-06
16:86618726 A G 0.557013 -3.5462e-05
16:86623034 C G 0.094161 -3.9649e-05
16:86624107 G A 0.031290 1.4760e-06
16:86632005 C T 0.484271 -2.0435e-05
16:86632293 T G 0.573524 1.5690e-05
16:86635272 C T 0.610965 3.9160e-05
16:86638231 A C 0.122799 3.0019e-05
16:86638949 C T 0.253447 1.9699e-06
16:86640105 G A 0.187339 5.5875e-05
16:86645581 T C 0.040216 3.4604e-06
16:86645664 A G 0.067698 -2.8693e-06
16:86648604 A C 0.166628 4.9730e-05
16:86651977 G A 1.901677 3.1232e-05
16:86652758 A G 0.282091 -6.3731e-06
16:86654474 A G 0.544838 7.4958e-06
16:86657882 A C 0.070821 -6.8688e-06
16:86659615 A G 0.067708 2.3285e-05
16:86659645 A G 0.608537 5.1539e-06
16:86666661 G T 0.243859 -1.8393e-06
16:86667982 C T 0.050885 8.4918e-06
16:86670514 A G 0.358881 -1.1640e-05
16:86671711 C T 1.056033 -4.9098e-06
16:86683247 C G 0.075206 2.3782e-05
16:86683378 G T 0.504927 -1.4383e-05
16:86684878 C T 0.804092 -9.0798e-06
16:86686754 G A 0.035847 -4.2149e-06
16:86691549 T C 0.109462 1.9883e-05
16:86692056 A G 0.028320 4.9687e-06
16:86693837 T G 0.068948 -2.3181e-05
16:86695082 T C 0.070285 8.5140e-06
16:86695164 T C 1.880641 2.0480e-05
16:86695175 T C 0.117424 1.4454e-05
16:86698489 C A 0.552875 5.0513e-05
16:86698843 A G 0.104058 -9.3715e-05
16:86700567 G C 0.042410 -1.5391e-05
16:86702158 T C 0.415729 1.8638e-05
16:86705455 A C 0.092788 -1.1240e-05
16:86710660 G A 0.378976 -1.6912e-05
16:86712985 C T 0.669624 7.8611e-05
16:86713718 G T 0.179147 2.8865e-05
16:86719178 C T 0.100251 4.4013e-05
16:86721685 G C 0.847112 1.3009e-05
16:86725305 C T 1.042410 2.4268e-05
16:86726034 T C 0.492596 2.7455e-05
16:86726707 G A 0.098878 3.4167e-06
16:86728668 C G 0.193565 2.2946e-05
16:86729899 C T 0.081522 4.5255e-05
16:86733566 A C 0.074907 1.3911e-05
16:86734428 A C 0.095132 1.1453e-06
16:86734621 C G 0.742966 -1.0421e-04
16:86734786 C T 0.681734 -3.4413e-05
16:86734885 G A 1.828757 4.2688e-07
16:86740184 A C 0.157439 -1.6254e-05
16:86741000 A G 0.512795 1.7270e-04
16:86741178 C A 0.046584 -4.1374e-05
16:86742119 G T 0.613763 9.1368e-06
16:86742581 C T 1.138912 -2.6370e-05
16:86743515 C T 0.064926 7.5566e-05
16:86744389 T C 1.336868 1.0208e-04
16:86744444 T G 1.191776 9.8537e-05
16:86745318 C A 1.974949 -4.9490e-05
16:86747045 C T 0.765814 2.9331e-05
16:86747384 A G 0.060697 -9.9153e-06
16:86748256 T C 0.214137 -9.5432e-05
16:86751373 G A 1.210375 -1.3220e-05
16:86752575 G A 0.635981 2.3081e-05
16:86753615 G A 0.738377 2.3556e-05
16:86754576 G A 0.314728 9.8620e-06
16:86755333 A G 0.116892 -7.2266e-06
16:86758079 C A 1.201085 5.3014e-06
16:86759924 C T 1.268972 2.2647e-05
16:86761206 A G 0.900253 -6.8668e-06
16:86762019 C T 1.307204 2.0647e-05
16:86763578 G T 0.155991 1.8841e-05
16:86763712 T C 0.035087 -8.8640e-06
16:86765933 A G 0.022494 1.2043e-05
16:86766276 A G 0.110809 -6.5635e-06
16:86767460 G A 0.038213 -2.5630e-05
16:86767505 G T 0.144566 -2.4527e-05
16:86770016 C G 0.972758 -5.2982e-06
16:86770181 G A 0.785649 4.7705e-05
16:86770412 T C 0.050570 -1.8188e-05
16:86771069 G C 0.137172 -1.8761e-05
16:86774261 G A 0.687284 -2.4121e-06
16:86775224 C T 1.899363 3.4577e-05
16:86779812 C T 0.761893 5.6541e-06
16:86781310 G T 0.036808 -7.5887e-06
16:86781454 G T 0.419896 1.9563e-06
16:86782592 A G 0.701410 4.2061e-07
16:86782677 G A 0.756401 1.0852e-05
16:86782955 A G 0.031066 2.7340e-05
16:86785452 G C 0.244800 -6.7872e-05
16:86786708 A G 0.547869 4.3341e-05
16:86787472 G T 0.141661 4.4261e-05
16:86787551 T C 0.030137 2.2617e-06
16:86787748 G T 0.047805 -1.1194e-05
16:86787772 G C 0.151431 -3.5688e-05
16:86788421 C G 0.482619 -4.0962e-06
16:86788765 C T 0.026077 7.6754e-07
16:86791493 G A 0.766171 -1.4736e-05
16:86792687 A G 0.200427 2.9932e-05
16:86796247 C G 0.317981 -2.7141e-05
16:86797272 C G 0.396968 -3.1882e-05
16:86799854 A G 0.230648 -1.1148e-05
16:86804847 A G 0.073489 -6.5138e-06
16:86804898 G A 0.552891 -5.4318e-05
16:86806876 A G 0.079831 2.7875e-07
16:86807312 T C 0.478302 -1.9794e-07
16:86807453 T C 0.032731 -1.3790e-05
16:86807675 G A 0.200180 7.8600e-06
16:86808775 C T 0.102078 1.4962e-05
16:86810880 G A 0.074787 4.7062e-06
16:86811953 T C 0.089020 2.5137e-05
16:86812018 G A 0.053744 2.2509e-05
16:86812843 G T 0.451903 -8.7801e-06
16:86813335 A G 0.110923 -2.2395e-05
16:86814746 A G 0.233359 -1.5761e-05
16:86815820 A G 1.239542 -4.8242e-06
16:86817240 C A 1.420464 -2.0185e-05
16:86822851 A C 1.555624 -2.7579e-05
16:86825147 C G 1.470625 -1.2119e-05
16:86825162 C T 0.195483 5.1637e-06
16:86827488 T G 0.356694 2.0447e-05
16:86827528 A G 1.491827 -2.5452e-05
16:86829815 G A 1.781796 -9.3424e-06
16:86834802 T C 0.107174 -5.6821e-06
16:86834996 T C 0.025090 -1.3335e-05
16:86838357 G A 1.849647 -6.2852e-06
16:86838435 A G 0.197483 -6.1783e-06
16:86838656 T C 0.035039 -2.7147e-05
16:86841346 C G 0.164093 -2.1868e-06
16:86846457 A G 0.257154 -6.9024e-05
16:86850456 G C 0.094791 4.5406e-05
16:86851125 T C 0.029336 -8.2195e-06
16:86852488 T C 0.105645 -2.2045e-06
16:86854770 T C 0.047503 7.7190e-06
16:86858713 T C 0.048532 -3.7337e-06
16:86861739 G A 0.284919 3.2205e-06
16:86866913 A C 0.074187 -5.7078e-06
16:86867197 G A 0.026564 -3.4225e-08
16:86868134 C T 0.117061 8.9113e-06
16:86873072 G A 1.959989 -1.7514e-05
16:86882110 A G 0.039125 -1.9107e-05
16:86882139 C T 0.027969 -1.1097e-05
16:86882168 C A 0.103010 -1.3530e-05
16:86883375 A G 0.347320 2.5378e-05
16:86884310 A G 0.047064 2.0303e-05
16:86884575 C T 0.073038 -3.3923e-05
16:86892017 C G 0.671172 1.2964e-05
16:86896530 G A 0.033169 -1.9703e-05
16:86899387 G A 0.100189 -3.4222e-07
16:86901383 G T 0.030060 -3.2259e-06
16:86901516 G A 0.135909 -4.5232e-06
16:86904135 G A 0.490853 1.1915e-05
16:86908553 G A 0.089562 5.3002e-06
16:86908732 A G 0.090662 -1.0050e-05
16:86909239 G T 0.257521 3.4397e-05
16:86912279 G A 0.122465 -7.7899e-06
16:86912887 G A 0.150275 -2.7899e-06
16:86918378 T C 0.136753 -4.4242e-06
16:86921048 A G 0.062450 -1.0141e-05
16:86921278 G A 0.479791 1.4501e-05
16:86921916 T C 0.078059 -2.9584e-05
16:86926315 T C 0.059389 -3.3056e-05
16:86927850 A C 0.816621 3.3371e-05
16:86928135 T C 0.040544 -8.7422e-06
16:86929002 G A 0.144494 3.6624e-06
16:86929062 C A 0.258657 2.7341e-05
16:86929282 C T 0.270202 -5.4434e-06
16:86929329 G A 0.231700 7.7348e-05
16:86930152 C G 0.058146 -2.5208e-05
16:86930250 C T 0.349455 3.4675e-05
16:86930650 C G 1.472826 6.6046e-06
16:86932609 T G 0.044932 -1.8992e-06
16:86932687 C T 0.060785 5.0864e-05
16:86936666 C T 0.048717 6.2964e-06
16:86941380 T C 0.122647 -2.4399e-05
16:86943361 A G 0.081379 -9.3860e-06
16:86945763 A C 0.058701 -1.9346e-05
16:86947497 T C 0.022724 -3.2372e-05
16:86951109 C T 0.047746 -4.8995e-05
16:86951339 G A 0.037340 -5.0343e-05
16:86953077 C T 0.135049 2.0704e-05
16:86955023 C T 0.037613 -4.4773e-05
16:86957129 A C 0.144498 -5.8173e-06
16:86958876 T C 1.555728 -1.4423e-05
16:86959103 T C 0.063547 -2.4675e-05
16:86959497 G A 0.064475 4.5315e-06
16:86962101 G A 0.085787 -1.6875e-04
16:86963186 A G 0.021319 -2.8438e-05
16:86964036 A G 0.174573 4.0911e-05
16:86966707 A G 0.131099 9.9004e-05
16:86967234 A G 0.058217 -8.6020e-05
16:86967945 A G 0.054030 7.8412e-06
16:86969592 T G 0.047292 1.1732e-06
16:86970043 A G 0.041962 2.5607e-05
16:86970633 T C 0.162914 -3.6633e-05
16:86971077 T C 0.148347 -1.5985e-05
16:86971630 C T 0.021617 -4.3681e-06
16:86972701 T C 0.087579 -8.1281e-05
16:86973357 G T 0.029401 2.2237e-05
16:86977050 C T 0.097368 -9.2009e-05
16:86977582 T C 0.043770 -9.0202e-06
16:86978951 T C 0.034769 -1.4466e-05
16:86979824 T C 0.065611 -4.0283e-05
16:86980881 T C 0.096005 -1.1510e-04
16:86981074 G A 0.021513 -2.5463e-05
16:86981136 T C 0.060450 1.9336e-05
16:86981532 T C 0.092412 -1.6165e-05
16:86981954 C G 0.520854 1.8983e-05
16:86982623 T C 0.123549 4.5897e-06
16:86983113 A C 0.394907 8.6082e-06
16:86984273 C T 0.342331 -3.2539e-05
16:86987746 T C 0.021870 3.7576e-06
16:86989610 A G 0.446866 3.9013e-06
16:86990402 A G 0.091656 -6.1464e-05
16:86990853 T C 1.502064 4.5483e-06
16:86995183 C A 0.021533 8.9531e-06
16:86997497 C T 0.028771 -5.2023e-06
16:86997648 G A 0.044458 3.3492e-05
16:87000256 A G 0.046535 -3.9234e-05
16:87000813 T C 0.871206 -8.2268e-06
16:87005743 G A 0.929384 -2.0272e-05
16:87008781 T C 0.774415 1.0853e-05
16:87011395 A C 0.057490 2.3735e-05
16:87021437 C A 0.025035 1.8296e-06
16:87026407 A G 0.199648 -2.4311e-05
16:87027059 G A 0.559012 -2.5414e-06
16:87031115 T C 1.404183 3.1633e-06
16:87034453 C T 0.066179 -1.8765e-05
16:87036360 T C 0.102815 -1.3270e-05
16:87038045 T C 0.041910 -2.6259e-05
16:87039254 C T 0.032627 2.0766e-05
16:87040011 G A 0.102136 -3.8155e-06
16:87041491 C T 0.054445 1.8350e-05
16:87042218 A C 1.692383 -1.2999e-05
16:87044630 C T 0.574459 -2.6969e-05
16:87051042 C T 0.089922 3.5893e-05
16:87054437 A C 0.839487 1.1845e-05
16:87055006 G A 1.952182 2.1313e-05
16:87059497 A G 1.051119 -5.7373e-06
16:87068626 G A 0.032267 -2.6430e-06
16:87069194 T G 0.472891 -1.6417e-05
16:87074902 C T 0.476974 -1.3009e-05
16:87075398 T C 0.072392 -3.7200e-06
16:87078444 A G 0.487192 1.7563e-05
16:87079993 A C 0.031222 1.0628e-05
16:87080971 A C 0.186982 7.1840e-06
16:87084701 T C 1.262221 1.5687e-05
16:87087512 A G 0.029472 1.2867e-05
16:87088176 A G 1.124448 -1.1537e-05
16:87091199 A G 0.056734 -8.5199e-06
16:87092504 G A 0.599942 9.4186e-06
16:87092808 A G 0.031377 -2.7728e-05
16:87095473 A G 0.023769 -7.6151e-06
16:87096267 C A 0.815650 1.1943e-05
16:87100825 C T 0.557974 1.1334e-05
16:87103244 G A 0.487358 -1.3168e-06
16:87106123 T C 0.307081 1.4790e-05
16:87106136 A C 0.242155 -1.5523e-05
16:87111630 G A 1.412866 -7.2885e-06
16:87112471 C A 0.152878 1.2570e-05
16:87113384 C G 0.041517 -4.5447e-06
16:87114796 C T 0.068912 -2.4491e-05
16:87116132 G A 0.568364 -1.9013e-05
16:87120997 T C 1.205802 -4.1717e-06
16:87129695 T C 0.388551 1.4033e-05
16:87131685 A C 0.422447 3.6756e-05
16:87133210 T C 0.083856 -1.2020e-05
16:87134408 C G 0.023438 1.2995e-05
16:87134963 T C 0.053871 1.7378e-06
16:87140196 T C 0.026840 1.2060e-05
16:87141024 C T 0.314994 -2.5067e-05
16:87142166 T C 0.490409 1.7139e-05
16:87148454 A G 0.364669 -2.3791e-06
16:87151173 G A 1.166586 6.1461e-06
16:87161947 A G 0.030076 1.4642e-05
16:87163082 A G 1.216000 4.4380e-05
16:87166576 T C 0.123880 4.7023e-05
16:87169041 G A 0.067555 -3.4892e-05
16:87170890 A G 0.048863 1.6784e-05
16:87172197 C A 0.643527 3.9136e-05
16:87175691 G A 0.030968 -9.3012e-06
16:87177837 A G 0.840854 -1.1813e-04
16:87178039 C T 0.043205 -2.7222e-05
16:87178517 G A 1.243749 2.6291e-05
16:87179063 A G 0.268732 -1.7945e-05
16:87181275 T C 0.102630 -2.0812e-05
16:87184095 A G 0.360650 1.0466e-05
16:87186394 T C 0.480866 -4.6976e-06
16:87187932 C A 0.816176 2.3211e-05
16:87189743 C G 0.439699 9.0811e-05
16:87200962 A G 0.035165 -1.0799e-06
16:87201317 G A 0.062495 8.6987e-06
16:87201728 C T 1.181068 4.2643e-05
16:87203366 G T 1.315799 6.9809e-05
16:87204587 G T 0.425697 -3.2987e-06
16:87204672 T C 0.622222 3.3526e-05
16:87206405 G A 0.133994 2.1626e-05
16:87211260 G A 0.093425 -3.3046e-05
16:87213129 A G 0.065988 -7.0379e-06
16:87214029 C T 1.198765 5.1026e-05
16:87217703 C T 0.660068 3.9934e-05
16:87218134 T G 0.646591 -4.4948e-05
16:87218204 T G 0.053816 -4.6291e-06
16:87219052 T C 0.687284 -5.3469e-05
16:87219426 C T 1.904829 -3.5560e-05
16:87222887 G A 0.087527 -4.7899e-05
16:87223604 C T 0.101075 2.4388e-05
16:87226206 C T 1.237137 -1.0148e-05
16:87229190 G T 0.034831 -7.1527e-05
16:87237863 A G 1.232229 1.8603e-05
16:87240148 T G 1.286944 2.2411e-07
16:87245155 T C 1.844165 -8.4804e-05
16:87246608 T C 1.101883 1.0514e-06
16:87249794 T C 0.109147 -3.7970e-05
16:87249982 T C 1.904427 -6.2342e-05
16:87250107 T C 0.032945 -1.2830e-07
16:87254180 T C 0.044659 2.3727e-05
16:87257229 T G 0.046753 2.9991e-05
16:87257820 T C 1.123896 2.1209e-05
16:87259856 G A 1.253716 1.2672e-05
16:87262201 A G 0.033886 3.9916e-05
16:87265130 T C 0.203377 3.3681e-05
16:87266322 C T 1.326144 -2.1429e-05
16:87269061 C T 1.938933 -3.8012e-06
16:87269523 T C 0.080062 1.9564e-05
16:87270871 A G 0.300135 1.6139e-06
16:87273177 G C 1.496027 8.8690e-06
16:87274927 G A 0.624425 3.3999e-05
16:87275883 T G 0.037837 8.7421e-06
16:87277138 C G 0.224958 2.5108e-05
16:87279300 G T 0.069594 2.2923e-05
16:87286039 C T 0.041410 -6.4661e-06
16:87287586 A G 0.021406 1.9007e-05
16:87289635 T G 0.041326 2.5007e-05
16:87297624 G A 0.839046 -3.3306e-05
16:87300151 C A 0.980976 -2.1746e-05
16:87300960 C T 0.417579 -3.1037e-05
16:87307129 C G 1.539333 3.5366e-07
16:87313885 G A 1.409230 -1.7055e-06
16:87315689 T C 0.037746 -2.7012e-05
16:87323355 C G 0.028171 1.3704e-05
16:87325945 G A 1.784529 -2.0278e-06
16:87327302 T C 0.374698 1.6927e-05
16:87331067 T G 0.040333 -1.5701e-05
16:87339390 T C 0.030663 7.8730e-06
16:87339450 T C 0.039119 -8.0929e-06
16:87345175 A G 0.856311 -2.6463e-05
16:87350773 A C 0.650885 3.1712e-05
16:87356134 C A 1.930659 8.9290e-06
16:87359464 C T 0.045581 3.3758e-05
16:87359648 A G 0.758014 3.1766e-06
16:87360205 T G 1.532630 9.7551e-06
16:87360300 G A 0.045331 1.1721e-05
16:87360515 G A 0.910831 -1.8523e-05
16:87364488 T C 0.320983 8.3608e-06
16:87370824 C G 0.036259 1.2063e-05
16:87371752 T C 0.909854 1.0904e-05
16:87376053 C A 0.837378 -5.5532e-06
16:87382987 T C 0.773805 2.4007e-06
16:87383611 T C 0.304157 -1.5705e-05
16:87383658 C T 1.183775 -2.5951e-05
16:87384568 T C 0.391304 -2.8390e-06
16:87389001 T C 1.089364 1.4789e-05
16:87390155 T C 0.240227 -4.1440e-05
16:87395304 G A 0.114701 -1.5458e-05
16:87398155 C T 0.674700 1.3793e-05
16:87414635 T G 1.150606 3.2964e-05
16:87416110 T C 0.086780 -1.7073e-07
16:87419793 C G 0.051138 -8.5852e-06
16:87420842 G A 0.035577 -7.6542e-06
16:87422924 A C 0.181169 8.1804e-06
16:87428012 T C 0.035084 3.0766e-05
16:87431954 T C 0.047039 1.1479e-05
16:87432453 C G 0.027534 -2.4216e-05
16:87434851 A G 0.198339 1.0179e-05
16:87435902 G T 0.035078 4.0749e-06
16:87436382 A G 1.904180 3.0932e-05
16:87436720 T G 1.889155 1.2053e-05
16:87439159 G C 0.287775 -3.2239e-06
16:87445839 T C 1.555997 2.3642e-05
16:87451405 G T 0.060236 -1.6666e-06
16:87451617 T C 0.111088 -1.2875e-05
16:87454310 G A 0.048269 -6.6906e-06
16:87457831 A G 0.052612 7.4322e-06
16:87460239 C A 0.047392 -9.9770e-06
16:87461969 A G 1.745560 -5.5256e-06
16:87463712 T G 0.099017 -2.9873e-05
16:87466473 G C 0.087131 -2.8942e-05
16:87476026 G A 0.064254 -1.3850e-06
16:87476309 T C 0.279014 -1.1115e-05
16:87478534 G T 0.024142 1.6840e-06
16:87479383 C T 0.063943 2.6430e-05
16:87482330 T C 1.417761 2.6507e-05
16:87491827 A G 0.332233 -1.2703e-05
16:87493737 C T 0.261575 5.9491e-06
16:87502141 A G 0.024454 -4.6831e-06
16:87502681 C T 0.432704 -8.1566e-06
16:87502815 A G 0.258076 8.5866e-07
16:87505441 G T 0.088858 -3.8772e-05
16:87517976 C T 0.050606 3.2324e-05
16:87518342 T C 0.375224 7.5107e-06
16:87527619 A G 0.021393 2.4470e-05
16:87532595 G T 0.049483 -2.4210e-05
16:87556088 G A 1.204098 -1.4179e-05
16:87559640 T C 0.228772 3.1211e-05
16:87566487 A G 0.558847 -1.3256e-05
16:87575484 T C 1.222995 -6.7934e-05
16:87583194 C A 0.631027 -2.8076e-05
16:87589190 C T 0.145036 -3.2696e-05
16:87593783 A G 0.035042 2.3247e-05
16:87595160 C T 1.466870 -6.3748e-06
16:87595197 T C 0.040823 -2.9816e-05
16:87605383 T C 0.690777 -3.2139e-05
16:87614294 A G 0.235274 -5.1501e-06
16:87619656 A C 0.029050 -1.2569e-05
16:87625654 A G 0.642391 3.4621e-05
16:87630120 G A 0.026794 1.9532e-05
16:87637697 T G 0.032283 -6.1879e-06
16:87641993 C A 0.884234 -5.1259e-05
16:87647436 G A 1.864094 -2.6697e-05
16:87649365 T C 0.578078 1.1323e-05
16:87649738 G C 0.749633 -4.5094e-05
16:87650958 C T 0.037548 -4.0714e-05
16:87654465 T C 0.026570 2.2367e-05
16:87655593 G A 0.651152 1.4952e-05
16:87655772 T C 0.154612 -9.6820e-06
16:87657351 A G 0.028628 3.8656e-05
16:87657565 T C 0.115983 3.1257e-05
16:87665082 G A 0.477932 -1.6594e-05
16:87669311 T C 0.137912 8.9305e-06
16:87669371 C G 1.535779 -3.7960e-05
16:87670868 A C 0.956882 6.8074e-06
16:87674343 T C 0.253372 6.6128e-05
16:87674431 T C 0.126250 -9.1736e-06
16:87676522 T C 0.146689 4.8259e-05
16:87676801 C T 0.304530 -1.4702e-05
16:87677763 A G 0.036077 -3.7478e-05
16:87678576 T C 0.077234 6.4783e-06
16:87680147 A G 0.042569 4.1288e-06
16:87680278 C T 0.492093 4.9382e-06
16:87685298 T C 0.033260 1.4304e-05
16:87687614 C T 1.263934 9.6120e-06
16:87687729 A G 0.026333 7.2531e-06
16:87689413 C T 0.260695 -1.9976e-07
16:87691117 C T 0.166336 -2.8125e-05
16:87692195 G A 0.892235 2.3942e-05
16:87694464 A G 0.297847 -1.6999e-05
16:87694562 C A 0.170922 3.1593e-06
16:87696105 T G 0.304283 2.6262e-05
16:87705868 G C 0.976854 -1.9602e-05
16:87708207 A C 0.111426 -2.2855e-05
16:87714571 T C 0.051336 4.6546e-05
16:87714622 G A 1.092110 -4.7592e-06
16:87718939 T C 0.576959 4.0324e-05
16:87719651 A G 0.149512 -5.8903e-06
16:87721691 G A 0.947239 1.3687e-05
16:87722457 A G 0.231512 -1.4176e-05
16:87722947 A G 0.021591 -1.4910e-05
16:87724685 G A 0.050904 2.0558e-05
16:87725548 G A 0.665706 -2.1601e-06
16:87728328 T A 0.023480 1.5652e-05
16:87729699 T C 0.197239 2.2017e-05
16:87732340 G C 1.940318 -1.9787e-05
16:87732868 C G 0.153310 3.5114e-06
16:87735034 A G 0.400976 3.6853e-07
16:87739489 A G 0.287024 1.3108e-05
16:87739536 T C 0.020579 1.2705e-05
16:87740295 G A 0.026502 -3.7368e-06
16:87740645 A G 0.384952 -1.7162e-06
16:87741317 C T 0.061986 -2.0619e-05
16:87745998 C T 0.167575 -1.1190e-05
16:87748429 C T 0.102769 -1.5751e-05
16:87749959 T C 0.274006 2.0270e-05
16:87751186 A C 1.260000 -2.6930e-05
16:87753853 T C 0.024006 7.1938e-06
16:87753889 G A 0.021744 1.0639e-05
16:87763493 T C 0.192575 3.8289e-05
16:87767608 T C 0.048567 -3.8319e-05
16:87769318 C T 0.105006 -1.2027e-05
16:87776374 A G 0.478840 -2.6610e-05
16:87776474 G C 0.066556 -1.9332e-05
16:87782258 A G 0.339020 9.3526e-06
16:87782322 C G 0.067091 -1.7294e-05
16:87782396 A C 0.222086 6.3996e-07
16:87785911 C T 0.101046 5.7572e-06
16:87788833 T G 0.141164 -3.2622e-05
16:87788864 A G 0.693477 -9.2412e-06
16:87792392 C T 0.278196 1.2696e-06
16:87795580 C G 0.220859 -3.7042e-06
16:87795764 C T 0.036899 -3.8223e-06
16:87797566 T C 1.111906 2.4504e-05
16:87802768 A G 0.024123 6.7223e-06
16:87802841 A C 0.027583 2.4714e-06
16:87806222 A G 0.582304 2.7181e-05
16:87807195 T C 1.413940 7.5730e-06
16:87818569 A G 0.591389 2.5104e-05
16:87828340 T C 0.834297 3.8664e-05
16:87832749 C G 1.180465 1.3082e-05
16:87836531 T C 0.022916 4.8172e-06
16:87836965 G C 1.047892 -7.1378e-06
16:87837624 T C 0.112922 -7.4032e-06
16:87837780 T C 0.650045 -8.2673e-06
16:87839739 G A 1.233196 -4.1110e-05
16:87839829 C T 0.848050 3.0769e-05
16:87839910 A G 0.082635 -2.3113e-05
16:87842518 G A 1.103886 -3.9954e-05
16:87842914 C A 0.072742 -2.8383e-05
16:87845887 T C 0.380482 2.1155e-05
16:87848903 C T 1.056789 -1.5434e-05
16:87852570 G A 0.361085 -1.1212e-05
16:87854337 G A 0.224459 -3.0691e-05
16:87854410 G T 0.742570 7.3183e-06
16:87855237 A G 0.144238 8.2484e-06
16:87855729 G A 1.298918 9.1458e-06
16:87860390 T C 1.087365 -3.3568e-05
16:87862974 T C 0.281715 -2.1315e-05
16:87864269 A G 0.110446 -2.1556e-05
16:87864849 T C 0.070804 -1.5995e-05
16:87866138 C G 0.567127 -1.9402e-05
16:87871096 G A 0.407228 -1.7166e-05
16:87874140 A G 0.085430 -6.9166e-06
16:87876500 G A 0.485098 -2.6552e-05
16:87877219 A G 0.033189 -1.5992e-05
16:87879269 T C 0.039352 -2.2250e-05
16:87879392 A G 0.545211 -1.6291e-05
16:87881474 A G 0.138188 -3.0650e-05
16:87882433 G C 0.081126 -3.5179e-06
16:87883089 T C 0.564764 -2.5536e-05
16:87886490 T C 0.472320 -1.2470e-05
16:87887307 A G 0.020627 -3.2242e-06
16:87887806 A G 0.805773 6.0030e-05
16:87888044 G A 0.087793 2.2603e-07
16:87889495 C T 0.648198 1.3323e-05
16:87889646 T C 0.319821 -9.8975e-05
16:87892302 T C 0.095557 -1.6878e-05
16:87900874 T C 0.192380 -8.9883e-06
16:87902684 T G 0.225718 -1.0733e-05
16:87904869 G A 0.476409 -1.4913e-06
16:87908672 T C 0.458879 3.8276e-06
16:87909418 C T 0.037220 2.3819e-06
16:87909725 C T 0.401288 4.7609e-06
16:87916359 A G 0.035097 -5.0332e-07
16:87921607 T C 0.566673 -1.2532e-05
16:87938308 T C 0.117996 2.6617e-05
16:87938398 A G 0.403946 6.0672e-07
16:87941020 A C 0.119054 -4.8172e-05
16:87941180 C G 0.066004 -2.7755e-05
16:87941771 T C 0.059317 7.1143e-06
16:87945456 G A 0.368823 -1.7801e-05
16:87948015 G A 0.231022 -8.5223e-06
16:87949995 T C 0.085758 -2.5916e-07
16:87950339 T C 1.307529 2.8809e-05
16:87951567 C T 0.279849 -1.5915e-05
16:87955996 C A 0.210927 -3.2798e-05
16:87956695 G C 0.068461 -1.7574e-05
16:87957960 C G 0.175862 -3.9596e-05
16:87961771 T A 0.377873 -6.1149e-05
16:87963715 G A 0.137672 -2.5012e-05
16:87968612 T C 0.096352 -1.7057e-05
16:87970632 A G 0.066734 -1.8106e-05
16:87972595 C T 0.119291 7.0037e-06
16:87974965 T C 1.573008 9.5909e-06
16:87976461 T C 1.379908 1.3737e-05
16:87980608 G A 0.079370 2.4387e-05
16:87981340 T C 0.156196 2.8757e-05
16:87981484 C G 0.108959 -1.5320e-05
16:87981784 T G 1.319964 3.6847e-05
16:87990125 A G 0.030066 -1.6931e-05
16:87990750 A G 0.037340 2.1923e-06
16:87991636 T G 0.327439 3.0559e-05
16:87991814 A C 0.034130 -4.3668e-06
16:87997117 T C 0.100264 -1.2920e-05
16:88004014 T C 0.336608 1.9402e-05
16:88005167 C T 1.001104 -5.1960e-06
16:88006228 G A 0.050525 -2.1923e-07
16:88008569 C T 0.039813 9.5430e-06
16:88023049 G A 0.116691 7.4175e-06
16:88038190 A G 0.038333 1.0787e-05
16:88052146 T C 0.273347 -2.4929e-05
16:88067579 G A 0.201154 -2.6733e-05
16:88077288 T C 0.078594 1.3253e-05
16:88084274 C G 1.347112 -7.8384e-05
16:88090326 G A 0.083376 -1.4044e-05
16:88091587 A C 1.343584 -8.4243e-05
16:88092285 T G 0.034182 6.9702e-07
16:88095095 C T 0.282199 -3.1786e-05
16:88096220 T G 0.440702 3.6428e-05
16:88103010 T C 0.083132 -3.3263e-05
16:88104083 A G 0.069143 2.6717e-05
16:88107233 A G 0.129048 2.5001e-07
16:88109127 C A 0.497053 -6.0464e-05
16:88111697 T C 0.802644 -9.3507e-06
16:88116843 A G 0.447291 2.6518e-05
16:88119671 A G 1.498043 1.2412e-05
16:88122518 T C 0.027460 1.1887e-05
16:88130249 T C 1.956490 -2.6638e-05
16:88132180 C T 0.075277 9.9228e-06
16:88137977 C A 0.617044 -3.1550e-05
16:88144707 G C 0.202929 -8.4839e-06
16:88149539 T C 0.077802 2.5690e-05
16:88149791 C A 1.759277 6.6526e-06
16:88150036 C G 1.111053 4.1464e-06
16:88152953 G A 0.033026 3.3491e-05
16:88153242 T C 0.073654 1.4321e-05
16:88156187 A G 0.061606 5.5203e-06
16:88156989 A G 0.256784 -2.1571e-06
16:88162610 C T 0.325365 1.0700e-05
16:88163908 A G 0.275103 1.0416e-05
16:88164732 C T 1.876935 -3.8252e-05
16:88165210 C T 0.370070 -3.4512e-05
16:88172212 T G 1.540242 -1.0779e-05
16:88177917 G A 0.097910 3.2566e-06
16:88179637 T C 0.102857 -1.0997e-05
16:88184557 G C 0.352536 -3.1829e-05
16:88184730 C T 0.426710 -2.2229e-05
16:88203118 A G 0.161451 2.8752e-05
16:88203298 C T 0.129599 -3.3631e-05
16:88204274 C T 1.123426 1.2757e-05
16:88208760 C T 0.078306 5.3409e-06
16:88211655 G C 0.191825 -1.4530e-06
16:88213493 A G 1.803280 -1.0115e-05
16:88217180 T C 0.139002 -3.1824e-05
16:88218871 A G 0.715231 6.5601e-06
16:88224312 T G 0.105717 1.9274e-05
16:88225058 T C 0.618687 1.7682e-05
16:88230225 C T 1.061359 3.4041e-05
16:88230461 T C 0.227146 -1.2537e-05
16:88230540 C T 0.949109 -2.1046e-05
16:88232337 A G 0.355457 -2.0680e-05
16:88233141 C T 0.594109 -1.7183e-05
16:88248733 A G 0.962472 -2.1770e-05
16:88254979 A G 0.707301 -2.4454e-05
16:88257502 A G 0.124244 -4.8041e-06
16:88260198 G C 1.446304 1.3234e-05
16:88261450 A G 1.735212 -9.6855e-05
16:88274279 C A 0.807889 1.0542e-05
16:88277649 A G 1.025210 5.0819e-05
16:88288635 A G 0.761182 5.2790e-05
16:88292311 C T 0.770407 4.8973e-05
16:88298124 T C 1.312992 3.6276e-05
16:88307753 C T 0.733232 1.1386e-05
16:88315558 T C 0.728272 1.8853e-05
16:88331640 A C 1.265885 2.0014e-05
16:88336568 A C 0.349079 3.7304e-05
16:88336677 T C 0.048126 1.0216e-05
16:88343440 A G 0.111962 1.8491e-05
16:88343597 A G 0.516882 -1.6137e-05
16:88344491 T C 0.076147 1.2715e-05
16:88353336 T C 0.117554 -2.1489e-05
16:88354960 G A 0.153885 -2.6277e-06
16:88356707 G A 1.026045 2.3568e-05
16:88357489 A G 0.025863 -5.0616e-07
16:88360486 A G 0.395127 -2.2514e-05
16:88362558 A G 0.457447 -3.9646e-06
16:88362607 A G 0.074216 -1.0164e-05
16:88362812 T C 0.108518 -1.0181e-05
16:88365469 C T 0.614185 -4.3021e-05
16:88367313 C T 0.612971 -2.9322e-06
16:88373672 A G 0.272146 -3.3431e-05
16:88378056 G A 0.492434 -9.5993e-06
16:88378575 C T 1.956577 1.4932e-05
16:88380419 T C 0.053624 -1.2297e-05
16:88381180 T C 0.124244 1.9810e-06
16:88385012 A G 0.123137 -5.8738e-06
16:88440499 A G 0.262078 -1.9937e-06
16:88440899 G A 1.325650 -2.0089e-05
16:88443748 A G 0.099332 2.1208e-05
16:88445005 G A 0.255015 -3.5334e-05
16:88445675 A G 0.219872 1.5337e-04
16:88457055 A G 0.149412 4.2865e-05
16:88457170 T C 0.240655 5.1722e-05
16:88457288 C T 0.039005 5.9151e-06
16:88459793 G A 0.687518 2.1896e-05
16:88461289 A G 0.209589 1.0176e-05
16:88465678 C T 0.454958 -8.6331e-06
16:88468828 C A 0.121112 1.7603e-05
16:88469172 C A 0.644264 -2.0040e-05
16:88471161 C G 0.066991 2.6338e-05
16:88471248 T C 1.117755 2.7546e-06
16:88471498 T C 0.022980 2.7909e-05
16:88473143 A G 0.042933 -1.8854e-05
16:88475074 A G 0.236601 4.3160e-05
16:88476085 T C 0.061090 -2.1833e-05
16:88482691 A G 0.276846 -2.3165e-05
16:88487275 A G 0.149435 -6.3357e-05
16:88490418 A G 1.839306 -3.8150e-05
16:88494947 C T 1.908776 -9.3281e-06
16:88494976 C A 1.864578 -3.0726e-05
16:88495367 A G 0.248143 -2.2329e-05
16:88495575 T C 0.040794 2.5267e-05
16:88497446 G A 1.830191 -3.0811e-05
16:88498221 T C 1.853347 -1.0956e-05
16:88499539 G C 1.881222 2.6511e-06
16:88501034 C G 0.799330 -1.1207e-05
16:88501386 A C 0.122303 9.6096e-06
16:88501971 A T 0.785746 -7.8717e-06
16:88502208 T A 0.142180 -3.1664e-05
16:88504850 C G 0.860254 1.6312e-06
16:88505786 A C 0.195438 -8.8403e-05
16:88506405 A G 0.037113 2.2226e-05
16:88508045 A G 0.058847 4.2506e-05
16:88515605 A G 0.023730 -2.7694e-05
16:88516940 G A 0.847917 1.1795e-05
16:88520070 T C 0.099069 3.6388e-05
16:88531316 C T 0.645929 4.3815e-05
16:88533895 T C 0.170773 -1.7603e-06
16:88541140 T C 0.660675 4.2680e-05
16:88545257 C A 0.697323 4.9116e-05
16:88550554 G A 0.099390 9.8233e-07
16:88551153 C T 0.696713 4.1472e-05
16:88552370 G A 0.751905 3.5711e-05
16:88554907 C T 0.424307 -4.1359e-05
16:88555216 G T 0.093860 -6.4836e-06
16:88555930 C T 0.042582 -3.8372e-06
16:88556007 T C 0.329675 1.9544e-05
16:88559061 A G 0.056821 3.2592e-05
16:88565101 A G 0.075229 -1.6800e-05
16:88573037 A G 0.065261 -9.9197e-06
16:88573472 T C 0.408078 -1.0132e-06
16:88575320 A G 0.098861 4.1081e-05
16:88575321 C T 0.126162 -2.5033e-05
16:88581690 G A 0.080905 7.1428e-06
16:88582345 A G 0.035370 5.9289e-06
16:88592348 G A 0.033338 3.0848e-06
16:88595382 T C 1.892722 -7.3141e-07
16:88595749 G A 1.862896 3.8267e-05
16:88598489 T C 0.241648 1.0001e-05
16:88599023 G A 0.162291 5.3316e-06
16:88601360 T C 0.048463 -3.1407e-05
16:88603397 G A 0.050473 -2.6881e-05
16:88604157 G C 0.024129 -5.6978e-05
16:88609315 A G 0.613464 4.5366e-06
16:88609891 A G 0.549372 3.2957e-05
16:88611942 T G 0.197833 1.0457e-05
16:88612013 A G 0.456220 3.3990e-05
16:88615884 G A 1.736192 1.9830e-05
16:88619156 A G 0.023863 -5.5484e-07
16:88619493 T C 0.550914 3.4150e-05
16:88619676 C A 0.037009 -9.3824e-05
16:88620195 G T 1.185973 -9.5681e-06
16:88622842 A G 0.427391 -1.2076e-05
16:88623823 C T 0.729837 2.4632e-05
16:88624420 G C 0.096115 -5.9859e-06
16:88624468 C G 0.193052 -2.1369e-05
16:88625552 T C 1.806055 4.5227e-06
16:88626846 C T 0.105093 -7.9615e-06
16:88627574 A G 0.321843 -1.3286e-05
16:88627626 A G 0.159169 -1.1074e-06
16:88638306 G A 0.261558 1.1210e-05
16:88643633 T C 0.035039 -5.6316e-06
16:88644005 G A 1.809970 -2.0542e-06
16:88647011 G T 0.034604 -1.2312e-05
16:88652880 G T 0.208239 9.3785e-06
16:88655501 T G 0.375042 3.0426e-05
16:88658230 A T 0.028083 -1.6923e-05
16:88664758 C T 0.876639 -5.5678e-06
16:88668810 G A 0.171665 -1.4425e-05
16:88669232 G A 0.069957 -6.6101e-06
16:88669347 A C 1.784873 -3.7802e-05
16:88670394 C A 0.231697 7.1575e-06
16:88682019 G T 0.056055 1.8484e-05
16:88682317 A G 0.098732 6.0643e-05
16:88684957 T C 0.313138 -2.4198e-05
16:88685025 A C 0.538064 -1.1283e-05
16:88695930 A G 0.027658 -2.1016e-05
16:88701572 A C 0.056315 -2.9074e-05
16:88702840 A G 0.048999 -1.5023e-06
16:88703061 T G 0.922009 -4.0032e-06
16:88703759 C T 1.908695 -2.9416e-05
16:88706330 T C 0.209739 5.5473e-06
16:88709343 G A 1.180296 1.5055e-05
16:88710888 T G 0.982486 1.7968e-05
16:88711819 T G 0.060119 4.5052e-06
16:88713236 G A 1.335936 9.1304e-06
16:88716342 A G 0.603039 3.0822e-05
16:88716394 A C 1.145978 6.8041e-05
16:88718275 G C 0.926622 -4.9968e-06
16:88719980 T G 0.266203 -4.3840e-06
16:88720784 T C 0.038898 2.7770e-06
16:88722336 A G 0.362267 -2.2021e-05
16:88725764 T G 0.051852 1.5450e-05
16:88727733 T C 1.245313 -1.4428e-04
16:88729650 C T 0.346862 -3.3430e-05
16:88729670 T G 0.340838 -2.1343e-05
16:88734268 G A 1.272789 3.5170e-05
16:88738453 T G 0.052738 3.1967e-06
16:88739978 C T 0.408341 -4.6753e-06
16:88740084 T C 0.676067 7.7752e-05
16:88743872 T G 0.597378 -1.0361e-05
16:88744470 G T 1.821103 2.1418e-05
16:88746139 T C 0.075384 2.2509e-05
16:88757642 T C 0.446778 -3.7629e-05
16:88762506 C A 0.507608 -3.2361e-05
16:88765174 G T 0.106901 -3.3558e-05
16:88766940 T C 0.427430 -7.2789e-05
16:88766964 T C 0.059097 3.8262e-06
16:88767935 G A 0.088699 2.0694e-05
16:88769409 T C 0.557380 -1.4718e-06
16:88769758 A G 0.051784 -7.3493e-06
16:88770621 C T 1.555104 1.3632e-05
16:88771054 T C 0.056903 1.4119e-05
16:88773738 T C 0.226945 5.7927e-06
16:88774921 T C 0.866230 -7.5541e-06
16:88776297 C T 1.783903 5.7217e-06
16:88777242 A C 1.528453 -9.0094e-06
16:88778510 A G 0.269640 2.0674e-05
16:88779739 G A 0.669997 2.5285e-06
16:88781040 G A 0.360559 -1.6718e-05
16:88781614 C G 0.618992 -2.4950e-05
16:88782217 A G 0.200391 4.0433e-06
16:88783100 C T 0.653407 -2.9756e-05
16:88783449 G C 1.112741 2.4132e-05
16:88783521 C T 1.789778 4.5831e-06
16:88784947 A G 0.021685 -3.8505e-06
16:88787673 A G 0.660214 -1.2966e-05
16:88787704 C G 1.758543 -4.1520e-06
16:88788060 A G 0.070730 -1.6213e-06
16:88788235 A G 0.023039 -1.8560e-05
16:88788544 A G 0.309243 2.5387e-05
16:88792047 G A 1.765177 1.0596e-06
16:88797926 G A 0.253006 3.1477e-05
16:88800814 A G 0.289917 2.8399e-05
16:88802494 A G 0.386854 -6.7957e-06
16:88802573 A G 0.290446 3.2281e-05
16:88802748 T C 0.282890 3.6268e-05
16:88803557 A G 1.269933 8.6177e-06
16:88803934 C A 0.303189 3.6199e-05
16:88803982 G C 1.346914 4.6815e-06
16:88806986 T C 0.340503 -2.4923e-05
16:88807338 C T 1.071619 -8.7343e-06
16:88807896 A G 0.237663 -1.0075e-05
16:88808743 G A 1.742755 1.7860e-05
16:88810659 C T 0.507267 9.7289e-06
16:88811275 T C 0.146948 2.3023e-06
16:88812250 C T 0.761932 -4.2414e-05
16:88813060 T C 0.368057 3.7401e-05
16:88816041 C T 0.616473 -1.4273e-05
16:88818048 C A 0.607365 4.1675e-05
16:88821729 A G 0.211680 -5.2225e-05
16:88821938 A G 0.123241 3.1538e-05
16:88830261 T C 0.117785 -1.0516e-05
16:88830766 A G 0.208505 -6.1147e-05
16:88830836 T C 0.329091 1.3668e-05
16:88832019 T C 0.086401 -1.9083e-05
16:88832669 T C 0.064439 2.6154e-05
16:88835914 A G 0.129567 -6.7803e-06
16:88844003 C T 0.107421 1.8582e-05
16:88844433 C T 0.595012 3.5584e-05
16:88845009 T C 0.770134 6.0400e-06
16:88846552 T C 0.460219 6.2858e-05
16:88847437 C T 1.085229 5.3780e-06
16:88847523 C T 0.472375 6.1156e-05
16:88847651 T C 0.023795 1.7691e-05
16:88853729 T C 1.109118 8.1367e-05
16:88864568 C T 1.773454 1.7026e-05
16:88867739 C T 0.139334 1.8848e-05
16:88872229 G A 0.711284 5.9595e-06
16:88874887 A G 0.106093 -2.3689e-06
16:88875671 C T 0.125591 -6.7257e-06
16:88877313 C G 0.414119 2.5962e-05
16:88880195 C T 0.477633 6.1801e-06
16:88884856 T C 0.078887 -1.6018e-05
16:88885556 T C 0.592584 -2.1125e-05
16:88890471 T C 0.676339 -5.7863e-07
16:88891240 A C 0.092889 4.1506e-05
16:88894632 C T 0.753707 1.5658e-06
16:88895625 A G 0.067266 3.0710e-05
16:88896757 C T 0.050271 4.6338e-06
16:88898785 T C 0.099549 7.0376e-05
16:88905074 G A 0.592130 -2.6073e-05
16:88905966 A G 0.116996 1.5888e-05
16:88908306 A G 0.054277 -2.0553e-06
16:88910207 T C 0.151824 -2.8378e-06
16:88914738 T C 0.036162 1.3067e-05
16:88916667 A C 0.119605 -2.1731e-06
16:88917041 T G 0.068023 2.2620e-06
16:88919005 A G 0.045159 -4.4938e-06
16:88919777 A G 0.163187 1.4960e-07
16:88921493 A C 0.551310 -1.1690e-06
16:88924157 C G 1.553975 2.0998e-05
16:88924982 C T 0.058613 3.2983e-06
16:88925647 A C 0.059142 3.6210e-06
16:88926089 T C 0.044909 6.7044e-06
16:88927221 C T 0.691306 -2.5284e-05
16:88931274 T C 0.167647 1.5180e-05
16:88935556 A C 0.041164 4.7478e-06
16:88937848 C T 0.085407 -2.6575e-05
16:88945936 A G 0.039953 -4.1825e-06
16:88949488 G A 0.050674 -2.4504e-05
16:88952670 A G 0.042244 2.8086e-07
16:88953787 T C 0.126665 -2.0480e-05
16:88955458 G A 0.411025 -9.3480e-06
16:88962880 T C 0.298817 -1.6539e-05
16:88964557 G C 0.181322 1.4106e-04
16:88964934 C T 0.338637 -4.9975e-06
16:88966540 A G 0.062083 -3.4070e-06
16:88969136 A G 0.039661 9.6659e-06
16:88970881 G A 0.050437 -4.6154e-06
16:88973220 G C 0.050171 -4.8761e-06
16:88973659 T C 0.057555 -6.8414e-07
16:88973937 T C 0.673067 2.9437e-05
16:88978735 C T 0.049135 -1.8080e-05
16:88979992 T C 0.224192 -8.4856e-06
16:88980745 G A 0.046156 -3.8451e-06
16:88984054 T C 0.028761 5.6902e-06
16:88988524 C T 1.700105 1.6223e-05
16:88990600 A C 0.035412 1.5485e-05
16:88992050 G T 0.076481 1.0427e-05
16:88992338 A G 0.738218 1.9648e-05
16:88992686 G A 0.049418 -1.4082e-06
16:88993580 T C 0.049087 1.2099e-06
16:88994871 A G 0.035801 -5.2103e-06
16:88995512 A G 0.540985 3.2409e-05
16:89000303 T G 0.776898 5.3306e-06
16:89001840 A G 0.065582 8.8232e-06
16:89008772 T C 0.033666 -1.3640e-05
16:89010452 G A 0.048905 1.9778e-05
16:89019166 G A 1.561035 -2.3689e-05
16:89023572 T G 0.557922 5.1288e-05
16:89024450 A G 0.186508 1.4100e-05
16:89027654 T C 0.752369 2.3204e-05
16:89029640 A G 0.057831 -1.0927e-05
16:89029902 T C 0.039667 2.4818e-05
16:89030118 C T 0.412434 -1.0602e-05
16:89030294 A G 0.027194 5.1549e-06
16:89031990 T C 0.083869 -1.2246e-05
16:89032530 C T 1.411171 3.6402e-05
16:89032631 C T 1.549797 6.5716e-06
16:89036713 A G 0.744125 5.9552e-05
16:89036813 A G 0.033636 1.4850e-05
16:89038037 A G 0.093246 2.0524e-05
16:89038114 C G 0.033581 2.5489e-05
16:89038880 T G 0.333093 7.4811e-05
16:89042334 G T 1.514061 1.1873e-05
16:89048291 T C 0.523097 1.6661e-04
16:89048835 A G 0.231534 -2.2962e-05
16:89057170 A G 0.121452 2.9626e-06
16:89057213 A G 0.100676 -2.3976e-05
16:89058640 A G 1.310184 -5.4265e-05
16:89059879 G A 0.210433 -9.2795e-06
16:89062426 G A 0.049317 -3.5131e-05
16:89062451 T C 1.831019 3.6224e-05
16:89066988 G A 1.974536 1.1544e-06
16:89067036 A G 0.112705 -2.9281e-05
16:89072328 T C 0.059577 -1.3928e-05
16:89076447 A C 0.677284 3.7816e-05
16:89079527 A G 0.675797 4.3755e-05
16:89088055 T G 0.084963 -3.5317e-05
16:89089214 G A 0.348748 -2.0602e-05
16:89092585 T C 0.661438 3.4855e-05
16:89094243 C T 0.462053 2.2878e-05
16:89101485 G T 0.025048 -2.0226e-05
16:89103272 T C 0.088575 -4.6313e-05
16:89105007 A G 0.113737 -1.0279e-05
16:89106321 T C 0.302832 -1.6764e-05
16:89111899 A G 0.111163 -1.0146e-05
16:89118360 A G 0.246878 -3.0682e-05
16:89128940 C A 0.158367 -2.6133e-05
16:89132011 C T 0.107456 4.9696e-05
16:89144828 A G 0.207210 -7.2943e-05
16:89148643 T C 0.421850 -1.9742e-05
16:89149080 A C 1.544036 -4.7027e-05
16:89151035 C T 0.230791 -4.2236e-05
16:89152800 A C 1.112705 -2.2719e-05
16:89154094 A C 0.031059 9.4532e-07
16:89157884 A G 0.024545 -3.0258e-05
16:89160747 C T 0.561839 4.7232e-05
16:89161373 C T 1.540777 2.5246e-05
16:89163788 T G 0.096531 -3.5754e-05
16:89164307 T C 0.028722 2.5241e-05
16:89167828 T C 0.163567 -9.8404e-06
16:89169205 G C 1.583797 4.3363e-05
16:89177988 A G 0.093749 4.5412e-06
16:89178531 T C 0.022150 -3.0348e-05
16:89180883 A G 1.505401 5.3723e-05
16:89183772 G A 1.852493 2.1624e-05
16:89185117 C T 0.852471 1.7034e-05
16:89196208 G A 1.604499 5.5808e-05
16:89199522 T C 0.032101 -1.4542e-05
16:89199651 A G 0.691104 2.0896e-05
16:89201395 T C 0.265661 -2.9741e-05
16:89203619 A C 0.092418 -3.4448e-05
16:89219366 T G 0.122254 3.2671e-05
16:89220278 C T 0.020325 -1.2650e-05
16:89222751 T C 0.542241 -2.7877e-06
16:89231051 G A 0.428793 -5.0161e-05
16:89234760 G A 0.020497 -1.0427e-05
16:89240783 G A 0.081506 -2.3254e-06
16:89242787 T C 0.087806 1.3411e-05
16:89244774 A G 0.110942 2.0456e-05
16:89245955 T C 0.078614 -6.3047e-06
16:89256695 A G 0.400259 -1.0260e-05
16:89260678 G C 0.219736 -2.1853e-05
16:89261482 A C 0.079922 -6.5862e-06
16:89265466 G A 0.696979 -6.1514e-06
16:89273092 A G 0.754950 -3.4177e-05
16:89276671 G C 1.844327 1.0311e-05
16:89277405 A G 0.030907 1.0928e-05
16:89285921 G C 0.108284 -1.5625e-06
16:89287238 C T 1.855622 7.9465e-06
16:89292039 A G 0.028313 2.0826e-05
16:89293525 A G 0.020137 7.5380e-06
16:89293730 T C 0.081152 -3.9753e-06
16:89294439 T G 1.787927 2.8080e-06
16:89294511 T C 1.869589 -3.1460e-07
16:89294595 T C 0.199209 -6.1047e-06
16:89296539 T C 0.034438 -1.1082e-05
16:89301987 T C 0.051196 -9.3032e-06
16:89309592 A G 1.787587 1.0802e-05
16:89309655 A G 0.110822 9.8675e-07
16:89313325 G A 0.053290 4.1922e-06
16:89313451 A C 0.127584 -4.5205e-06
16:89314706 T C 0.326209 -2.5539e-05
16:89314960 C T 0.406780 -2.9267e-05
16:89315624 G C 0.062862 3.6124e-05
16:89315664 G T 1.385328 -6.0227e-07
16:89323925 A G 1.529985 -1.1531e-05
16:89329223 A G 0.272224 1.3908e-06
16:89331127 G A 0.040784 -3.5071e-05
16:89332050 C G 0.459132 -2.6836e-05
16:89332294 A G 0.071454 -6.1151e-05
16:89333575 T C 0.029579 -2.5205e-05
16:89336344 T C 0.122705 -4.3599e-07
16:89337526 A G 0.143021 -2.3906e-05
16:89338077 A G 0.138954 2.1934e-05
16:89339499 C G 0.107797 1.7888e-05
16:89342733 A G 0.408393 1.2819e-05
16:89343038 A G 0.044056 -8.7301e-06
16:89344431 G A 1.781332 8.6879e-06
16:89344477 T C 1.319071 -1.8165e-05
16:89350038 A G 1.478279 2.3434e-06
16:89350178 A G 1.694483 1.2338e-05
16:89350911 C G 0.034876 -4.2194e-05
16:89355771 C T 0.082814 -1.7737e-06
16:89374637 T C 0.116895 7.4924e-06
16:89376945 C T 1.644232 4.2011e-06
16:89379427 G C 1.826355 8.0229e-06
16:89379936 C T 1.907066 -5.4645e-06
16:89382880 T C 0.080552 -7.2952e-06
16:89383725 C T 1.263490 2.6581e-06
16:89384042 A G 0.037058 -1.6666e-05
16:89385561 T C 1.082937 7.4648e-06
16:89397954 C A 1.185664 5.0811e-05
16:89399744 T C 0.098173 4.5108e-05
16:89405827 C T 1.099059 3.6977e-05
16:89411633 A G 0.030202 4.2908e-05
16:89416783 C T 0.039716 1.6687e-05
16:89420230 G A 1.891499 1.5130e-05
16:89431603 T C 1.645166 -1.1122e-06
16:89434541 G A 0.301732 -1.2604e-05
16:89437560 T C 1.184071 2.4738e-05
16:89444220 C A 0.020880 -4.1737e-06
16:89454991 C T 0.070804 -2.3094e-05
16:89457350 A C 1.069279 2.7433e-05
16:89471731 A C 0.078958 4.2045e-06
16:89475614 C T 0.064900 -5.0736e-07
16:89480633 C T 0.039229 -1.1218e-05
16:89483663 A G 0.065043 -1.3651e-05
16:89487341 C T 0.101315 -8.9863e-06
16:89489061 T C 0.070710 8.8976e-06
16:89493234 T C 0.055445 5.1014e-06
16:89507330 T C 0.167799 2.4984e-06
16:89516612 C T 1.379554 3.9221e-05
16:89520152 T C 0.041732 7.8645e-06
16:89531309 T C 0.072216 4.3783e-05
16:89540121 A T 0.040534 -6.1872e-06
16:89543154 A C 0.084129 6.0175e-06
16:89543188 T C 0.758618 -1.5138e-05
16:89548929 C T 0.037798 1.7860e-06
16:89549856 G T 0.087829 -5.0532e-05
16:89555314 C T 1.112104 2.4268e-05
16:89561475 C A 1.384591 4.9101e-05
16:89569215 A G 0.401126 1.1245e-05
16:89572732 A G 0.048934 2.6318e-05
16:89573689 G A 0.831951 1.2799e-05
16:89588896 G A 1.230441 2.6942e-05
16:89590243 A G 0.828692 9.5532e-06
16:89603586 G A 0.827971 6.4012e-06
16:89608702 A G 0.772461 -2.0121e-05
16:89609647 A G 0.062768 -2.6272e-06
16:89613123 G A 0.393910 1.7562e-05
16:89615061 A G 0.028154 1.4564e-05
16:89620328 A G 0.392920 1.1271e-05
16:89623393 A G 0.028232 2.2314e-05
16:89628073 A G 0.417598 -8.8529e-06
16:89631998 C A 0.336414 1.3957e-05
16:89643464 G C 0.346018 1.4347e-05
16:89644001 C T 0.110702 1.6943e-06
16:89645846 T C 1.714825 -7.8243e-05
16:89649675 A G 1.596816 -4.3014e-05
16:89653173 C T 0.046724 -7.2439e-06
16:89655221 A G 0.054111 1.4573e-05
16:89656631 G A 1.088566 -1.6347e-05
16:89657828 A G 0.097991 -9.7467e-06
16:89658714 A G 0.167128 -9.6487e-06
16:89660343 A G 0.255417 -6.9989e-05
16:89661537 A G 0.060522 2.1009e-05
16:89662422 G A 0.403807 5.9518e-06
16:89664784 A G 0.034010 6.3826e-06
16:89665905 G C 0.359615 -6.8962e-06
16:89667337 C T 0.544796 -2.3106e-05
16:89672582 G A 1.430439 -2.8749e-05
16:89674320 G T 0.774009 -6.4734e-06
16:89681549 G C 1.031734 -3.8076e-05
16:89683240 G A 0.258066 1.5226e-06
16:89687407 T C 0.203409 -1.0671e-05
16:89689786 T C 0.362685 -1.7466e-05
16:89691310 A G 0.097368 -2.5111e-05
16:89691769 T C 0.696999 -7.4007e-05
16:89693057 A C 0.205399 3.3478e-05
16:89698793 T C 0.080922 2.3576e-04
16:89702124 G C 0.852640 -4.6146e-05
16:89704365 C G 0.486465 2.7241e-04
16:89704931 T C 0.155787 -1.3831e-04
16:89704953 A G 0.023964 -1.5942e-05
16:89707093 T C 0.256615 -2.5577e-05
16:89708224 G T 0.854658 -4.5255e-05
16:89724755 T C 0.048210 -9.8697e-05
16:89725077 T G 0.093795 3.0132e-05
16:89726819 A G 0.072259 -1.1213e-04
16:89727595 T C 1.643573 2.9932e-05
16:89728333 A G 0.045506 1.4977e-05
16:89734831 G A 0.729749 4.7550e-05
16:89735071 T C 0.192779 2.9429e-05
16:89747878 G A 0.228454 -1.0052e-05
16:89748736 A G 0.956850 2.4473e-05
16:89751433 A G 0.138610 -4.6948e-06
16:89754255 G T 1.777161 -2.3924e-05
16:89754444 T G 0.945574 2.2829e-05
16:89755903 G A 1.763571 1.3594e-05
16:89762410 C T 0.301141 2.9107e-06
16:89762915 T C 0.783945 8.7992e-06
16:89766638 G C 0.050187 2.4038e-05
16:89772734 C A 0.032900 1.9409e-05
16:89772750 C G 0.031390 1.1203e-05
16:89777123 T C 0.063725 2.7392e-05
16:89777761 T C 1.156140 3.2034e-05
16:89785888 C T 0.026109 -3.2448e-06
16:89789506 A C 0.077118 -7.3947e-05
16:89789898 C T 0.630119 2.9758e-05
16:89791210 G C 0.539320 9.5350e-06
16:89793731 T C 0.021945 -7.4477e-07
16:89795813 C A 0.235614 1.5340e-06
16:89797210 T C 0.034980 -6.3607e-06
16:89804624 C G 0.089147 1.4624e-06
16:89805914 C T 0.180591 -3.8651e-06
16:89805977 A G 0.637272 3.0064e-05
16:89815049 C T 0.096034 2.4773e-05
16:89815152 A G 0.180458 -9.3972e-06
16:89818089 G A 1.016090 3.1923e-05
16:89818491 C T 0.835709 4.4374e-05
16:89818732 G C 0.205707 -1.7158e-05
16:89822580 C G 0.039700 1.9700e-04
16:89824713 C T 0.043192 9.9069e-06
16:89824753 C T 0.652765 2.5709e-05
16:89826723 A G 1.034338 6.1247e-05
16:89826926 G A 1.216565 5.5135e-05
16:89836323 T C 0.626902 4.1373e-05
16:89836507 C T 1.918293 1.7168e-04
16:89838086 A C 0.064511 -2.1657e-05
16:89839766 C G 0.180783 -7.3422e-06
16:89845566 T C 0.025808 -6.7216e-06
16:89849480 T C 0.776697 -1.3069e-06
16:89851033 T C 0.163719 -6.4653e-06
16:89856439 A G 0.640190 2.3341e-05
16:89862202 T C 0.350348 2.6337e-05
16:89862434 C T 0.180617 -1.2534e-05
16:89862906 C A 0.376613 9.3514e-06
16:89866043 C T 0.840335 9.5346e-06
16:89869564 A G 0.058642 5.0805e-06
16:89870706 G C 0.041225 -5.1289e-05
16:89876999 G A 0.022789 -3.1412e-05
16:89880844 G A 0.071613 4.6654e-05
16:89898764 C G 1.192562 4.2907e-05
16:89900495 T C 0.180844 -7.2360e-06
16:89905880 C G 0.247014 2.1673e-05
16:89909401 C T 1.296662 3.3048e-05
16:89909429 G A 0.091951 3.8096e-06
16:89920025 T C 1.076267 5.2737e-05
16:89920497 T C 0.430526 2.3405e-06
16:89922735 A G 0.077536 -1.8166e-05
16:89930414 A G 0.181812 -9.4034e-06
16:89932046 A G 0.209521 4.7195e-05
16:89942390 C T 0.052290 -5.1845e-06
16:89944066 G A 0.044689 8.7078e-05
16:89947457 G A 0.205623 -4.6588e-06
16:89961661 A G 0.208509 -5.0599e-06
16:89961957 T C 0.233034 -2.8884e-06
16:89972089 T C 0.061340 3.3885e-05
16:89973004 C G 0.021478 -1.0028e-05
16:89977745 T C 0.176394 2.1756e-05
16:89979052 T C 0.604198 6.3278e-06
16:89980158 G A 0.205902 -5.9281e-06
16:89985844 T G 0.244193 4.3011e-06
16:89985918 A C 0.026350 1.5424e-05
16:89985940 A G 0.196405 -3.7204e-07
16:89986117 T C 0.208535 -2.3335e-05
16:89986144 T C 0.179053 2.8442e-05
16:89986154 A G 0.097475 3.7976e-06
16:89998052 C T 0.154423 7.0330e-06
16:89998794 A G 0.580344 1.4370e-05
16:90005760 A G 0.033906 7.6812e-06
16:90008928 A C 0.129333 -1.7703e-05
16:90009063 C T 0.219561 1.4876e-05
16:90013255 T C 0.304828 -7.6749e-06
16:90018625 C A 0.231440 -5.3315e-06
16:90019789 T C 0.025499 1.9334e-05
16:90024202 A G 0.343561 -1.9855e-05
16:90024866 T C 0.125136 -1.7277e-05
16:90024900 G A 0.125364 -1.7679e-05
16:90025640 C G 0.141054 -2.3817e-05
16:90026979 C T 0.286191 -2.5217e-05
16:90027626 T A 0.691510 -2.2359e-05
16:90029402 T G 0.228399 1.0185e-05
16:90030474 A G 0.021728 -1.1551e-05
16:90031256 T C 0.049152 2.4459e-05
16:90032048 C T 0.258394 1.1427e-05
16:90032149 C T 0.092149 2.8695e-06
16:90032455 T C 0.067344 -5.2208e-06
16:90037828 A G 1.404099 7.6030e-06
16:90040516 T C 0.100932 1.0989e-04
16:90042303 T C 0.267190 -1.2884e-05
16:90048327 A G 0.124961 -1.4534e-05
16:90048395 T C 0.184866 -2.1755e-05
16:90050689 T G 1.211972 1.2593e-05
16:90050880 C A 1.066475 2.2253e-05
16:90058097 T C 0.146981 -8.2879e-06
16:90066936 C A 1.284701 6.8813e-06
16:90067079 C T 0.224851 5.0438e-06
16:90067136 C G 0.193876 -1.9878e-05
16:90067184 A G 0.193403 -1.7806e-05
16:90074187 T C 0.048691 -2.0947e-05
16:90078724 T C 0.180500 2.2940e-05
16:90079534 G A 1.713059 4.3361e-06
16:90080852 T C 0.504216 -6.1950e-05
16:90084561 T C 0.589614 -1.0785e-05
16:90093075 A G 0.208499 -4.1306e-05
16:90095484 T C 0.182649 -1.9586e-05
16:90103117 A G 0.972962 2.6195e-05
16:90103659 A G 0.129560 -2.6610e-06
16:90105004 G T 0.982849 1.8547e-05
16:90105726 A G 0.847372 2.5181e-05
16:90107716 T C 1.118794 8.0126e-06
16:90109711 G A 1.546928 4.2688e-05
16:90110950 T C 0.347118 3.2646e-06
16:90111833 T C 0.266349 -7.0102e-06
16:90115731 A G 1.393216 2.6989e-05
16:90123551 T C 0.021325 -9.5283e-06
16:90124273 T G 1.650872 -5.8297e-06
16:90124871 T G 0.125441 -4.2633e-06
16:90130136 T C 0.279936 -9.3667e-06
16:90141355 C A 1.353756 -1.5792e-05
16:90146288 C T 0.160392 5.6164e-07
16:90149733 G A 1.822603 -1.6749e-05
16:90158005 T C 0.157627 2.9528e-05
16:90162733 A G 0.134332 -1.3038e-06
16:90170095 A G 0.139506 8.7414e-06
17:6157 G A 1.487955 1.0659e-04
17:8547 C T 1.817549 4.4491e-05
17:10583 G A 1.522266 -1.7294e-05
17:13905 A G 1.593623 4.0920e-05
17:14008 C G 1.724858 8.3114e-05
17:24036 A G 0.114195 4.2761e-05
17:27151 G A 1.835060 1.7006e-05
17:32579 C T 1.353156 5.1339e-05
17:38924 C T 1.209713 2.1992e-05
17:43474 C T 1.584745 1.0228e-04
17:49783 T G 0.144355 2.0022e-05
17:49864 T C 0.245936 1.3157e-05
17:53206 A G 0.975858 4.8896e-05
17:57029 T C 0.036970 -3.1341e-05
17:58980 T C 1.603610 8.8349e-05
17:60225 T C 0.143660 3.2936e-05
17:60733 C A 0.086112 -3.9946e-05
17:61665 A G 0.043676 -4.2603e-06
17:65351 T C 1.879904 4.6414e-06
17:68686 C G 0.520900 5.9350e-05
17:68714 C G 0.597414 4.6138e-06
17:72213 T C 0.098475 1.5299e-05
17:78382 T C 1.054484 -1.5612e-05
17:80061 T C 0.088179 -6.2667e-05
17:80594 G A 1.152710 2.6681e-05
17:81593 G A 0.020910 -3.5275e-05
17:81659 A G 0.112039 -1.3000e-05
17:81921 A G 0.464692 7.8121e-06
17:83285 G A 1.693084 3.7987e-05
17:84806 C T 0.284834 -4.3417e-06
17:86802 C T 0.559350 -4.1304e-05
17:88758 C G 0.700391 4.4495e-05
17:89183 A G 0.079068 -5.6454e-05
17:90429 C T 1.206246 -1.9091e-05
17:95332 T G 0.155540 -2.1264e-05
17:95867 A G 0.291985 -2.8483e-05
17:96613 A G 0.458204 -1.0333e-05
17:100893 A G 0.758102 -5.9143e-05
17:102171 T C 0.057646 -2.6387e-05
17:107843 A G 0.119696 -2.9969e-05
17:110522 A G 0.286801 6.6459e-06
17:110579 G A 1.776953 -4.5254e-05
17:110643 T C 1.189559 2.5368e-05
17:111030 T C 0.819733 -1.1580e-05
17:111250 T C 0.042384 -6.0224e-06
17:112579 A G 0.326728 3.8515e-05
17:113034 T C 0.215980 1.6143e-05
17:113264 C G 1.286473 -2.5689e-05
17:113390 T C 0.167971 -2.9226e-05
17:113738 A G 0.030774 -8.2181e-06
17:113794 T G 0.670403 3.1719e-05
17:114669 A C 0.949768 3.0731e-05
17:115870 C G 0.176508 -3.2443e-05
17:115933 T G 0.269822 4.0640e-05
17:123470 A C 1.075141 -1.7721e-05
17:123731 C T 1.009559 2.1928e-05
17:123961 A G 0.070113 -1.2295e-05
17:130133 A G 0.598858 -4.1693e-05
17:131297 A G 1.373413 1.2039e-05
17:132008 T C 0.171883 -1.2499e-05
17:132528 T C 0.073148 1.0997e-05
17:133497 C G 0.166115 -3.2198e-05
17:134707 T C 0.062826 1.2512e-05
17:136167 A G 0.472514 2.9279e-05
17:136397 G A 1.142265 -1.4171e-05
17:139853 T A 1.449271 -1.1853e-05
17:140032 C T 0.692143 1.2332e-07
17:143496 C A 0.536921 1.7230e-05
17:143886 T C 0.157195 -3.0482e-05
17:143945 T G 1.180939 -3.4640e-05
17:146401 T C 0.053981 -1.2097e-05
17:147237 A G 0.033662 -2.3818e-05
17:148082 C G 0.414907 4.1903e-05
17:149666 A G 1.189803 -1.0685e-05
17:150794 C T 0.545565 2.8820e-06
17:150830 G A 0.222781 4.6594e-05
17:151775 G A 0.129064 -3.2240e-05
17:152666 C G 0.527018 1.0699e-05
17:154244 G A 0.471881 -2.6803e-05
17:154378 A C 0.208668 5.6783e-05
17:156278 C T 0.026389 1.2533e-05
17:156313 A G 0.284591 -4.0524e-05
17:156532 T C 0.476091 2.4747e-05
17:157419 G A 0.940426 -6.8254e-05
17:159851 T C 1.216409 -7.9853e-06
17:161022 A G 0.056705 7.6464e-06
17:163525 T G 0.189774 6.4608e-06
17:167377 A G 0.163005 3.8176e-06
17:167609 C A 0.220804 -1.7115e-05
17:169399 C T 0.253833 -1.9194e-05
17:171098 G T 0.245261 -2.9514e-06
17:172591 A G 0.042939 2.1352e-05
17:173297 A G 0.577926 3.4309e-05
17:177689 G A 0.209976 4.0729e-06
17:179777 G C 0.203640 -9.3607e-06
17:180361 G A 0.671821 3.3246e-05
17:181674 C T 0.086956 1.7731e-05
17:181985 A G 0.051589 -1.3814e-05
17:182119 C T 0.217535 -8.2240e-06
17:183725 C T 0.060674 2.2385e-05
17:185090 A G 0.030712 5.0919e-05
17:185338 A C 1.579734 3.2706e-05
17:185442 G A 0.526843 1.1679e-05
17:186183 G C 0.052819 -2.1049e-05
17:187283 T C 0.105272 -6.6106e-05
17:188593 T C 0.505781 -6.3349e-06
17:192138 A G 0.847667 -2.6684e-06
17:193595 T C 0.629593 2.8398e-05
17:193698 T C 0.053767 -1.0439e-04
17:198072 C A 0.570434 -3.3164e-05
17:202729 T C 0.363779 -1.5223e-05
17:204678 A G 0.035370 -7.5271e-06
17:204759 A G 1.411957 1.3105e-05
17:204930 C T 0.879252 1.5317e-05
17:208004 C T 0.219217 -2.2689e-05
17:208336 G A 1.114630 -3.6704e-06
17:208848 C T 0.348423 8.9867e-06
17:211004 G A 1.167627 -1.9420e-05
17:214848 C T 0.859878 -3.4118e-05
17:215641 C T 1.177063 -1.8536e-05
17:218636 T C 0.099186 3.7399e-05
17:229242 G T 0.084476 2.7710e-05
17:236444 A G 1.117590 3.7796e-06
17:239700 T C 0.138477 -4.7994e-07
17:248856 T C 1.567948 4.7233e-05
17:259248 T C 0.077819 3.0322e-05
17:259648 A G 0.479649 -5.7648e-05
17:260299 A G 0.187797 2.2661e-05
17:260631 T C 0.339864 -4.9471e-05
17:262131 G A 0.036710 -3.3704e-05
17:265503 T G 0.138392 -1.9165e-05
17:269511 G A 0.341597 -4.8325e-05
17:269598 A G 0.042465 2.3657e-06
17:270933 C T 0.567828 -3.9729e-05
17:272529 A G 0.054598 -6.9859e-06
17:283566 A C 0.275425 -1.1848e-04
17:284614 T C 0.036519 -5.4374e-06
17:288186 C G 0.805056 -8.3003e-05
17:290552 G A 0.694795 -8.5147e-05
17:293274 G A 0.071411 1.9255e-05
17:296442 C T 0.509332 2.2960e-05
17:397752 T C 0.070243 1.6139e-05
17:398409 G C 0.190634 -2.5393e-05
17:399878 T C 0.647438 -4.0652e-05
17:400799 A G 0.214939 2.5762e-05
17:400933 C T 0.898961 1.0725e-05
17:402800 C T 0.125646 -1.1619e-05
17:414540 A C 0.020488 -1.2938e-05
17:420165 C T 0.072797 1.0720e-05
17:426116 C T 1.713238 1.0220e-05
17:428313 G T 0.086407 -1.0753e-05
17:428594 A G 0.256985 -2.5718e-06
17:436900 C T 0.858268 -1.7098e-07
17:446493 C T 0.144640 -1.1448e-05
17:446880 C T 0.164606 -2.7912e-07
17:446919 G A 0.100679 -1.7923e-05
17:451427 G A 0.356278 -1.8770e-05
17:452403 G A 1.669104 -1.6232e-05
17:455232 T C 0.044835 1.3177e-05
17:455383 G C 0.425904 -1.9075e-05
17:455814 A G 1.107797 -2.5335e-06
17:455940 C T 0.070853 -1.0863e-05
17:465775 A G 0.447882 -1.8180e-07
17:466471 C G 0.580892 2.0959e-05
17:472045 C T 0.452228 -5.6346e-07
17:472610 C T 0.831889 5.8399e-06
17:487437 A G 1.770994 6.4715e-06
17:491009 G A 1.042024 -1.7127e-05
17:503888 C A 0.102724 -2.8336e-05
17:505250 G A 1.914164 -4.7234e-05
17:507038 A G 0.407617 -8.5074e-06
17:513842 G A 0.023052 2.8616e-06
17:514849 A G 0.021630 -3.5253e-06
17:518400 C T 0.048282 2.9177e-05
17:518864 G T 0.099494 -1.6284e-05
17:533588 A G 0.156877 1.4550e-05
17:544388 A G 0.033630 1.0066e-04
17:554912 A G 0.948836 2.8039e-05
17:558860 T C 0.071937 -3.2781e-05
17:567702 C A 0.069999 1.7088e-05
17:567895 A G 0.151301 -4.6089e-06
17:568046 C T 0.311486 4.0439e-06
17:570430 T C 0.062420 1.7620e-05
17:573298 A G 1.047529 1.6380e-05
17:579370 C T 0.056705 -2.4483e-05
17:582832 C T 0.048532 2.7301e-05
17:585475 G T 0.200930 -3.5455e-05
17:587190 T C 0.027557 -2.1442e-05
17:600954 C T 0.225721 -1.1287e-05
17:612418 A G 0.054001 5.7960e-06
17:612507 G T 0.082074 9.1355e-07
17:617869 A G 0.479694 -1.3161e-05
17:618965 C T 0.709284 -2.1368e-06
17:619162 G A 0.764035 2.4193e-06
17:631380 T C 0.021224 2.2326e-05
17:632225 T C 0.087030 -5.1899e-06
17:635080 C A 0.989139 1.8909e-05
17:636947 G T 0.576300 2.8869e-05
17:640548 A G 0.194454 -5.4325e-05
17:641023 T C 0.084109 -1.4160e-05
17:642382 T C 0.076429 -2.6660e-05
17:644986 C A 0.523253 3.5721e-05
17:645019 T C 0.040213 1.0043e-05
17:648664 T G 0.064417 4.4479e-06
17:648916 C T 0.091798 -1.9451e-06
17:649232 T C 0.255644 5.0644e-07
17:649505 A T 0.516330 4.3597e-05
17:649547 C G 1.099267 -3.0264e-05
17:649935 C G 1.630271 -6.4807e-07
17:650206 T C 0.154508 -3.6741e-06
17:650518 A G 0.349137 3.3000e-05
17:656304 C A 1.953374 9.2326e-06
17:657815 A G 0.032416 -5.0718e-05
17:663472 A C 0.072031 -5.8866e-05
17:672284 A G 0.231090 -8.1637e-05
17:677226 T C 0.156764 -1.4924e-05
17:685640 T G 0.404615 -1.0651e-05
17:685752 A G 0.535172 2.4332e-05
17:692520 T C 1.646189 -1.4599e-05
17:693616 C G 0.047941 2.8732e-05
17:695061 A G 0.032332 -5.9124e-05
17:697050 G A 0.043040 -1.1303e-05
17:697903 T C 0.198223 -5.4324e-05
17:698814 A G 0.531283 2.2556e-05
17:700337 A G 0.106554 1.4620e-05
17:700596 A G 0.054965 4.7711e-06
17:702206 A G 0.063105 2.3335e-05
17:702404 C A 0.610722 -2.6739e-05
17:703708 C T 1.098621 -2.2569e-05
17:703956 A G 0.272471 -7.2333e-05
17:704201 T C 0.049418 -5.1639e-05
17:707174 G C 0.274240 -6.9383e-06
17:707329 C T 0.321110 -2.8058e-05
17:708223 A G 0.426057 1.2502e-05
17:708793 G A 1.156423 -1.9779e-05
17:709118 G A 0.354597 -8.0200e-06
17:709886 G A 0.235280 -3.7484e-05
17:709906 T C 0.206668 -4.2864e-05
17:710142 A G 0.349712 -4.1222e-06
17:710375 A G 0.058704 -5.3728e-05
17:710439 A G 0.022438 -1.4337e-05
17:710735 G A 0.289797 -1.6674e-05
17:712453 G A 0.184937 -1.4619e-05
17:712967 G A 0.706496 -6.6866e-06
17:714407 C A 0.170166 -2.7245e-05
17:717945 G A 0.077017 3.8502e-06
17:719564 T C 0.066968 1.5023e-05
17:720506 C T 0.141349 -9.8721e-06
17:723221 A G 1.191562 -2.5867e-05
17:725727 A G 0.118492 -2.3362e-05
17:726016 G A 0.115853 6.3526e-06
17:727194 A G 0.352841 1.7064e-06
17:727844 A G 0.839887 -2.4959e-05
17:728604 C T 0.219074 -8.6954e-06
17:729802 T C 0.094827 1.2492e-05
17:735983 G A 0.605924 5.9188e-07
17:736927 T C 0.067981 -4.8296e-06
17:737654 T C 0.088007 5.5101e-06
17:738187 G A 0.035000 -1.2543e-05
17:738801 T C 0.217649 -6.8923e-07
17:738853 T C 0.613659 -1.6825e-05
17:742047 G A 0.057217 -1.7330e-05
17:743406 C T 0.057146 -1.2498e-05
17:743921 T C 0.387675 -7.6445e-06
17:743960 T C 0.057156 -1.2958e-05
17:744449 C T 0.074359 2.7066e-05
17:745651 A G 0.086894 1.7477e-05
17:746881 G A 0.583083 -1.2094e-05
17:751753 A G 0.064968 1.8474e-05
17:754486 T C 0.056166 -1.8110e-05
17:755097 A G 0.361708 -1.3021e-05
17:755144 G A 0.108547 1.1507e-05
17:758766 A G 0.363737 3.7836e-05
17:759038 C T 0.386373 -1.5186e-05
17:759160 C T 0.218490 -3.0774e-06
17:772031 T C 0.126821 1.1747e-05
17:773313 A G 0.180289 -1.4455e-05
17:773498 T C 0.139019 -8.7934e-06
17:774611 T C 0.064449 -1.6818e-05
17:777057 A G 0.558026 5.4824e-06
17:779725 A C 0.213536 -3.7124e-05
17:781407 T C 0.194233 1.0126e-07
17:781533 C T 0.480545 -3.2753e-05
17:781948 A G 0.081366 -9.0374e-05
17:782116 A G 0.166413 -4.4196e-05
17:782899 T G 1.739422 1.2026e-05
17:782998 C T 0.448719 -2.6034e-07
17:784417 G A 0.152638 -2.7373e-05
17:786704 T C 0.340322 3.3121e-05
17:788242 T C 0.052810 -3.5942e-05
17:788291 A G 0.936758 7.7741e-06
17:790531 C A 0.235754 3.3107e-05
17:790568 A G 0.097255 -1.4727e-05
17:790745 T C 0.096012 -1.7577e-05
17:792332 A C 1.947642 1.1138e-05
17:793371 T C 0.384160 9.3156e-06
17:794038 T C 0.051258 3.5429e-05
17:799124 C A 0.875610 -4.0404e-06
17:800125 T C 0.313131 2.4459e-05
17:800593 C T 0.045562 2.0245e-06
17:803562 T C 1.624331 1.7299e-05
17:804010 G A 1.236059 1.1453e-05
17:810559 A G 1.137811 -1.2499e-06
17:811159 A G 0.714176 1.7649e-05
17:811874 T G 0.020293 -1.2158e-05
17:812461 T C 0.099423 9.9587e-06
17:816741 C A 0.253830 2.1453e-06
17:818076 C T 0.508004 -3.9490e-05
17:818476 C T 0.055559 -1.2598e-05
17:818521 G A 1.513129 2.3069e-06
17:819791 C T 0.148146 -1.5132e-05
17:820324 T C 0.583606 3.5436e-05
17:820392 G A 1.552806 3.1179e-05
17:821261 G A 0.022477 -1.2262e-05
17:822090 A G 0.059145 2.5397e-05
17:822732 G C 0.645423 2.6453e-05
17:822781 T C 0.128213 -2.1411e-05
17:826507 G A 0.141044 -7.3313e-06
17:827031 A G 0.858109 2.2958e-05
17:827139 A G 1.112374 1.6202e-05
17:827809 C A 0.109644 -3.8069e-06
17:828076 A G 0.190192 3.8059e-07
17:831667 T C 0.834301 -8.9297e-06
17:832367 A T 1.743249 2.4140e-05
17:833790 T G 0.721330 2.8625e-05
17:834348 G C 0.363247 -2.4841e-06
17:835856 T C 0.061713 -3.5931e-05
17:836982 A G 0.162230 8.9444e-06
17:839381 C T 0.484793 -5.4508e-05
17:839620 A G 0.037106 -3.2765e-06
17:839964 C T 0.110040 1.6969e-05
17:840805 T G 0.623867 -3.0906e-05
17:840897 G C 0.431481 1.7399e-05
17:847585 C T 0.091068 3.0593e-05
17:848239 A G 0.020949 -3.0673e-05
17:848269 T C 1.615483 -2.5014e-05
17:849832 C T 0.846177 -1.6790e-05
17:850055 T C 1.436826 -2.9584e-05
17:851888 G A 1.342912 -2.4501e-05
17:854643 T C 0.078435 -1.9768e-05
17:855088 T C 0.041686 -1.0511e-05
17:855330 C T 0.084414 -1.4402e-05
17:856865 C T 0.137642 -4.0250e-06
17:859581 T C 0.033662 -1.6809e-05
17:861277 A G 0.089192 -1.2621e-05
17:861533 C A 0.208564 2.1021e-05
17:862260 A G 0.245118 -2.9177e-05
17:865499 T C 0.028252 9.1936e-06
17:868895 G A 0.035850 1.4803e-06
17:873571 C T 0.322642 3.1442e-05
17:874596 C T 0.191423 -3.8195e-05
17:881476 G A 0.154806 -1.1904e-04
17:884901 T C 0.216195 -6.5190e-05
17:890022 T C 0.026476 -2.1368e-05
17:890238 A G 0.086160 3.8249e-06
17:890286 C T 1.029229 4.4045e-05
17:902802 A G 0.074316 -4.8000e-05
17:907315 T C 1.551638 -2.5143e-05
17:908352 T C 0.146380 3.4169e-05
17:908763 T C 0.495099 -1.2626e-04
17:910714 T C 0.053689 9.7433e-06
17:910857 G A 1.046087 6.0932e-05
17:911294 C T 0.990869 4.6231e-05
17:912914 A G 0.450673 -8.8644e-05
17:914623 A C 0.717282 -1.0467e-04
17:914803 T C 0.075761 3.3848e-05
17:914873 A G 0.069912 -4.7972e-05
17:916466 T C 0.794666 -3.8234e-05
17:916743 A G 0.085761 1.8760e-05
17:920116 A C 0.129304 1.9496e-05
17:923916 G A 0.407147 2.6062e-05
17:926121 A G 0.624344 2.3125e-05
17:927474 A G 0.040803 -2.7642e-05
17:927664 A G 0.391164 7.8149e-06
17:930876 A G 0.022588 -1.8137e-06
17:931002 C A 1.286765 3.0806e-05
17:931993 G C 1.302001 -1.1341e-05
17:932523 T C 1.164284 -2.6353e-05
17:936300 C T 1.033809 7.0980e-06
17:937582 G A 0.632793 -6.5983e-06
17:937871 G A 1.901872 1.3651e-05
17:938221 A C 0.077637 2.0211e-05
17:941214 T C 0.639165 7.0114e-06
17:941404 A G 0.024438 -3.7755e-05
17:943593 C T 0.035032 -1.3016e-05
17:947523 A G 0.425362 4.5268e-05
17:948060 G A 1.160941 5.2827e-05
17:948954 C T 0.735861 8.7889e-06
17:950479 C T 0.459680 -1.8229e-05
17:951002 T C 0.688602 5.3925e-06
17:953660 A G 0.084333 5.0447e-05
17:957551 C T 0.181630 5.6257e-05
17:958750 T C 1.779371 4.8404e-06
17:959286 C T 0.130940 -5.1557e-07
17:960178 A C 0.330662 -6.3456e-06
17:961900 A G 1.303004 -3.3649e-05
17:962146 T C 0.027736 3.6372e-07
17:971021 G A 0.472488 4.1232e-05
17:978653 C T 0.769504 -2.1336e-07
17:981239 A G 1.001951 -1.4691e-05
17:981569 T C 0.039138 -1.7320e-05
17:982040 G A 0.090711 -2.5939e-05
17:985868 T G 0.716178 -4.3431e-05
17:985920 T C 0.031926 -2.1904e-05
17:986021 A G 0.046941 6.7800e-07
17:990495 A C 0.081159 -1.4608e-05
17:990939 G A 1.043309 -7.2538e-06
17:990979 G T 0.609689 -1.5730e-05
17:992766 A G 0.025704 -2.5796e-05
17:997035 A G 0.777502 1.8572e-05
17:997552 T C 0.545695 -3.5344e-05
17:998548 C A 0.099835 4.2069e-08
17:998784 G A 0.242609 3.6341e-05
17:1004057 A C 0.079666 2.7009e-05
17:1004650 T C 0.058649 -6.4682e-06
17:1006337 C G 0.139746 1.2223e-05
17:1007540 G A 1.283870 -3.0432e-06
17:1009156 C T 0.472722 -3.8758e-05
17:1012214 A G 0.038797 7.8921e-06
17:1014897 A G 0.997634 4.4532e-05
17:1017389 A C 1.225007 -9.0550e-06
17:1018579 A C 0.068367 3.3466e-06
17:1018857 C T 0.225367 -2.4964e-05
17:1019684 C T 1.518047 -2.2888e-06
17:1023155 A G 1.513814 -8.7916e-06
17:1024001 A G 0.317305 -3.4473e-08
17:1031642 T C 0.053780 2.7967e-05
17:1037132 A G 0.027427 -3.4198e-05
17:1037159 C T 0.996073 3.3074e-05
17:1038188 G A 1.204717 4.9522e-06
17:1040957 T G 0.020760 -2.0154e-05
17:1040958 G T 0.076345 1.5549e-05
17:1042959 T C 1.767891 4.6352e-06
17:1044916 C T 0.828023 1.4269e-05
17:1048361 T C 0.046321 2.2424e-05
17:1057488 T C 0.294111 1.6867e-05
17:1058843 G A 1.753450 -3.0580e-06
17:1058861 G C 0.857946 -1.7720e-05
17:1060183 T C 0.189968 -2.6144e-05
17:1061023 A G 0.034964 -8.5562e-07
17:1061290 T C 0.037811 -6.0732e-06
17:1061694 T C 0.028375 1.1702e-05
17:1062130 A C 0.052086 -2.9351e-05
17:1064186 T G 0.072502 2.3306e-05
17:1065480 T C 0.092256 1.1307e-06
17:1065502 T C 1.679247 -2.5185e-05
17:1065676 T C 0.047714 7.6733e-06
17:1069782 A G 0.097060 1.8403e-05
17:1071061 G T 0.685288 -8.3501e-07
17:1071624 C T 1.054575 -6.8059e-05
17:1074479 A G 0.025528 -1.6243e-05
17:1075585 T C 0.085385 9.9980e-06
17:1076920 A G 0.041491 -3.1253e-06
17:1078271 T G 0.778995 4.0592e-05
17:1079582 C T 0.085021 4.9222e-05
17:1081522 T C 1.112416 -2.3920e-05
17:1084331 C T 1.762500 -6.2972e-06
17:1086064 T A 0.034578 -4.1499e-05
17:1088582 G A 0.068062 4.3277e-05
17:1089430 T C 0.118164 -1.0690e-05
17:1091895 T G 0.844197 -1.2741e-05
17:1093292 A G 1.407536 -5.6656e-05
17:1094361 G A 1.476757 -3.8095e-05
17:1095353 T G 0.151249 2.7151e-05
17:1096884 T C 0.105213 -1.0249e-05
17:1097384 G A 1.382923 1.9194e-06
17:1098724 C T 0.610378 5.7420e-05
17:1100767 T C 0.047551 -2.0041e-05
17:1101112 A G 0.035318 6.7374e-06
17:1104697 A G 0.024019 2.3734e-05
17:1104720 T C 0.330691 -3.1816e-06
17:1106115 A G 0.031971 1.9867e-06
17:1107919 A C 0.049564 -2.5385e-05
17:1121422 T C 0.113860 -8.0569e-05
17:1124701 A G 0.555322 -2.1162e-05
17:1125144 A G 1.121287 -1.2124e-05
17:1129572 T C 0.035519 -8.7739e-06
17:1131254 C T 0.706895 1.2475e-05
17:1135319 T C 0.201368 1.4757e-05
17:1136271 T G 0.386847 -3.1207e-05
17:1137522 T C 0.387951 -2.1960e-05
17:1137707 A G 0.252954 1.7388e-05
17:1139746 G T 0.142034 -7.9449e-06
17:1141032 G A 0.976140 -1.1927e-05
17:1148052 A G 0.169572 5.1751e-05
17:1148810 G A 0.433574 -9.3066e-05
17:1152909 T C 0.136091 1.6441e-06
17:1155524 T G 0.332480 -4.5355e-06
17:1159586 A G 0.276389 -8.4952e-06
17:1162198 T C 0.143138 -2.1633e-05
17:1162598 C G 0.077445 -2.5113e-05
17:1162674 A C 1.485092 8.2399e-06
17:1163844 G A 0.057938 -1.4656e-05
17:1164297 G C 0.242161 2.1906e-05
17:1165320 A C 0.623760 3.4431e-05
17:1167734 A G 0.049369 1.3957e-05
17:1168676 T C 0.701673 -3.3139e-05
17:1177002 A G 0.457950 -6.3900e-05
17:1180630 G T 0.074277 -9.2686e-06
17:1182638 G A 1.393446 -3.3112e-05
17:1183338 T C 0.169198 1.7666e-05
17:1183354 C T 1.465445 -6.7022e-05
17:1183464 G A 1.512240 -2.4630e-05
17:1183981 A C 0.321243 -9.4947e-06
17:1186281 A G 0.191335 -9.3388e-06
17:1191257 C A 0.065147 -1.1336e-06
17:1191526 A C 0.318065 9.7030e-06
17:1193163 T C 0.409646 -1.0363e-05
17:1197557 A G 0.834628 -1.4236e-05
17:1203681 T C 0.583457 -1.6333e-05
17:1204291 A G 0.772695 -1.5865e-05
17:1204412 T C 0.520994 -2.0782e-05
17:1207055 G A 0.279037 -2.8079e-05
17:1207083 A G 0.167946 -2.1337e-05
17:1207515 T C 0.315121 1.0183e-06
17:1209162 G A 1.396906 -3.3728e-05
17:1209363 G A 0.382300 -2.1138e-05
17:1210305 G C 1.251909 -7.6026e-06
17:1210412 T C 1.307513 -1.3706e-05
17:1211121 T C 0.081928 1.7260e-05
17:1218354 G A 0.678650 -1.4285e-06
17:1219490 A G 0.158062 -2.2173e-05
17:1219685 G A 0.275528 6.4433e-07
17:1220321 T G 0.375691 -2.8019e-05
17:1223254 T C 1.415998 1.7772e-05
17:1225940 G T 1.162960 1.6426e-05
17:1233340 T C 0.027447 1.1216e-05
17:1234046 G C 1.159607 1.9898e-05
17:1235727 A G 0.306409 -4.6097e-05
17:1235766 A C 0.279907 4.5872e-05
17:1243440 C T 0.601938 2.3850e-05
17:1243589 G A 0.765307 4.2575e-05
17:1255502 C G 0.583200 6.1877e-05
17:1263759 C T 0.034425 -1.5633e-05
17:1267857 A G 0.751935 1.0743e-04
17:1270427 T C 1.285814 3.7506e-05
17:1270562 G A 0.439170 -1.5081e-05
17:1271021 G A 0.020647 -2.8653e-05
17:1272933 T C 0.088267 -2.5110e-06
17:1278035 G T 0.047051 5.0529e-05
17:1278627 A G 0.171396 2.0456e-05
17:1278919 A G 1.956499 5.0012e-06
17:1281864 G A 0.304585 -3.2052e-05
17:1281931 A G 0.020643 4.8966e-06
17:1289066 C T 0.037509 -8.4707e-06
17:1292161 C T 0.069386 -2.6215e-05
17:1307664 G A 1.298009 2.3352e-05
17:1308877 G A 0.028748 6.8265e-06
17:1312046 T G 0.235589 -2.7541e-05
17:1314588 G T 0.131290 2.8735e-05
17:1314676 G T 0.233907 3.0836e-05
17:1314893 G T 0.033078 2.0998e-05
17:1321548 G T 1.267498 5.9655e-05
17:1324417 C T 0.204558 1.7379e-05
17:1326656 G T 0.041527 -3.4380e-05
17:1331384 G A 1.427638 5.1901e-05
17:1333995 G A 0.172503 4.0804e-07
17:1355551 C T 1.246280 6.1939e-05
17:1356602 T C 0.810259 2.1939e-05
17:1359890 T C 0.035587 1.0229e-05
17:1364598 C G 1.820529 4.8098e-05
17:1366223 T C 0.094833 -1.4400e-05
17:1369338 C T 0.209690 2.5867e-05
17:1371376 T C 0.068824 1.4805e-05
17:1372839 T C 0.021786 8.3329e-06
17:1373518 C T 1.471002 4.3413e-05
17:1374849 A C 0.175398 3.9554e-07
17:1375960 T C 0.124192 2.2247e-05
17:1378168 T C 0.085011 -6.0670e-05
17:1380104 G A 0.675210 -7.8437e-05
17:1381176 C A 0.027369 -1.9944e-05
17:1381891 C G 0.081775 1.2034e-05
17:1387472 T C 0.300599 -9.4306e-06
17:1391797 T C 1.041615 -6.3569e-05
17:1393983 A G 0.156209 -8.3774e-06
17:1394153 T C 0.219148 -1.2215e-05
17:1398306 A C 0.209609 2.5649e-05
17:1398412 A G 0.113279 -3.5691e-05
17:1398928 A G 0.157705 5.5564e-06
17:1403226 T A 0.474491 4.4548e-06
17:1411552 C T 0.038190 -6.9328e-06
17:1426233 C T 0.255385 6.4792e-06
17:1429408 T C 0.125221 3.3020e-05
17:1431191 A G 0.132498 4.8196e-05
17:1443351 C G 1.031695 8.9507e-05
17:1447756 T C 0.617330 1.1322e-04
17:1456318 A G 0.222326 -8.3038e-06
17:1456507 A G 0.123689 1.5925e-05
17:1457561 A G 0.092428 -1.5839e-05
17:1459675 A G 0.069104 -1.7391e-05
17:1462142 T C 0.132121 5.3944e-05
17:1462712 G A 0.589789 -2.1391e-05
17:1463808 C T 0.086897 -4.3421e-05
17:1469264 T C 0.073979 2.6714e-07
17:1471538 T C 0.057312 7.1841e-05
17:1471611 T C 0.488172 -1.1313e-04
17:1475033 A C 0.644939 -2.1208e-05
17:1477522 T G 0.123410 -1.2353e-05
17:1478234 A C 0.071334 -1.2556e-05
17:1485782 T C 0.051450 1.3256e-04
17:1487488 G A 0.391554 1.2373e-05
17:1487548 A G 0.363107 -8.2328e-07
17:1489236 A G 0.032851 -2.7615e-05
17:1490409 C T 1.939923 -1.1361e-05
17:1492084 C T 0.078611 6.2484e-06
17:1492513 C A 0.195759 -1.0922e-04
17:1492881 A G 0.215760 6.0560e-06
17:1493771 C G 0.105447 -3.5172e-05
17:1493816 A C 0.537333 8.7886e-06
17:1494567 A G 1.120547 3.0230e-05
17:1497626 G C 0.635461 6.4951e-05
17:1501251 C A 0.060707 2.1904e-05
17:1501332 T C 0.943175 1.3225e-07
17:1504790 C G 0.063956 1.3585e-05
17:1506379 C T 0.355794 -4.7318e-05
17:1506462 C T 1.945191 1.9640e-05
17:1509108 T C 0.446054 9.8608e-05
17:1509319 A G 0.045669 2.8469e-05
17:1510258 G A 0.710920 7.1868e-05
17:1517914 A G 1.268978 -3.4688e-06
17:1519662 A G 1.387071 -1.4616e-04
17:1520237 A C 1.232466 -3.4650e-05
17:1520606 A C 0.936648 2.4133e-06
17:1523256 A G 0.408055 8.2181e-05
17:1523967 A G 0.148918 1.0883e-04
17:1528323 A G 0.299022 -4.5817e-05
17:1531973 T C 0.634316 1.2025e-04
17:1534263 G A 0.504184 -5.7453e-05
17:1537078 A G 0.044974 3.1545e-06
17:1538669 T C 0.290203 1.0515e-04
17:1538714 G T 0.039693 -4.0436e-05
17:1539651 G A 1.290855 -8.5467e-05
17:1540027 T C 0.066101 1.5565e-07
17:1540106 A G 0.321019 -8.7036e-06
17:1541271 T C 0.069532 6.4688e-06
17:1542190 A G 1.181627 -9.5860e-05
17:1550106 T C 1.307675 1.1377e-05
17:1551223 T C 0.067886 -1.3093e-05
17:1563933 T C 0.055861 1.3421e-05
17:1565211 C T 0.051170 -3.3505e-05
17:1567689 T C 0.109254 2.4813e-05
17:1573361 C T 0.455578 8.4358e-06
17:1574342 G A 0.404758 1.8987e-05
17:1577985 C A 0.036204 2.6429e-05
17:1580774 C T 0.073836 -8.6729e-06
17:1583415 A G 0.331068 2.6259e-05
17:1583598 T G 0.055926 -1.3424e-05
17:1585405 G T 0.045558 -5.9727e-06
17:1587639 C T 1.335722 4.2545e-05
17:1588141 A G 0.033026 3.2941e-05
17:1588378 T C 0.243658 -2.3669e-05
17:1594411 G C 0.024301 2.2434e-05
17:1602084 T C 0.103042 3.3933e-05
17:1605567 C G 1.847641 1.0719e-05
17:1606452 G A 0.223339 -1.8788e-06
17:1606484 G A 0.137386 1.7085e-05
17:1607766 G T 0.043377 -3.3720e-05
17:1609787 T C 0.933990 -2.0516e-05
17:1611433 G A 1.822265 -1.3803e-06
17:1612777 C G 0.372280 -1.5175e-05
17:1614709 C G 0.059730 -2.7482e-06
17:1616093 A G 0.674057 1.1041e-05
17:1618262 T C 0.363954 5.1812e-05
17:1618363 C T 0.372738 4.2306e-05
17:1619248 A G 1.436927 6.6594e-06
17:1619815 C T 0.058139 5.1553e-06
17:1621714 A G 0.399493 1.2451e-05
17:1622177 A G 1.037723 -2.7015e-06
17:1623675 G A 0.554884 -2.1683e-06
17:1626478 A G 0.603461 -1.9783e-05
17:1630208 T C 0.520270 -3.8950e-06
17:1634104 T C 0.180562 1.6887e-05
17:1637302 G A 1.477289 2.2915e-05
17:1639074 A G 0.092308 -2.8371e-06
17:1648294 T C 0.467295 2.6981e-05
17:1648502 T C 0.436690 1.6500e-05
17:1649022 T C 0.120625 -1.9386e-05
17:1650203 T C 0.083989 4.6731e-05
17:1651780 G A 1.477325 3.1168e-05
17:1656215 A G 0.562391 -1.2391e-06
17:1657653 A G 0.376431 2.0985e-06
17:1657899 T G 0.935531 2.4111e-05
17:1658155 A G 0.066341 7.9775e-07
17:1659387 A G 0.046445 -2.7432e-05
17:1660611 T C 0.185363 -4.9763e-05
17:1660801 C T 0.921445 -4.1331e-05
17:1665603 A G 1.205058 -1.7327e-05
17:1665699 A G 0.035467 -7.1163e-06
17:1666659 G A 0.132443 -5.7221e-05
17:1669337 T C 0.056497 -6.8519e-06
17:1670499 C A 0.142823 3.4258e-05
17:1671033 G C 0.035418 -2.5602e-06
17:1673276 T C 1.282585 7.0615e-06
17:1674429 C T 0.607722 -1.8774e-05
17:1675127 T C 1.418001 -1.2345e-05
17:1679504 T C 0.027768 2.5531e-05
17:1683043 T C 0.065864 1.3590e-05
17:1684605 T G 0.060794 -1.3186e-05
17:1686410 C T 1.424518 -1.3268e-05
17:1686600 A G 0.771773 1.1888e-05
17:1690427 A G 0.590591 -2.0096e-05
17:1690752 A G 0.642868 -3.3998e-05
17:1694963 G T 0.044562 -6.0513e-05
17:1697830 T C 1.633981 1.8459e-05
17:1703543 C G 0.590559 3.5036e-05
17:1703982 T C 0.189719 8.2507e-05
17:1712504 T C 0.088829 1.8084e-05
17:1714082 G T 0.055747 3.9257e-05
17:1714344 C T 0.398938 -9.0924e-06
17:1721861 T C 0.189751 9.9533e-05
17:1727676 T C 1.607414 2.9508e-05
17:1729869 A G 1.019014 -8.3751e-06
17:1735640 T C 0.457408 -1.3893e-05
17:1747450 G A 0.060768 6.2273e-06
17:1755317 A C 0.101474 9.9322e-06
17:1755536 A C 1.848767 -7.5967e-05
17:1769069 T G 1.822898 -9.4852e-05
17:1782952 G A 0.241535 -3.0497e-05
17:1787537 C G 0.156319 2.6861e-05
17:1788646 G A 1.607544 -1.0676e-05
17:1789263 A G 0.749078 -3.5414e-05
17:1794208 C T 1.872553 -5.0364e-05
17:1794543 T C 0.997640 2.6322e-06
17:1795180 C T 0.336991 -4.2082e-05
17:1799377 C T 0.023237 4.1075e-07
17:1800087 G A 0.594885 -6.3055e-06
17:1800217 C G 1.611588 -2.3451e-05
17:1800932 C T 0.459963 -1.3064e-04
17:1801137 T G 0.094564 4.8695e-05
17:1801189 T C 1.181429 3.1938e-05
17:1801263 C T 0.431341 -9.9857e-05
17:1802418 A G 0.410477 -8.0930e-05
17:1807705 G A 1.220762 4.7565e-05
17:1810600 T C 0.028453 1.0602e-05
17:1811491 T G 0.161191 -1.3169e-05
17:1812827 G T 0.065277 6.1045e-06
17:1813507 G A 0.147877 -7.5112e-06
17:1813900 G C 0.247851 -3.1166e-05
17:1816762 A G 0.331902 -3.2391e-05
17:1820750 A G 0.055244 1.2912e-05
17:1829252 C T 0.442637 -2.4797e-05
17:1829329 A G 0.469824 8.0904e-05
17:1830836 T C 0.310158 -2.0191e-04
17:1834626 G A 0.815997 -2.4101e-05
17:1838352 T C 0.628077 -4.9258e-05
17:1840468 T C 1.468610 -9.4936e-05
17:1840677 T C 0.029310 1.6712e-05
17:1841037 A G 0.035094 -2.1932e-05
17:1843646 A G 0.128148 1.4322e-05
17:1844519 A G 0.369625 -5.7971e-05
17:1857412 A G 1.095930 6.4461e-06
17:1860638 C T 1.719837 -7.5351e-05
17:1862768 T C 1.787207 -1.4270e-04
17:1863633 G A 0.041183 -2.8383e-05
17:1863804 T C 0.031855 -2.5017e-06
17:1864328 G A 0.599783 -4.3733e-05
17:1864635 A G 0.300320 -1.1150e-05
17:1871743 T C 0.065348 -6.5299e-06
17:1871883 T C 0.709898 -3.8471e-05
17:1872170 C T 0.201322 7.6089e-06
17:1874013 A G 0.083755 -2.7478e-06
17:1874161 G A 0.465588 -8.6481e-06
17:1880289 C T 0.061395 2.7694e-06
17:1880562 G A 0.455980 4.2785e-05
17:1881973 T G 0.024240 -3.6462e-06
17:1886817 A C 0.361491 1.6439e-05
17:1887642 C T 1.901937 -3.8341e-07
17:1888836 T C 0.311242 -1.2948e-05
17:1891126 A G 0.262444 3.7047e-05
17:1892031 G C 1.022958 -8.2069e-06
17:1897129 C T 0.155641 2.0204e-05
17:1897820 G A 1.038155 5.5591e-07
17:1900020 T C 0.118284 -9.4616e-06
17:1907864 A G 0.034409 3.0659e-05
17:1912473 A G 0.621952 1.5675e-05
17:1917474 C T 0.348654 5.4318e-05
17:1917823 G A 0.078361 2.6891e-05
17:1919107 T C 1.477779 -3.2529e-05
17:1923056 T C 0.622455 2.0010e-05
17:1925859 G A 0.075910 3.1090e-05
17:1926337 C T 0.901957 -1.0079e-05
17:1926482 T C 0.069707 2.8462e-05
17:1939971 A G 0.159529 1.9716e-05
17:1940232 G A 0.362007 -4.0228e-05
17:1940437 A C 0.054728 6.0277e-09
17:1943818 A G 0.042339 4.3602e-07
17:1943880 G C 0.183801 6.6832e-05
17:1946503 G C 0.375286 1.4889e-06
17:1948601 T C 0.816104 -2.6935e-05
17:1956724 G A 0.082986 -8.6691e-06
17:1957893 A G 0.177472 1.1806e-04
17:1961863 T C 0.023548 -2.8117e-05
17:1965542 A G 1.480541 5.8550e-05
17:1971600 A G 0.040193 1.3371e-05
17:1978484 C T 1.199686 5.2213e-05
17:1979564 A G 0.040242 -2.0522e-05
17:1984540 G A 0.238890 7.3089e-05
17:1989428 C T 0.204182 -6.0893e-06
17:1990959 A C 1.305448 8.1105e-05
17:1994130 C T 0.182746 -1.9510e-06
17:2014311 G A 0.139408 -2.5268e-06
17:2015058 G T 0.040738 -3.6161e-06
17:2016890 C T 0.038327 3.1809e-06
17:2017079 A C 0.592409 7.2160e-05
17:2027644 T C 0.337679 -5.5554e-06
17:2056647 C T 0.245952 2.3659e-05
17:2082366 T C 0.034763 -1.8062e-05
17:2084008 A G 0.595654 7.8037e-05
17:2090216 C A 0.069789 -2.5003e-05
17:2092064 A G 0.629444 1.3035e-04
17:2092196 G A 0.040807 1.1670e-05
17:2094807 A G 0.200118 1.9670e-04
17:2095712 A C 1.017930 -2.9127e-05
17:2117945 G A 0.707373 8.0947e-05
17:2124327 T C 1.920818 2.4803e-05
17:2124612 C G 0.043014 -2.8020e-05
17:2126504 C G 0.702419 8.8942e-05
17:2142502 C G 0.198249 -5.7218e-06
17:2143460 T G 0.704224 6.9250e-05
17:2170581 T C 0.038080 1.1098e-05
17:2202323 C T 0.084839 -1.2814e-05
17:2202943 C T 0.555049 -3.4802e-04
17:2203025 G T 0.739422 2.5109e-05
17:2203167 G T 0.605256 -1.7010e-04
17:2203175 G C 0.691257 1.9193e-05
17:2203453 G A 1.246929 -9.1552e-05
17:2207425 T C 0.689138 1.9459e-05
17:2211416 A C 1.276100 -4.8857e-05
17:2213578 A G 0.035620 2.9542e-05
17:2227655 T G 0.087767 -7.3671e-06
17:2236404 C T 0.215747 6.0730e-06
17:2237614 A G 0.487802 4.1375e-05
17:2242417 G A 1.503028 3.6013e-05
17:2243721 G A 0.545860 3.6736e-05
17:2247599 T C 0.072138 -4.1501e-05
17:2247736 C T 0.033909 1.5338e-05
17:2248331 C A 0.229717 2.9695e-05
17:2252369 A G 0.103727 -3.4036e-05
17:2254137 C T 0.109488 2.9882e-06
17:2255138 C A 0.819818 9.6507e-06
17:2262703 T C 0.911421 -1.2512e-06
17:2264163 T C 0.076601 3.8957e-05
17:2266812 C T 0.911860 -5.6512e-07
17:2268311 A G 0.918072 1.1594e-06
17:2275844 C T 0.184908 -5.5191e-05
17:2278685 T G 0.069000 -2.4597e-05
17:2280152 A G 0.044409 -3.7654e-05
17:2280934 C T 1.610189 7.1708e-05
17:2282779 A G 0.027800 3.4841e-05
17:2284298 T C 0.030313 8.1860e-05
17:2285665 T C 0.090786 -1.3912e-05
17:2292883 T C 0.388321 -5.2341e-06
17:2292916 C T 0.090046 4.2480e-06
17:2293420 G A 1.060450 1.0405e-04
17:2295405 T C 0.713695 1.0066e-04
17:2300929 A G 0.045224 -3.3212e-05
17:2301667 C A 0.028547 1.5198e-05
17:2302387 C T 0.670065 1.8492e-05
17:2307902 T C 0.110339 1.0744e-05
17:2309117 A G 0.578163 8.2679e-06
17:2310332 A G 0.103039 -1.7107e-05
17:2314024 A G 1.408221 7.3409e-05
17:2314074 C T 1.847375 7.1448e-06
17:2316938 C T 0.918079 3.0509e-05
17:2318177 G A 1.354915 5.9945e-05
17:2318550 C G 0.489526 1.7123e-05
17:2320175 G A 0.508082 -1.2077e-05
17:2322216 C T 0.144754 -3.3055e-06
17:2323517 T C 0.156884 1.5406e-05
17:2332777 T C 1.326391 6.2393e-05
17:2337894 A G 0.257543 1.7236e-04
17:2349696 T C 0.043773 1.7889e-06
17:2355517 C A 0.191419 4.7976e-06
17:2359952 G A 0.201014 -3.9241e-05
17:2361562 T C 0.043403 1.8985e-05
17:2369872 T C 0.100023 -1.0939e-05
17:2372858 C A 0.049272 8.3829e-06
17:2377312 T C 0.498627 4.4044e-04
17:2385240 C T 1.234014 1.5567e-05
17:2389494 G A 0.083700 -2.1553e-06
17:2393441 C G 1.643897 -1.8510e-04
17:2399542 C T 0.110387 -2.2418e-05
17:2403991 A C 1.487922 -5.2621e-05
17:2411706 T C 0.155134 7.3840e-07
17:2427726 A C 1.860514 8.2481e-06
17:2428508 T C 0.293858 3.2134e-05
17:2439010 T C 0.162609 -4.1290e-06
17:2445904 G A 0.373906 -4.2411e-05
17:2450624 C T 0.692507 1.0637e-05
17:2453471 G A 0.161834 -3.1116e-06
17:2457644 T C 0.050817 -1.0710e-05
17:2464151 A G 0.040774 1.1576e-05
17:2464375 A G 0.232489 1.8863e-05
17:2474929 G A 0.976166 1.4354e-06
17:2475739 T C 0.291907 -6.2807e-06
17:2483395 C T 0.026359 3.4977e-06
17:2492138 C G 0.297675 4.5032e-06
17:2495140 A G 0.036918 -1.2631e-05
17:2509165 C T 0.025519 -5.9027e-06
17:2520420 G A 0.030813 -1.9197e-05
17:2554288 A G 0.678222 -9.0481e-06
17:2559018 C T 0.067659 1.3118e-05
17:2559056 T C 0.502960 -7.5931e-05
17:2561868 T C 0.121822 1.6645e-05
17:2563210 G A 1.299249 1.1514e-05
17:2574821 A G 1.002954 -4.5219e-05
17:2575619 A G 0.073628 -1.4770e-05
17:2586229 G A 1.834077 -3.1120e-05
17:2589022 T C 0.648649 3.8271e-05
17:2591940 C G 1.251113 9.0217e-05
17:2600186 A G 0.216295 -5.5978e-05
17:2608488 G A 1.240399 8.9127e-05
17:2618181 C G 1.056104 4.3877e-04
17:2619416 C T 1.447521 9.7213e-05
17:2624993 G T 0.160444 -2.3084e-05
17:2628962 A G 1.615165 1.8034e-05
17:2629084 A G 0.045013 1.8626e-05
17:2630744 G T 0.115032 1.6362e-04
17:2632819 A C 0.102860 -6.6448e-06
17:2633324 A G 0.281277 -3.4182e-06
17:2634348 T C 0.033786 2.0235e-05
17:2635576 T C 0.024224 1.4523e-06
17:2638175 C A 0.066773 -2.3139e-05
17:2638329 T C 0.046944 9.8342e-06
17:2641105 T C 0.979032 -1.2894e-05
17:2641288 A C 0.157390 3.4989e-05
17:2646348 G A 0.808873 -2.2815e-05
17:2654246 C T 0.450134 -1.7541e-05
17:2664026 A G 0.575784 7.7532e-06
17:2666380 C T 0.191848 7.8493e-05
17:2679179 G A 0.684100 9.5776e-05
17:2680722 A G 0.036246 -2.8866e-05
17:2681972 T C 0.251574 -3.0967e-06
17:2682167 C T 0.704737 4.5794e-05
17:2684169 C T 0.466062 1.5693e-04
17:2692321 A G 0.739665 4.7442e-05
17:2696336 T C 1.311200 -8.1233e-06
17:2699159 T C 0.181854 -3.5949e-05
17:2699935 C T 1.539846 4.6091e-05
17:2700945 T C 0.047671 -5.5975e-05
17:2701998 A G 0.506621 5.5398e-05
17:2703400 G C 0.304760 -6.3933e-05
17:2703907 C T 0.093087 -2.3278e-05
17:2705166 T C 1.687979 -3.6282e-05
17:2705324 G A 0.021731 1.4846e-05
17:2706547 T G 0.572528 -1.2858e-06
17:2706593 C T 0.442513 -3.1792e-06
17:2707709 T C 1.246832 6.7977e-05
17:2707991 G A 0.905744 5.2918e-05
17:2714118 C T 0.974241 3.9158e-05
17:2714251 G A 1.622786 6.1875e-05
17:2714842 G T 0.300226 8.5549e-06
17:2715741 G T 0.165449 4.8039e-06
17:2715814 T C 0.982888 5.1375e-05
17:2719426 A G 0.176430 2.7182e-05
17:2730682 T C 0.344129 -3.2891e-06
17:2734137 A G 1.594762 5.6066e-05
17:2737057 A G 0.368086 3.0247e-05
17:2739061 C A 1.479256 9.9501e-05
17:2740724 A G 0.029086 -3.9769e-06
17:2740799 T C 0.992090 1.6745e-05
17:2745266 A G 0.208100 -1.4122e-06
17:2752965 T G 0.057880 -4.3736e-05
17:2753106 T C 0.034915 -3.0697e-05
17:2754856 G T 0.622235 -9.8459e-06
17:2756359 C A 1.660720 1.1359e-05
17:2759665 A C 0.229477 3.6903e-05
17:2761119 T C 0.181854 -4.4152e-05
17:2761584 G A 0.096618 3.0533e-05
17:2761730 C A 0.026596 1.3391e-05
17:2766970 G A 1.234245 4.9734e-05
17:2771443 A C 0.167205 5.0530e-06
17:2771512 T C 0.118320 -1.5642e-05
17:2775742 A G 1.015655 -1.1348e-05
17:2777685 A G 0.082003 2.1039e-05
17:2778898 C T 0.425349 -2.2583e-05
17:2780737 G T 0.112078 -2.7360e-06
17:2781172 T G 0.025077 2.5150e-05
17:2781510 G A 1.305627 -1.4995e-05
17:2786956 A G 0.443097 9.8173e-06
17:2788190 T C 1.145673 -4.3382e-06
17:2789173 A C 0.035136 -2.8908e-05
17:2789787 C T 0.039619 1.2363e-05
17:2792372 C T 0.036727 1.0152e-05
17:2792503 C A 1.024941 1.9562e-07
17:2793612 C T 0.408805 1.8756e-06
17:2794275 T C 0.551868 -3.2919e-05
17:2798270 C T 1.822908 2.8313e-05
17:2798317 A G 0.706873 2.2723e-05
17:2798656 C A 0.412256 -1.1559e-05
17:2804487 A G 0.083022 1.0250e-07
17:2804858 T C 0.576614 -9.2215e-06
17:2808501 A G 0.021789 -2.3246e-06
17:2809192 C T 0.865704 -2.1751e-05
17:2812445 G A 0.506735 1.2118e-05
17:2813402 C T 0.111939 2.0455e-05
17:2815006 T G 1.749786 -5.4275e-05
17:2819869 T C 0.186609 1.9324e-07
17:2822291 G A 0.227789 1.5980e-05
17:2823815 T C 0.130073 1.1275e-05
17:2824429 A G 0.369112 -1.5163e-04
17:2825605 C T 0.816445 -1.0903e-05
17:2831051 C T 1.770767 -1.8304e-05
17:2832220 T G 0.020942 -1.7298e-05
17:2832984 T C 0.042222 -1.7049e-06
17:2835352 A G 1.100176 1.0568e-05
17:2835592 A G 0.127003 -1.1129e-05
17:2840931 T C 0.287006 -8.0783e-05
17:2841595 A G 0.249159 4.0645e-05
17:2843998 G A 1.795500 -4.7360e-06
17:2846004 A G 0.679656 4.9966e-07
17:2846682 C A 0.047490 -6.4941e-06
17:2847986 T C 0.046847 -6.4921e-06
17:2849546 C T 0.036142 -2.2469e-05
17:2850739 G C 1.918374 -9.3665e-06
17:2851323 C T 1.945740 -1.5222e-05
17:2852185 A G 0.041563 -1.4863e-05
17:2859307 T C 1.305134 4.9173e-05
17:2861252 A G 0.049518 -1.2939e-05
17:2864117 C T 0.212735 3.2869e-06
17:2865008 G A 0.499266 -2.9182e-05
17:2868484 A C 1.051453 1.4745e-05
17:2869541 G A 0.509552 3.1518e-05
17:2870382 A G 0.263486 -8.6407e-05
17:2873802 C T 1.370138 7.1312e-05
17:2877969 C A 0.476575 -2.0914e-06
17:2878222 C T 1.279186 8.2132e-05
17:2883588 A C 0.635718 1.4703e-05
17:2888132 T C 0.054420 -1.0617e-05
17:2889663 G A 0.341159 1.0730e-04
17:2889709 A G 0.391784 2.5655e-05
17:2891612 T C 0.113980 1.0881e-05
17:2893021 T C 0.418260 1.0968e-04
17:2893576 G T 0.296954 4.2159e-06
17:2893665 G A 0.728844 2.7719e-05
17:2898095 C T 0.152294 -1.4118e-05
17:2903224 G A 0.148477 3.5832e-05
17:2903658 A G 0.101792 1.7760e-05
17:2906710 G A 0.190855 -5.7195e-05
17:2908162 A G 0.043991 -4.6011e-05
17:2910484 A G 0.370287 -3.6299e-05
17:2915589 C T 1.863623 6.8137e-05
17:2918187 C T 1.397026 3.1087e-05
17:2918561 C A 0.097157 1.8568e-07
17:2918626 T C 0.395806 2.5590e-05
17:2921603 G A 0.060924 -5.1366e-05
17:2923767 G A 1.903628 7.0119e-06
17:2929392 A G 0.853094 3.4815e-06
17:2931387 T C 0.161889 -6.4796e-06
17:2931595 C T 0.024879 -1.7939e-06
17:2933889 C G 0.155150 7.6946e-06
17:2938080 T C 0.034338 1.7284e-05
17:2938670 A G 0.062089 -1.1067e-05
17:2939229 T C 0.043595 -1.5160e-05
17:2939439 G A 0.223550 1.3395e-05
17:2939533 C T 0.031050 -3.2808e-05
17:2939582 A G 0.705526 3.5720e-05
17:2939694 C T 0.153385 -6.7623e-06
17:2940061 G A 0.088689 -1.6538e-06
17:2940662 T C 0.133173 3.7768e-06
17:2941209 A G 0.173983 6.2373e-06
17:2942568 A G 0.844671 -1.6513e-05
17:2946528 G A 0.218016 1.1815e-04
17:2946940 A G 0.586066 -4.1728e-05
17:2947462 A G 0.437933 2.9665e-06
17:2953418 G A 0.782763 1.2356e-05
17:2965238 A T 0.257563 -4.6536e-06
17:2966154 A G 0.068470 -2.9356e-05
17:2980532 G A 0.195103 1.4122e-05
17:2985207 T C 1.108229 -1.2734e-06
17:2986267 G A 0.140635 1.4372e-05
17:2986283 T C 0.248478 6.7488e-06
17:2994231 A G 0.030017 1.7809e-05
17:2995227 C T 0.036009 -1.5764e-05
17:2995253 A C 0.030764 5.0321e-06
17:2995572 A G 0.130093 3.7476e-06
17:2996217 T C 0.141985 1.3362e-05
17:3005292 T G 0.022860 1.7461e-05
17:3019725 C T 0.131443 6.8045e-06
17:3020836 G T 0.034208 1.5383e-05
17:3024951 C T 0.722401 7.9110e-06
17:3027595 C A 0.061379 1.4088e-05
17:3029554 C T 0.236773 -6.2806e-06
17:3034349 A G 0.259809 3.6789e-05
17:3035106 G A 0.190300 -2.1349e-06
17:3035300 T G 0.312190 3.1841e-05
17:3038006 T C 0.138360 3.1248e-06
17:3048501 G A 0.053352 8.8805e-06
17:3056999 A G 0.036369 -1.6129e-05
17:3057413 C T 0.317617 3.0736e-05
17:3058494 T C 0.023815 6.8723e-06
17:3060524 C T 0.064397 1.9246e-05
17:3061943 T C 0.099848 4.1328e-05
17:3063414 C T 0.211550 1.8237e-05
17:3065034 G A 1.697005 -1.6824e-05
17:3066630 A G 0.025636 -3.4885e-05
17:3070476 C A 1.834021 -3.9432e-06
17:3087577 A C 0.762221 1.8979e-05
17:3087812 T C 0.371696 -1.6096e-05
17:3087992 T C 0.145426 1.2077e-05
17:3093878 G A 0.558217 1.9252e-06
17:3099720 G A 0.039862 -2.4379e-05
17:3101590 T C 0.512393 -5.7327e-06
17:3101691 T G 0.750730 2.6185e-05
17:3102110 A G 1.878794 2.2326e-06
17:3102532 T G 0.153940 -9.7334e-06
17:3112187 C A 0.579510 5.8457e-05
17:3119008 C T 1.845174 1.2842e-05
17:3119297 A G 0.133556 9.4255e-06
17:3119611 A G 0.143099 -3.0597e-05
17:3119673 G A 0.597813 1.7301e-06
17:3119767 T C 0.989188 -2.7005e-05
17:3133481 G A 0.618817 7.2052e-08
17:3159496 G A 0.516093 -3.7389e-05
17:3162280 C T 1.088348 -2.0199e-05
17:3165109 A G 0.038168 -1.5342e-05
17:3171043 C A 0.059762 -1.3004e-05
17:3171902 A G 0.066481 6.3746e-06
17:3179711 T A 1.134991 6.9379e-06
17:3181284 A C 0.042524 2.8031e-06
17:3182396 C A 1.381518 7.3876e-06
17:3183985 C T 0.213494 -1.8879e-05
17:3185299 G A 0.119709 -1.6580e-05
17:3185908 C G 0.062119 2.0747e-06
17:3195503 T C 1.103597 1.9269e-05
17:3196819 G T 0.204893 -6.8166e-06
17:3199177 C T 0.034075 6.3362e-06
17:3205886 C T 1.105785 1.5666e-05
17:3213690 C T 0.259338 -2.8376e-05
17:3213962 G A 0.162025 -2.8549e-05
17:3214106 A C 0.178345 -1.7136e-05
17:3214181 G T 0.804037 -2.7909e-06
17:3214314 A G 0.126944 5.6857e-06
17:3220544 A G 1.105778 1.4296e-05
17:3239867 A C 0.126694 1.2996e-05
17:3250364 C G 0.044672 3.2269e-06
17:3262503 C T 0.040076 -5.2951e-06
17:3268520 C T 0.793127 -8.8972e-07
17:3287473 C G 0.048648 1.6020e-05
17:3288007 G A 0.025470 8.4757e-06
17:3298084 G A 0.758267 -2.9451e-06
17:3301278 T C 0.068925 -1.2052e-05
17:3303409 C T 0.120576 1.1982e-05
17:3304813 T C 0.044357 -2.4246e-05
17:3318050 T C 0.525178 -2.5408e-06
17:3321582 T C 1.104480 -1.3266e-05
17:3322492 T C 0.341782 1.1619e-05
17:3324720 G A 0.026853 -1.3128e-05
17:3324810 G A 0.446863 8.7434e-06
17:3340445 T C 1.856369 -1.1252e-05
17:3342315 A G 0.420068 -2.4151e-05
17:3343748 T C 0.041462 -2.1015e-07
17:3344802 G A 1.367574 4.1768e-06
17:3350852 G T 0.055400 -4.1769e-06
17:3352331 T C 0.386013 2.6517e-05
17:3352438 G C 0.026587 1.1101e-05
17:3373024 A G 1.787918 -2.1200e-05
17:3376128 G A 0.024863 -1.0284e-05
17:3376682 A G 1.096102 -1.7887e-05
17:3387899 T C 1.527486 3.0385e-05
17:3390008 T G 1.855746 -5.3759e-06
17:3393068 C T 0.323148 -3.3118e-05
17:3393444 G A 1.737611 3.0478e-06
17:3393604 C T 0.430241 -1.9113e-05
17:3393962 C T 1.052563 -5.3824e-05
17:3394299 A C 1.714134 -5.2952e-05
17:3396397 C T 1.136331 -7.7593e-06
17:3397969 A G 1.814410 -1.1692e-05
17:3399695 T C 0.537350 -2.2354e-05
17:3407617 C A 0.585463 6.2254e-06
17:3408142 T C 1.965432 -2.6998e-05
17:3412305 T C 1.297386 1.6607e-05
17:3414482 C T 0.040313 -4.8902e-05
17:3418458 G A 1.623770 8.7998e-06
17:3418598 A G 1.777207 -2.0999e-05
17:3419524 A G 0.322606 -1.4221e-05
17:3419689 T C 1.426109 -1.8512e-05
17:3420993 A G 0.127876 -4.5219e-07
17:3423439 C T 0.971502 -1.3139e-05
17:3423548 A G 0.539252 3.0320e-05
17:3424183 G A 1.973670 1.7231e-05
17:3427458 A G 0.044994 3.3839e-05
17:3427705 G C 0.063755 -3.8502e-06
17:3428176 A G 0.512613 4.5393e-06
17:3429303 G A 0.942559 2.5050e-05
17:3430665 T C 0.247296 5.6812e-05
17:3433543 G A 0.254966 3.5337e-05
17:3434504 T C 0.963192 3.1167e-05
17:3434834 A G 0.037087 -3.0791e-05
17:3435062 G A 0.096748 2.6169e-05
17:3435691 T C 1.195529 7.8316e-05
17:3440229 T G 1.712004 -3.9630e-05
17:3443142 T G 0.045542 9.7897e-06
17:3444243 T C 1.048775 -1.6866e-05
17:3446885 C T 0.809253 -5.9204e-05
17:3448722 A G 0.728681 -8.9153e-06
17:3451154 A G 1.186418 1.0922e-05
17:3451254 A G 0.301067 3.2660e-05
17:3451747 T C 0.404696 1.9954e-05
17:3454817 T C 0.053777 1.4723e-05
17:3457075 G A 0.076397 1.0709e-05
17:3457259 G A 0.765268 -1.9792e-05
17:3457432 C T 0.032406 2.3817e-05
17:3460023 C T 0.737779 -1.7222e-05
17:3464190 A G 0.434853 6.8669e-06
17:3466596 G A 0.682474 -1.2141e-06
17:3472871 C T 0.868417 -2.3678e-05
17:3476990 A G 0.098598 -1.1526e-05
17:3477910 A G 0.120001 -2.7082e-05
17:3480447 C T 0.744940 -6.5506e-06
17:3480910 G A 0.099949 -6.9581e-06
17:3483421 T C 0.683480 -2.3793e-05
17:3484364 A G 0.037174 2.1730e-05
17:3484368 A G 0.880031 7.9707e-06
17:3486702 A G 0.700089 -1.9561e-06
17:3492998 A G 1.285827 -1.9432e-06
17:3493200 G C 1.523198 -2.8437e-05
17:3494361 A G 0.232025 -3.5219e-05
17:3494868 G A 1.251668 1.1365e-05
17:3495391 C T 0.076812 1.6493e-05
17:3498316 G A 0.552436 -3.3224e-05
17:3499068 T G 1.645124 -1.9747e-05
17:3505233 T C 0.544679 4.7008e-06
17:3509832 T C 0.898386 -2.1649e-05
17:3511955 T C 0.168322 3.5147e-05
17:3512087 T C 0.023299 -1.7921e-05
17:3514902 C T 0.207739 -1.4519e-05
17:3519954 T G 1.164054 -3.0723e-06
17:3526637 T C 0.206435 -1.4570e-05
17:3528614 T C 0.954610 -1.0195e-04
17:3529529 A G 0.733326 5.5278e-05
17:3530633 A G 0.779621 -3.9140e-05
17:3531490 A G 0.437969 1.0652e-06
17:3533213 A G 0.146361 4.2595e-05
17:3535755 C T 0.420075 -5.5546e-06
17:3542485 T C 0.146358 4.5724e-05
17:3554059 A G 1.037716 -1.1463e-08
17:3561396 T C 1.925534 -2.4547e-05
17:3563963 G C 0.512604 -4.8616e-07
17:3564378 T C 0.432415 -8.9133e-06
17:3565103 G A 1.286863 -1.3099e-05
17:3565328 G A 0.059658 -8.7016e-06
17:3565790 A G 0.031585 3.5231e-06
17:3568401 A G 0.093610 -8.6440e-06
17:3569570 T C 1.778518 -2.9246e-05
17:3571863 A G 0.054355 -1.1676e-05
17:3572239 T C 0.059045 2.0283e-05
17:3573602 A G 0.130687 -6.4126e-06
17:3575169 T G 0.033656 -1.4791e-05
17:3576181 T C 0.031283 -4.2962e-05
17:3576724 T C 0.043062 -2.2764e-05
17:3579767 T G 0.772386 2.4667e-06
17:3585777 G C 1.059967 -1.1002e-05
17:3587055 A C 0.148587 1.4772e-05
17:3594521 G T 0.267725 5.6018e-06
17:3597357 T C 0.174152 1.3240e-05
17:3598018 C T 1.599601 -3.4877e-05
17:3598381 A G 0.045662 -1.6369e-05
17:3599044 T C 0.606982 1.1355e-05
17:3606117 C T 0.036175 1.2913e-05
17:3606192 A G 1.044082 6.4405e-06
17:3606981 C T 0.052014 -1.9660e-05
17:3607831 G A 1.258313 -4.0752e-06
17:3617861 C T 1.014671 1.2692e-06
17:3620486 C T 0.066815 -1.7387e-05
17:3626816 A G 0.666504 -2.4889e-06
17:3627663 A G 0.035120 1.8935e-06
17:3628362 C T 1.098086 2.6274e-06
17:3630550 T C 0.130550 -6.1385e-06
17:3631241 G A 0.439485 -1.3381e-05
17:3632592 T C 0.655050 1.7780e-05
17:3632836 A G 0.686314 2.7694e-05
17:3635592 G A 0.041472 -7.2328e-06
17:3635740 G C 0.097897 -1.0391e-06
17:3636632 A G 0.135890 9.4821e-06
17:3637334 T C 1.395069 -2.8867e-05
17:3638939 A G 0.089747 -3.4904e-05
17:3640002 C T 1.043601 -3.8428e-05
17:3640880 A G 0.148373 -2.3962e-05
17:3643537 A G 0.063823 1.4657e-05
17:3645537 G A 0.157854 -7.7970e-06
17:3648532 G T 0.238802 -2.7003e-05
17:3649214 A G 1.607742 -5.3868e-05
17:3654006 G A 0.172334 8.4312e-06
17:3654980 G A 0.192228 3.9477e-06
17:3657175 C T 1.649029 -4.3439e-05
17:3658060 A G 0.031751 -1.9903e-05
17:3661052 A G 0.050414 -7.2244e-06
17:3664273 G A 0.102876 -7.9952e-06
17:3664975 G A 1.457726 -3.2984e-05
17:3670822 C T 0.165297 4.9267e-06
17:3676342 A G 0.370206 -1.1355e-05
17:3686109 A G 0.158322 -3.5032e-06
17:3686168 T C 0.040495 -3.0969e-05
17:3689826 T C 0.887344 1.8112e-05
17:3693400 G C 0.976494 1.3424e-05
17:3694554 T C 0.045266 3.5058e-05
17:3695981 A G 0.343272 -2.3006e-05
17:3699068 T C 1.485355 -3.6683e-05
17:3700119 T C 0.060875 -5.5296e-06
17:3703782 T C 0.168066 -2.0314e-05
17:3705526 T C 1.007861 1.9992e-05
17:3708034 A G 1.027349 -4.1255e-05
17:3709915 A G 0.024564 -2.1835e-05
17:3713092 A G 0.037927 4.2525e-05
17:3718106 C T 0.626860 2.0186e-05
17:3723610 C T 0.503791 6.5259e-05
17:3725986 C T 0.086777 -5.7445e-05
17:3726827 A G 0.961485 -2.4858e-05
17:3730663 T C 0.241184 -4.4419e-06
17:3733847 T C 0.062287 -4.5881e-05
17:3737151 C A 0.024551 -2.0983e-05
17:3738759 A G 0.086680 -1.8064e-06
17:3739530 T C 0.478175 2.9605e-05
17:3743892 T C 0.037411 -3.6422e-06
17:3747375 T C 0.065001 6.5848e-06
17:3760551 G T 0.033721 -5.0870e-05
17:3761120 T C 0.404985 -6.6520e-06
17:3762271 C T 0.490944 -1.4437e-05
17:3766380 A G 0.759546 -2.4365e-05
17:3769407 T C 0.684895 -3.0899e-05
17:3771261 G A 0.069526 -5.6599e-06
17:3773302 G A 0.038249 2.0283e-05
17:3773406 G A 0.816079 4.7738e-05
17:3774014 G A 0.128911 4.9840e-06
17:3774037 A G 0.050249 6.4343e-06
17:3775848 C T 0.920503 -2.0706e-04
17:3776867 T C 0.921341 -1.3638e-04
17:3776976 G A 1.696730 -7.6391e-05
17:3777282 A G 0.079896 -6.8072e-06
17:3783872 C T 0.797551 1.9044e-05
17:3784367 T C 0.031653 -2.0609e-05
17:3786907 A G 0.713222 -1.5940e-06
17:3787726 A G 0.141463 1.7834e-05
17:3788099 A G 0.143219 -3.7497e-05
17:3790498 A G 0.313362 1.4513e-05
17:3793198 G A 1.075952 1.8385e-05
17:3793303 G A 1.075232 1.9907e-05
17:3793409 C G 0.033344 -3.0868e-06
17:3793472 T C 0.574313 2.9066e-05
17:3797144 G C 0.032072 -5.6272e-06
17:3800118 A G 0.021234 -3.6958e-05
17:3803936 T C 0.180607 -9.8214e-06
17:3804073 G A 0.471401 -1.0277e-04
17:3808032 G A 0.772769 4.1410e-05
17:3809859 T G 0.036616 5.6759e-06
17:3810390 T G 0.058681 -3.5493e-05
17:3811533 T C 0.612805 3.7229e-05
17:3817178 T C 0.393969 1.8048e-05
17:3817609 A G 0.484988 -6.0309e-05
17:3817903 G C 0.177978 2.7714e-05
17:3818788 A G 1.236118 1.8537e-08
17:3821840 C T 1.453332 4.3366e-05
17:3821919 T C 1.350130 2.8103e-05
17:3821953 C T 0.921324 3.8487e-05
17:3825490 C T 1.365448 -1.6539e-05
17:3827502 G T 1.930497 1.4938e-05
17:3828086 G C 0.317198 -3.7362e-05
17:3828091 A G 0.128613 4.9360e-05
17:3828702 C T 0.744719 -1.8124e-05
17:3835885 T C 0.026288 2.8935e-06
17:3837061 A G 0.111079 5.4758e-06
17:3838626 C T 0.214215 -2.7468e-05
17:3838816 G A 0.051979 3.1651e-05
17:3840506 C T 0.153024 -2.4163e-05
17:3840540 T C 0.359449 4.5905e-05
17:3840928 G A 0.360410 4.6517e-05
17:3844345 A G 0.051872 3.5308e-05
17:3844787 G C 0.504482 1.8029e-05
17:3848013 C A 0.888655 7.2322e-05
17:3849230 T C 0.036931 -2.0271e-05
17:3851451 T C 0.487156 2.0115e-05
17:3859936 T C 0.392862 8.8565e-06
17:3860393 T C 0.024279 -1.9251e-05
17:3863352 G A 0.142979 1.3839e-07
17:3864442 A G 0.302459 1.3517e-05
17:3868171 C T 0.178595 -6.5931e-05
17:3870462 T C 0.040378 2.5217e-05
17:3871591 A G 0.380810 3.0337e-06
17:3876037 G A 0.521101 1.6159e-05
17:3881293 T C 0.356681 1.4864e-05
17:3881345 T C 1.051144 2.7043e-05
17:3886083 C T 1.968045 1.4179e-05
17:3903734 T C 0.140229 1.9698e-05
17:3915151 C G 0.752490 2.0685e-05
17:3915612 A G 0.069763 -8.1376e-06
17:3918246 A G 0.024980 -3.1082e-06
17:3926110 G C 0.109936 -1.9709e-05
17:3928080 A G 0.128999 -3.9093e-05
17:3938972 C A 0.049155 -5.0798e-05
17:3939632 C T 0.422318 1.8606e-05
17:3940179 A G 0.038953 1.4585e-05
17:3947533 A G 0.268173 2.4093e-05
17:3947588 T C 0.102601 2.4429e-05
17:3947644 C T 0.804952 1.7089e-05
17:3951975 A C 0.997140 1.3110e-05
17:3952474 G T 0.420059 1.0908e-05
17:3953102 G A 0.779560 1.6259e-05
17:3956320 T C 0.062437 1.3656e-05
17:3958105 G T 0.785100 1.1832e-05
17:3964669 A G 0.051378 9.0280e-05
17:3972784 A G 0.381875 1.6123e-05
17:3981290 G A 0.129755 -4.2817e-05
17:3982937 C A 0.206013 -1.4343e-05
17:3983292 T C 0.022666 4.0094e-06
17:3994170 C T 1.223439 -1.6192e-05
17:3995572 C T 0.030209 -4.5120e-06
17:3996470 G A 0.347040 1.2468e-05
17:4002363 A C 0.028437 4.3599e-06
17:4003896 A G 0.036288 -3.1759e-05
17:4004590 C T 0.039343 1.5365e-05
17:4004714 A G 0.023503 3.1677e-06
17:4009653 G T 0.069370 4.6983e-06
17:4023347 T C 0.071648 -2.5485e-05
17:4028339 A G 0.032747 -3.5302e-05
17:4028546 T C 0.145004 1.9174e-05
17:4038175 C A 0.037132 -7.0844e-06
17:4041685 A G 0.031494 -1.0378e-05
17:4043868 A G 0.281900 1.2607e-05
17:4052449 G T 0.050800 4.7974e-06
17:4055828 G A 0.278326 -1.0686e-06
17:4058337 A G 1.571002 -7.5399e-06
17:4060233 A G 0.031416 3.4806e-05
17:4061635 G C 0.136623 -1.2421e-05
17:4065304 T C 0.101455 -1.6323e-05
17:4066404 T C 1.180812 4.6688e-07
17:4067415 G C 0.171380 1.3465e-05
17:4069900 A G 0.128288 -3.2901e-05
17:4077540 A C 0.079360 -1.7756e-06
17:4080698 A G 0.022721 3.9182e-05
17:4081423 C A 0.140849 -2.1921e-06
17:4090202 G A 0.030654 1.1931e-05
17:4093430 G A 0.058104 -1.8666e-05
17:4099519 A G 1.969457 -1.1640e-05
17:4105059 G A 0.096534 -2.0704e-05
17:4141536 A G 1.203672 -4.3870e-06
17:4151820 C T 0.054111 7.0268e-06
17:4151867 A G 0.029212 1.3482e-05
17:4156190 C T 0.172204 -3.5981e-05
17:4157057 G A 0.765340 9.0556e-06
17:4167867 A G 0.036798 2.3266e-05
17:4168656 G A 0.242781 -7.2774e-07
17:4181636 A G 0.983862 -3.9144e-05
17:4188866 C T 0.164615 5.9716e-06
17:4191295 C T 0.080568 -3.3703e-05
17:4200647 C T 0.068665 -1.5902e-05
17:4205445 C T 1.358602 1.8757e-05
17:4216210 T C 0.068490 -3.1811e-05
17:4217151 T C 0.054692 1.9864e-06
17:4217345 T C 0.038067 -2.0699e-05
17:4217707 G A 0.104194 -6.4228e-06
17:4225075 C T 0.043734 -3.5347e-06
17:4227394 C T 0.039054 2.8902e-05
17:4228947 G T 0.089445 2.8459e-05
17:4231383 A G 0.030699 -2.5950e-05
17:4246296 T C 0.025197 -3.1312e-05
17:4254687 A G 0.048558 1.4938e-05
17:4266739 C A 0.634647 -2.5607e-05
17:4273483 T C 0.477500 -2.7040e-08
17:4278664 T C 0.670016 -2.7473e-05
17:4285389 T G 0.047003 5.6224e-05
17:4285535 T G 0.020342 1.2824e-05
17:4289767 A G 0.035571 5.0739e-06
17:4298387 C G 0.330970 -1.9358e-05
17:4305660 T C 0.067903 1.4126e-05
17:4307550 A G 0.032455 -3.2663e-05
17:4309077 T C 1.076627 5.7294e-05
17:4309214 T C 0.054465 -6.5604e-06
17:4310639 T C 0.839241 4.8221e-05
17:4312892 C T 0.085125 3.5663e-05
17:4315506 T C 0.749533 9.2654e-06
17:4316478 A G 0.293789 -1.3439e-05
17:4319606 A C 0.964137 7.7297e-06
17:4320515 T C 0.034536 -2.1138e-05
17:4320544 G A 0.565514 -2.5841e-05
17:4323336 C T 0.489191 7.7644e-05
17:4323989 C G 0.820334 -1.9604e-05
17:4324035 C A 0.376344 -5.9998e-06
17:4324134 T C 0.151148 -1.0932e-05
17:4324361 T C 0.750471 1.4618e-05
17:4326156 T G 0.306130 -4.0504e-06
17:4326360 A G 1.533867 -5.2789e-05
17:4330974 T C 0.166495 4.2686e-06
17:4334321 A G 0.144225 -3.2120e-05
17:4337283 A G 0.358738 -8.4660e-05
17:4337412 G C 0.519842 -5.0200e-05
17:4338964 T C 0.657208 1.5883e-05
17:4339554 G C 0.428069 -5.9037e-05
17:4343187 C T 0.167163 1.2575e-05
17:4343525 A G 0.028894 -1.0387e-05
17:4346955 C A 0.175985 2.5680e-05
17:4347022 A G 0.067458 -2.6414e-07
17:4349132 C T 0.716367 -2.1867e-05
17:4349200 A G 0.300703 -4.7094e-05
17:4349508 A G 0.336573 -3.2392e-05
17:4351396 T C 1.784601 -6.6411e-05
17:4351998 T C 0.306643 -1.6169e-05
17:4354257 A G 1.238500 -2.3867e-05
17:4354293 C G 0.330204 -2.3238e-05
17:4356375 T G 0.727691 5.7264e-06
17:4363315 A G 0.137230 3.3254e-06
17:4369555 A G 0.023759 -2.9003e-06
17:4370323 A G 0.170883 -1.0027e-05
17:4370833 G A 0.367674 -2.8610e-05
17:4371665 G A 0.123994 -5.4225e-05
17:4377095 A G 1.238429 -1.5494e-05
17:4379585 A G 0.083882 7.1489e-06
17:4379847 A G 0.292907 4.6487e-05
17:4380308 T C 0.700173 2.1446e-06
17:4382185 T C 0.038713 8.3393e-07
17:4383364 C T 0.027216 1.4151e-05
17:4384824 A G 0.040865 2.1225e-06
17:4385099 T C 1.030728 3.4028e-06
17:4385503 T C 0.657987 -2.6329e-05
17:4385616 A G 0.666725 -3.0898e-07
17:4387218 A G 0.048856 -4.6098e-05
17:4388610 G A 0.091159 2.2210e-05
17:4390143 A C 0.054332 5.5680e-06
17:4390529 T C 0.377327 1.8391e-06
17:4392669 G C 0.578471 3.2373e-05
17:4396110 G A 0.981707 2.6946e-05
17:4398442 G A 1.671341 1.0554e-05
17:4400333 A G 1.380479 2.8011e-05
17:4400846 C A 1.076764 2.3023e-05
17:4404070 T C 0.122381 1.1970e-05
17:4404141 A G 1.912418 -2.1961e-06
17:4404575 T C 0.040037 1.4454e-05
17:4406205 A G 0.345229 5.3629e-06
17:4406973 A G 0.262188 -5.6036e-07
17:4407712 G A 0.179273 1.4992e-05
17:4415826 C A 0.596174 -3.5210e-05
17:4416980 A G 0.776687 -2.7784e-05
17:4419742 A G 0.065592 2.8698e-05
17:4419941 C T 0.078481 3.2952e-06
17:4422129 T C 0.520280 -4.1119e-05
17:4422543 T C 0.077361 8.1683e-06
17:4426379 A G 1.901100 -1.0463e-05
17:4427364 A G 1.269089 3.9732e-05
17:4429147 A G 0.441033 -1.6000e-06
17:4430209 C T 0.177995 -9.2891e-05
17:4433600 T G 0.462319 -2.5905e-06
17:4434345 T C 0.057727 6.1601e-06
17:4435235 G A 0.109031 -2.4653e-05
17:4436931 A G 0.024373 -1.4144e-05
17:4441885 G C 0.788158 -5.9112e-06
17:4444164 A G 0.376149 4.6397e-06
17:4445085 A G 0.066238 8.9266e-06
17:4447183 C T 1.457220 -1.0299e-05
17:4448104 T C 0.029618 1.2539e-05
17:4448236 T C 0.059671 2.4540e-06
17:4448389 T G 0.025210 8.2944e-06
17:4450823 T G 0.453455 1.2567e-05
17:4451576 C T 0.024444 -7.0294e-06
17:4453815 T C 0.372981 1.9425e-05
17:4455162 A G 0.031105 -1.4630e-05
17:4455266 T G 0.044870 -9.0685e-06
17:4457571 T C 0.073677 -5.6361e-05
17:4457617 A G 0.093905 4.7125e-06
17:4458302 A C 1.576822 -4.3841e-06
17:4458515 T G 0.062959 -1.3723e-05
17:4458598 C G 0.466711 2.3596e-06
17:4458635 T C 0.045617 -9.1396e-06
17:4458790 A G 0.118538 -1.1965e-05
17:4459209 A C 0.387707 8.8419e-06
17:4459400 C T 0.044789 -2.2711e-05
17:4461748 A G 0.768810 2.7321e-05
17:4463023 A G 1.500993 -3.1066e-05
17:4463699 A G 0.575573 -4.3899e-06
17:4465753 C T 0.060613 3.8583e-05
17:4470589 G A 0.289820 -2.3962e-05
17:4475570 G A 1.567529 -1.2910e-05
17:4476486 A G 0.020617 -2.7351e-05
17:4479159 T C 1.265940 -1.6410e-05
17:4479650 A G 0.287960 -2.2024e-06
17:4483105 A G 0.290411 4.0245e-06
17:4483518 T C 0.020462 -2.8272e-05
17:4493626 T C 0.353808 2.2609e-05
17:4495210 T C 1.410185 1.8297e-05
17:4495740 A G 0.576582 -1.5981e-05
17:4496810 A G 0.038022 -1.2925e-05
17:4498611 A G 0.578195 -1.3777e-05
17:4498641 G A 0.309863 -8.2769e-06
17:4501553 A G 0.195616 -2.2803e-08
17:4502386 A G 0.089263 1.1463e-05
17:4502875 C T 0.031871 -9.5785e-06
17:4506873 A G 0.372559 1.1189e-05
17:4508276 G T 0.321567 2.6932e-05
17:4508919 A G 0.921535 2.7823e-05
17:4510526 T C 0.131738 1.4360e-05
17:4512492 A G 1.756787 1.2643e-05
17:4519139 C T 0.663622 1.2573e-05
17:4521099 G A 1.415712 7.1018e-05
17:4528838 G A 0.364253 3.8373e-05
17:4531882 C T 0.322304 2.2737e-05
17:4535314 A G 0.042319 1.4998e-06
17:4536241 C T 0.234157 -5.1001e-06
17:4539392 T C 1.053787 5.2372e-06
17:4545163 G C 0.430838 -6.6828e-05
17:4545581 T C 1.495728 -2.4599e-05
17:4549474 A G 0.032208 -4.5024e-05
17:4557860 T C 0.311281 4.1830e-06
17:4558850 T C 0.079494 -1.2168e-05
17:4559033 T C 0.071532 1.5560e-05
17:4566769 A G 0.086751 1.3336e-05
17:4567798 A G 1.493589 -2.4336e-05
17:4574751 A T 0.488750 2.8096e-05
17:4580579 G A 0.102010 -1.0884e-05
17:4585821 A G 0.080107 -4.7015e-05
17:4608622 C T 1.396335 -1.3401e-05
17:4614597 T C 0.229016 -3.8071e-05
17:4615519 C A 0.130683 -9.0382e-06
17:4619091 T C 0.175258 2.1814e-05
17:4620897 G A 0.480918 2.8314e-05
17:4625958 C T 0.482550 3.4937e-05
17:4626173 G A 0.118340 -3.1948e-06
17:4626247 G A 0.057104 -4.1756e-06
17:4626318 G T 0.491428 4.2201e-05
17:4626354 C A 1.675852 1.1052e-05
17:4630462 T C 1.552862 -1.6481e-05
17:4631266 G A 0.145124 6.3516e-06
17:4637698 A G 0.260176 -1.0517e-05
17:4637886 A G 0.692812 -6.6335e-06
17:4638010 G T 1.301615 -1.1046e-05
17:4639597 T G 0.853068 -2.6609e-05
17:4642815 T C 0.466123 1.0996e-05
17:4645324 C T 0.878346 1.8913e-05
17:4647002 G A 1.266612 -1.0862e-05
17:4647044 T C 0.255742 -2.9393e-06
17:4649787 T C 0.084119 8.9197e-07
17:4652156 A G 0.133842 -4.1530e-05
17:4652342 A G 1.188894 2.0709e-06
17:4653555 T C 0.423973 -2.9306e-05
17:4658675 T C 0.063592 4.2127e-06
17:4659093 A G 0.551427 1.0975e-05
17:4661236 C T 0.223056 3.0634e-06
17:4662483 C T 1.499026 7.7980e-06
17:4670182 T C 0.080266 -1.7302e-05
17:4670972 C G 0.727640 1.5356e-06
17:4673185 G A 0.121300 -5.7163e-06
17:4675595 A G 0.141940 1.3462e-05
17:4677083 A G 0.341889 1.7670e-05
17:4678855 G T 1.265645 3.5431e-06
17:4683035 C G 0.074833 9.8184e-06
17:4686414 C A 0.778924 -1.1843e-05
17:4686700 G A 0.779722 -1.5483e-05
17:4689313 C G 0.219473 1.4586e-05
17:4689572 C T 1.064469 -7.7068e-06
17:4693054 A G 0.950881 5.9855e-06
17:4699552 A G 0.904511 1.3682e-05
17:4700993 G C 0.022711 -1.5539e-06
17:4701402 T C 0.083009 -3.7338e-06
17:4702206 A C 0.133397 -3.0741e-05
17:4704287 T C 0.032497 -6.5387e-06
17:4704940 C T 0.166543 -2.1208e-05
17:4706109 C T 0.277057 -6.0209e-06
17:4712395 T A 0.542335 1.5784e-05
17:4712617 T C 0.144290 -1.3197e-05
17:4714471 C T 0.053709 -2.6155e-05
17:4717444 A G 0.047506 -2.3478e-05
17:4718776 A G 1.455922 -1.9991e-05
17:4720131 G C 0.892755 1.2603e-05
17:4720469 T C 0.978487 -8.4546e-06
17:4721376 G A 0.282195 1.8397e-06
17:4722606 A G 0.638334 7.7765e-05
17:4722698 G C 0.148042 3.4567e-05
17:4722876 A G 0.320025 2.4800e-05
17:4726143 G T 0.027018 8.4954e-06
17:4739023 A G 0.043588 -1.9387e-05
17:4740747 T G 0.035948 1.2917e-06
17:4742944 G A 0.191582 -1.9427e-05
17:4742975 G A 0.031780 1.2099e-05
17:4744683 G A 0.090821 -1.3478e-05
17:4749936 C T 0.373169 -5.2786e-06
17:4752260 A G 1.140288 1.2350e-06
17:4760031 G C 0.184976 1.0008e-05
17:4761395 C T 0.087215 5.5492e-06
17:4762035 C A 0.185587 -1.7754e-05
17:4764359 T C 1.508309 -3.3955e-07
17:4765424 G A 0.043663 -2.0630e-05
17:4769810 A G 0.119261 -2.1208e-05
17:4785847 A T 1.691108 -1.0007e-05
17:4787720 T C 0.085885 -6.4770e-06
17:4787781 A C 0.020533 -1.2039e-05
17:4788323 T C 0.071652 2.0249e-04
17:4793052 T C 0.167329 -5.0679e-06
17:4794143 G A 0.082467 -6.8715e-06
17:4796274 C T 0.747462 -1.3301e-05
17:4796286 T C 0.713497 -1.2892e-05
17:4796712 A G 0.027859 -1.3335e-05
17:4797305 A G 0.147539 5.1121e-06
17:4797910 A G 0.051625 2.3622e-05
17:4799236 T C 0.236634 -3.7798e-05
17:4799289 T C 0.074923 -1.6643e-05
17:4805389 A G 0.181562 -1.7505e-05
17:4807995 T C 1.721476 1.0485e-05
17:4809616 G A 0.120823 1.1022e-05
17:4811545 G C 0.478321 6.6340e-06
17:4824147 T C 0.024616 -2.7262e-05
17:4829817 T G 0.181993 -9.8125e-06
17:4831790 A G 0.659578 -1.0470e-06
17:4834209 T G 0.358349 -6.7936e-06
17:4835895 C T 0.245109 3.9253e-06
17:4836381 T C 0.147029 2.5470e-06
17:4836673 T C 0.084206 -1.1837e-05
17:4839149 T C 1.190887 -1.9541e-06
17:4844881 C T 1.643530 8.4489e-06
17:4847443 C T 1.644391 9.5217e-06
17:4856376 G A 1.407536 1.4179e-05
17:4856580 C T 1.162233 2.6104e-05
17:4862962 A G 0.081198 7.9340e-07
17:4874215 C T 1.632271 2.7460e-07
17:4875628 G A 0.129969 1.0306e-05
17:4883045 T C 0.035493 -1.2957e-05
17:4883588 A G 0.027145 -8.4218e-06
17:4883818 G C 1.622611 2.5001e-07
17:4888017 C T 0.072706 -1.0713e-05
17:4891956 A G 1.083220 -1.0471e-05
17:4892176 G C 0.251107 -6.6364e-06
17:4893357 C G 1.462608 -8.6410e-06
17:4901853 G C 0.088592 -3.7199e-06
17:4901982 T C 0.074232 1.4533e-05
17:4908721 G A 0.128191 1.4119e-05
17:4911239 C T 0.085252 -1.8521e-05
17:4911827 T C 0.311440 4.3727e-06
17:4918458 A C 0.548373 4.7160e-06
17:4933132 A C 0.051933 -3.1928e-05
17:4936898 T C 0.340724 -1.1205e-05
17:4937575 C T 1.916079 -1.9123e-05
17:4946325 A G 1.343392 3.5160e-06
17:4948344 A G 0.028625 2.2391e-05
17:4953756 A G 0.232963 6.0141e-06
17:4955206 T G 1.835463 -9.3543e-06
17:4955726 T C 0.035149 -1.6878e-05
17:4961242 G A 1.366811 -1.2405e-05
17:4965589 A T 1.343515 -3.5529e-06
17:4969358 G A 1.040391 2.7124e-06
17:4973051 A C 0.098358 1.0407e-06
17:4980381 A G 0.270397 -3.4899e-05
17:4981278 A G 0.046370 -2.1856e-06
17:4987930 T C 0.989415 -1.0808e-05
17:4992172 T G 0.271156 -3.3589e-05
17:4992282 C T 0.101364 -1.5815e-07
17:4997176 T C 0.120475 5.7882e-05
17:5000001 A G 0.108495 4.3304e-05
17:5006447 A T 0.025285 -2.7980e-06
17:5014368 A T 0.209609 -3.2440e-05
17:5022639 G C 0.919150 -3.4821e-06
17:5026021 T C 0.040258 -9.3411e-06
17:5042837 T C 0.213050 -2.0245e-05
17:5044794 A G 0.119417 -1.3272e-05
17:5062571 A G 1.296513 3.7613e-05
17:5072134 T C 0.078124 -1.8031e-05
17:5085857 T C 0.156355 -2.5622e-05
17:5086198 A G 0.025606 1.3250e-05
17:5087040 G A 0.915881 -2.1434e-06
17:5088323 T C 0.135607 1.6105e-05
17:5093899 C T 1.842509 2.8711e-05
17:5112369 A G 0.208142 9.0483e-06
17:5113423 A G 0.896617 -1.1439e-05
17:5113925 A G 0.031864 6.3385e-05
17:5123402 T C 0.142161 -1.4237e-05
17:5126674 G A 1.408477 2.2059e-05
17:5126689 A G 1.288151 3.1706e-05
17:5126768 A G 0.155644 -4.0107e-06
17:5135844 T C 0.077591 -1.6739e-05
17:5137286 T C 1.224296 2.3015e-05
17:5141765 G A 0.047357 4.3682e-06
17:5145559 T C 1.602357 -3.0447e-06
17:5147504 T G 0.112422 4.0155e-06
17:5163963 C T 0.071194 1.5287e-05
17:5170258 G A 0.147150 7.9094e-06
17:5174154 C A 0.045065 2.2127e-05
17:5178518 C T 0.106905 -2.3290e-05
17:5182061 T C 0.990243 2.9764e-05
17:5184467 G T 0.240272 -6.6537e-06
17:5187169 G T 0.029018 -1.5714e-06
17:5202969 G A 0.411743 -4.7445e-05
17:5208990 G A 0.027651 3.2691e-05
17:5216567 G A 0.040761 1.0867e-05
17:5219435 G C 0.171587 -6.7546e-05
17:5230747 C T 0.036642 3.1070e-05
17:5235456 G A 0.081779 -1.5340e-05
17:5239678 A G 0.076696 2.3009e-05
17:5240480 C T 0.027460 3.6486e-05
17:5243269 T A 0.067679 9.6957e-06
17:5244894 C G 0.792137 8.3714e-05
17:5271763 C G 0.125565 1.5656e-05
17:5271804 G A 0.174853 1.7603e-05
17:5276611 A G 0.030725 3.1608e-05
17:5281989 C T 0.995151 2.1410e-05
17:5282397 T C 0.081646 3.1656e-05
17:5292262 T C 0.052258 9.3339e-06
17:5295001 G A 0.391145 -4.0193e-05
17:5297996 C A 0.141417 -1.0546e-05
17:5308377 T C 0.372708 -7.0933e-05
17:5312892 G A 0.783880 -2.6342e-06
17:5313988 C T 0.057464 8.2728e-06
17:5314263 C G 0.820934 1.0120e-05
17:5317199 C T 0.093451 -8.4288e-06
17:5317815 T C 0.054520 7.9334e-06
17:5326145 G C 0.525905 3.6639e-05
17:5328633 A G 0.482992 3.6557e-05
17:5334186 C G 0.044299 3.9128e-05
17:5335035 C T 0.038297 2.7335e-05
17:5336058 A G 0.429553 2.5639e-05
17:5338281 A G 0.038431 -1.1184e-05
17:5340499 C G 0.037561 -3.5833e-05
17:5341050 C G 0.206938 -3.0682e-05
17:5347788 A G 0.058302 1.9728e-05
17:5354204 C G 0.143011 5.1107e-06
17:5355210 A G 0.526379 -4.6734e-06
17:5355428 G A 0.039041 2.5467e-05
17:5356577 T C 0.087296 -2.2990e-05
17:5357491 A C 0.431477 1.7719e-05
17:5363652 T C 0.171195 1.9138e-05
17:5366947 A G 0.240649 6.2960e-06
17:5368270 C T 0.066312 -1.9285e-05
17:5370687 T G 0.441835 2.2636e-05
17:5384551 C T 0.061340 4.0317e-06
17:5389888 T C 0.189683 3.5947e-05
17:5392791 G A 0.055734 5.4734e-07
17:5403468 T C 0.109534 3.9246e-05
17:5404801 A G 0.045841 1.2530e-05
17:5412473 C A 0.506891 6.7441e-05
17:5414267 T C 0.022098 -4.2691e-06
17:5418799 A G 0.096657 -2.0215e-05
17:5419278 T C 1.554127 -1.1935e-05
17:5423104 A C 0.815731 -6.3679e-06
17:5432668 A C 0.219632 -5.7881e-05
17:5436263 T C 0.788625 -6.2314e-06
17:5437093 A C 0.163398 2.0130e-05
17:5437285 A G 0.094074 -2.1108e-05
17:5442951 T C 0.025574 1.3280e-05
17:5443109 G A 0.053183 -1.6630e-05
17:5445243 A G 0.093493 -2.0943e-05
17:5461671 C G 0.093279 -2.4463e-05
17:5482859 T C 0.228769 -9.2642e-06
17:5485367 T A 0.892329 1.1354e-05
17:5497949 A G 0.091652 1.0425e-05
17:5502438 C T 0.038418 3.6624e-06
17:5512186 G A 0.230733 2.1706e-05
17:5520660 T C 0.888000 -9.2164e-06
17:5521749 T C 0.401470 -2.9386e-05
17:5521773 G A 0.093921 -1.0229e-05
17:5526935 G T 0.246365 8.3852e-06
17:5528764 G C 1.579782 -1.8057e-05
17:5535045 A G 0.865165 -1.5535e-05
17:5547992 C A 0.192815 -5.1025e-06
17:5551690 C T 0.269748 2.6699e-07
17:5556425 T C 0.877856 -6.3237e-06
17:5558324 T C 0.036110 6.2949e-06
17:5558745 A C 0.700206 1.1268e-06
17:5565120 C T 0.309739 -1.7130e-06
17:5565153 T C 0.030806 -1.0896e-05
17:5566089 A G 0.334223 6.7599e-07
17:5566927 A C 1.587199 -6.1967e-06
17:5566962 A G 0.167046 -1.9250e-05
17:5569821 G A 0.246319 7.8294e-05
17:5570518 G A 0.603814 1.0706e-05
17:5576524 C T 0.037622 3.0368e-05
17:5577643 C T 0.136893 1.6947e-06
17:5579973 A C 0.424184 -2.0723e-05
17:5586889 C T 1.123883 -1.1420e-06
17:5589067 T C 0.569367 1.4424e-05
17:5599328 C T 0.168760 -8.0035e-06
17:5608464 A G 0.094580 2.5035e-07
17:5608503 T C 0.080471 2.9463e-05
17:5608896 G C 0.091010 -1.0017e-04
17:5610337 C A 0.398068 3.8651e-07
17:5615456 T C 0.919922 1.7600e-05
17:5616349 C G 0.041222 2.8408e-05
17:5618167 G A 0.257001 1.0108e-05
17:5621216 A G 0.034091 2.4490e-05
17:5639141 C T 1.869800 1.9795e-06
17:5641963 G A 0.627798 1.8190e-05
17:5642723 T C 0.038207 1.5779e-05
17:5644253 C G 1.587157 2.0254e-05
17:5645968 G A 0.565105 1.9302e-05
17:5651255 C T 1.912639 -5.0496e-06
17:5653744 C A 0.407189 -1.0831e-05
17:5654229 A G 0.106151 1.5090e-05
17:5660995 C T 1.877801 7.8563e-06
17:5664752 A G 0.969859 -2.2519e-05
17:5676265 T G 0.052310 9.9243e-06
17:5676467 T C 0.071642 -5.4468e-05
17:5677481 G T 0.924401 -6.7088e-06
17:5678322 C T 0.034221 -2.3675e-05
17:5681836 A G 0.074894 -1.0641e-05
17:5683702 T G 0.051751 -4.2706e-06
17:5684066 G A 1.056393 2.0450e-05
17:5684985 G A 0.462550 -1.3683e-05
17:5685471 G A 0.098579 -8.5288e-06
17:5687173 C T 0.166118 -6.7236e-06
17:5687383 C A 0.416618 9.3664e-06
17:5689174 C T 1.773630 5.4761e-06
17:5689610 A G 0.069045 3.6166e-05
17:5690071 T C 0.050921 -1.5896e-05
17:5691873 T C 0.689566 -8.7922e-06
17:5693195 T G 0.025921 -2.3103e-06
17:5697031 A C 0.187206 1.4398e-05
17:5699074 T C 0.112289 1.8480e-05
17:5702546 C T 0.328617 2.7366e-05
17:5705693 A C 0.150905 -1.6731e-05
17:5711537 A G 0.074596 5.8920e-06
17:5714706 G A 0.482151 -4.2895e-06
17:5717679 A C 0.409792 3.0406e-05
17:5718999 G A 1.748624 3.5175e-05
17:5723552 T C 0.049976 -1.3182e-05
17:5724358 C T 0.100384 -9.2783e-06
17:5724815 T C 0.040829 5.5202e-06
17:5725484 T C 1.183896 3.2332e-05
17:5727998 T A 0.030809 1.5269e-05
17:5728122 T C 0.902375 1.0031e-05
17:5728870 T C 0.374017 2.5745e-05
17:5729774 G C 0.323875 5.0407e-06
17:5730400 G A 0.395861 9.6064e-06
17:5731943 G A 0.027580 -1.1328e-06
17:5737583 T C 0.044666 9.2320e-06
17:5737652 T C 0.049671 -1.0187e-05
17:5737909 C T 1.217529 2.8712e-06
17:5739151 C T 0.227370 -1.1695e-05
17:5739619 T G 0.056782 -2.7742e-05
17:5740537 A G 1.622536 -1.3108e-05
17:5741121 G A 1.914297 5.3199e-05
17:5741431 G A 0.167608 -1.2070e-05
17:5741793 C T 0.161038 -9.2413e-06
17:5742261 T C 0.417887 1.8843e-05
17:5743179 G A 0.023776 -2.7714e-05
17:5746027 A G 1.085667 -4.3050e-05
17:5752146 A G 1.521659 -7.3476e-06
17:5757530 A G 1.064826 -3.0571e-05
17:5758208 G A 0.058035 5.0242e-06
17:5758520 T G 0.929342 -5.4354e-06
17:5758886 C T 0.694074 -2.0698e-06
17:5762314 T C 0.147672 -3.7425e-05
17:5765405 A G 0.225734 -6.3726e-07
17:5766026 C A 0.764973 3.3682e-06
17:5767671 A G 0.244174 -3.6632e-06
17:5768969 C T 0.543361 -3.9553e-05
17:5770670 T C 0.209914 1.9316e-06
17:5772851 T C 0.224984 -2.3515e-05
17:5776262 A G 0.975591 6.5826e-06
17:5780074 T C 0.069195 -4.3201e-05
17:5780400 T C 0.763749 2.2672e-05
17:5782339 T G 0.065332 -1.2439e-05
17:5783429 C T 0.757693 -3.5149e-07
17:5784349 T C 0.053436 2.0070e-05
17:5785424 T G 0.462955 8.0368e-06
17:5789333 A G 1.252921 1.8648e-05
17:5790379 T C 0.067049 4.6561e-06
17:5791847 T G 0.221664 2.4521e-05
17:5791867 T C 0.114818 4.9179e-06
17:5794739 A G 0.027310 -1.8034e-06
17:5799562 G A 0.429381 -2.6522e-05
17:5801041 A G 0.456110 2.0086e-05
17:5801331 A G 1.218701 -2.7551e-06
17:5801401 G A 0.079675 -1.0351e-05
17:5801866 G A 0.459190 -1.4250e-05
17:5802199 C T 0.151067 -1.4710e-06
17:5804640 G T 0.177797 1.7312e-05
17:5805536 C T 0.228032 -1.0295e-06
17:5805901 T C 0.047370 -1.3972e-05
17:5809373 C G 0.161230 -8.7657e-06
17:5812629 G T 0.987500 1.6469e-05
17:5814777 T C 0.047805 3.9561e-05
17:5818036 A G 0.026752 -3.4942e-05
17:5818262 A G 0.984784 2.3547e-05
17:5818764 C A 1.763194 -2.4868e-06
17:5820197 T G 0.139713 -7.1303e-06
17:5821629 T G 0.117700 1.8233e-06
17:5822901 C T 1.750685 2.2592e-06
17:5826125 G C 0.114159 -1.6562e-05
17:5828414 G A 0.066007 2.1022e-05
17:5828945 T G 0.351757 -2.7739e-05
17:5829341 T A 0.040388 -4.1656e-06
17:5834872 C T 0.162639 -1.6229e-06
17:5834982 C T 0.521160 -1.2988e-06
17:5836055 T C 0.495147 -4.1289e-07
17:5836957 T C 0.042485 6.9614e-05
17:5838200 C T 0.516908 2.0124e-06
17:5841375 T C 0.077822 -4.1366e-05
17:5844369 G A 0.057711 -3.2713e-05
17:5844872 T C 0.939900 2.0558e-05
17:5853986 T G 0.853561 8.2264e-06
17:5863236 A G 0.100325 2.3091e-05
17:5864525 A G 0.105431 3.1471e-05
17:5864612 T G 0.066471 -9.6788e-06
17:5865515 A G 0.033662 -2.3853e-05
17:5875412 A G 0.233907 1.8674e-05
17:5875932 G A 0.077157 4.1033e-06
17:5882038 A G 0.079211 -2.9786e-06
17:5885376 A G 0.163093 6.7211e-06
17:5891698 A G 0.585427 3.5081e-05
17:5893195 A G 0.166725 1.7720e-05
17:5897773 A G 0.079046 4.9257e-05
17:5905610 T C 0.051424 -1.0972e-05
17:5905780 C T 0.021601 -2.8206e-05
17:5906442 C A 0.728055 8.9781e-06
17:5913408 A G 1.820568 -3.7313e-05
17:5920324 T C 0.128820 2.4415e-05
17:5921265 T C 0.031855 1.1836e-05
17:5923297 T C 0.071989 -7.8561e-06
17:5925565 T C 0.894712 -9.4355e-06
17:5928237 C T 0.966490 -1.7538e-05
17:5932243 G A 1.192958 2.2244e-05
17:5936617 C T 0.168348 -7.5262e-06
17:5936829 A G 0.135380 2.2584e-05
17:5937578 G A 0.437443 -2.4138e-05
17:5938377 G A 0.211427 3.8192e-05
17:5939014 T C 1.091581 1.4468e-05
17:5940435 T C 0.259750 -4.8777e-08
17:5942358 G T 1.514499 -2.2988e-05
17:5944174 A G 0.082869 -4.7401e-06
17:5944611 G C 0.116418 -1.1832e-07
17:5948162 A C 1.402207 -1.7457e-05
17:5948606 T C 0.818639 -1.1655e-05
17:5959278 T A 0.734154 -2.6255e-05
17:5960756 A G 0.059489 2.5453e-05
17:5960849 A G 1.068691 3.2991e-06
17:5961137 G A 1.264882 -2.0924e-05
17:5962274 T C 0.064053 -1.9911e-05
17:5962449 T C 0.034263 -1.3575e-05
17:5963194 G T 0.521393 -2.8534e-05
17:5963413 A C 0.464857 2.9678e-05
17:5965400 A G 0.161460 3.9672e-05
17:5966814 T G 0.043452 1.0029e-05
17:5975043 G A 1.088355 -7.6214e-05
17:5980100 T C 0.297886 -1.3111e-05
17:5985506 G A 0.631901 -8.6362e-05
17:5986190 T C 0.041566 -6.6567e-06
17:5988128 A G 1.588747 -5.1647e-05
17:5989456 C T 0.696502 2.7068e-05
17:5993315 A G 1.565043 -7.7206e-05
17:5997144 A G 0.499416 6.6888e-06
17:5997476 A G 0.491769 -6.7454e-05
17:5999580 T G 0.052096 -5.6528e-06
17:5999871 T C 0.200806 5.6454e-05
17:6000289 A G 0.026366 3.4566e-06
17:6000648 G A 0.794319 2.5070e-05
17:6002259 G A 0.083999 -1.0062e-05
17:6004639 C T 1.336394 3.0325e-05
17:6004858 T C 0.120621 -4.6931e-06
17:6005246 G C 0.379609 1.5317e-05
17:6006875 T C 0.025892 3.0678e-05
17:6011301 C T 0.095508 -7.4978e-06
17:6012979 T C 0.044815 -1.6884e-05
17:6013834 A G 0.045143 -7.2212e-06
17:6014188 T C 0.029173 2.0575e-05
17:6017933 T C 1.837465 -4.0357e-05
17:6019673 T C 0.118807 -1.5328e-05
17:6021541 T C 1.075167 -5.1668e-05
17:6023792 T C 0.083285 -3.6926e-05
17:6024002 A G 0.099384 -1.2392e-05
17:6024188 T C 0.174924 2.0315e-05
17:6024288 C A 0.284604 2.3866e-05
17:6027422 T G 0.028167 3.3920e-05
17:6028184 G A 0.666952 2.1713e-05
17:6036139 A C 0.080756 7.2247e-06
17:6037094 A G 0.381264 -5.0653e-05
17:6038074 A G 1.477971 -3.2932e-05
17:6040784 C A 0.023535 2.8827e-08
17:6048114 T C 0.323391 3.2963e-05
17:6048347 C T 0.691734 6.1380e-06
17:6052255 A G 0.287311 3.0256e-06
17:6053079 G A 0.143190 -8.8374e-06
17:6058375 A G 0.101987 -1.2445e-05
17:6060997 C T 1.041280 -3.9713e-06
17:6061350 A G 0.133673 7.9692e-06
17:6063924 T C 0.053972 7.8993e-05
17:6065760 G T 0.381063 -3.4859e-05
17:6065996 G T 0.331594 -8.1704e-06
17:6067391 C T 1.219885 -1.7580e-05
17:6070167 C T 0.225971 -2.8855e-05
17:6070591 A G 0.036146 -6.8580e-06
17:6074215 G T 0.068549 -3.0107e-05
17:6075597 T C 0.093363 -1.0011e-05
17:6082318 T C 0.129512 -4.0168e-06
17:6082607 G A 0.171464 -2.1025e-05
17:6085674 C T 0.106674 -2.1684e-05
17:6093226 G A 1.751977 6.9312e-06
17:6093881 C T 0.113328 -1.7420e-05
17:6093951 C T 0.108261 1.2464e-05
17:6100801 A G 0.707103 4.8392e-06
17:6106091 A G 0.036470 -1.6640e-05
17:6107856 T C 0.037876 -7.3920e-06
17:6108771 G A 0.023370 -2.0686e-05
17:6109520 A G 0.548989 -8.1656e-05
17:6109672 A G 0.196288 -3.8405e-08
17:6119159 C T 1.144923 -2.8194e-05
17:6119210 C T 0.293991 -1.8208e-05
17:6122516 A G 0.205006 -3.5215e-05
17:6123124 T C 0.060827 3.3739e-06
17:6125075 T G 0.037691 6.3792e-06
17:6137632 A G 0.145553 1.7452e-05
17:6139457 G T 1.691741 -1.9190e-05
17:6139595 T C 0.951387 -2.3604e-05
17:6140995 C A 0.024879 -2.9115e-05
17:6147146 T C 0.726942 2.4541e-05
17:6147773 T C 0.100789 -5.7106e-05
17:6148981 T C 0.237864 1.6311e-05
17:6150221 T C 0.050989 1.2026e-05
17:6153134 A G 0.853363 4.9705e-05
17:6154473 C G 0.024629 -2.0872e-05
17:6157164 T C 0.564112 -3.7702e-05
17:6158446 A G 0.443539 -1.9053e-05
17:6159322 T G 0.023370 -2.1800e-05
17:6160866 C T 0.068643 -5.4232e-06
17:6161682 A G 1.970528 -1.4847e-05
17:6163462 C T 1.156459 -4.0172e-05
17:6170595 A G 0.074777 -5.9675e-05
17:6173200 T C 0.701949 -2.4158e-05
17:6174544 A G 0.452640 -1.4240e-05
17:6176958 A G 1.199131 -5.3789e-05
17:6181276 C A 0.057415 -4.1718e-05
17:6182822 G A 0.223271 -1.3742e-06
17:6185177 A G 0.091315 -4.3269e-06
17:6199121 T C 0.048363 -2.0466e-05
17:6212296 A G 0.308091 -3.7724e-05
17:6228404 G A 1.382780 -9.6795e-05
17:6232865 T C 0.038359 -2.3264e-05
17:6236445 T C 0.038265 -6.6583e-06
17:6240984 G A 0.071908 -1.5508e-05
17:6241669 G A 0.067468 1.7734e-06
17:6243643 G A 0.352825 -2.5191e-05
17:6251779 G A 0.080626 3.4032e-05
17:6273373 A G 0.077916 -7.1207e-06
17:6276014 A G 0.036587 -5.5207e-05
17:6277658 G T 0.595875 -7.6691e-06
17:6277888 T C 1.288009 4.2838e-05
17:6282341 T C 1.214900 5.6284e-05
17:6286051 T C 0.116227 -3.0007e-06
17:6286669 C T 0.105087 -3.1869e-05
17:6287284 T G 0.221037 9.7618e-06
17:6287554 C T 0.214611 2.3807e-05
17:6288399 A G 1.626149 -1.8438e-05
17:6290838 C A 0.574404 -2.7432e-05
17:6291378 C G 0.057818 -9.4516e-06
17:6292037 C A 0.638444 4.2970e-06
17:6295959 T C 1.090935 -8.2131e-06
17:6296217 A G 0.802294 1.0594e-07
17:6298471 T C 0.562222 -1.9824e-05
17:6299987 A G 0.208733 2.6972e-05
17:6302754 A G 0.313365 3.3151e-05
17:6304531 T C 0.527210 -7.8407e-06
17:6306399 C T 0.057156 -5.1571e-06
17:6309192 G A 0.509101 5.5275e-06
17:6311397 C T 0.245034 6.2681e-06
17:6312397 C T 1.971427 -2.3358e-05
17:6313076 T C 0.042520 -1.3650e-05
17:6317986 T G 0.087702 -3.9921e-06
17:6319980 T C 0.414531 -7.8664e-06
17:6320975 T A 0.040771 5.8391e-06
17:6321522 C T 0.265031 3.4683e-06
17:6326214 A G 0.227620 1.7756e-06
17:6327122 G A 0.121361 6.9175e-06
17:6327212 T C 0.127025 2.4647e-05
17:6329637 T C 0.515356 -1.3941e-05
17:6332366 C A 0.596317 1.0313e-05
17:6334336 G A 0.022510 1.9915e-05
17:6336408 T C 1.456155 -3.0984e-06
17:6337247 G C 0.382650 -2.2502e-05
17:6343243 T C 0.665586 -2.2442e-06
17:6343523 A C 0.290449 1.7344e-05
17:6347012 A C 1.802677 3.2738e-05
17:6348162 C T 0.020244 2.3102e-05
17:6350014 A G 0.287278 -1.2763e-05
17:6353429 C T 0.058480 2.0598e-05
17:6353679 C A 1.772935 4.8568e-06
17:6354033 G C 0.321084 -2.4257e-06
17:6354533 G C 0.064868 1.0988e-05
17:6355677 T C 0.789148 2.9255e-05
17:6358017 A G 1.577961 -1.7830e-05
17:6360498 T C 0.054893 4.9150e-08
17:6362081 A G 0.741687 -2.7655e-05
17:6362114 T C 0.974553 3.0912e-05
17:6364486 C T 0.104717 7.4345e-06
17:6365469 T C 0.089348 -1.3881e-05
17:6366928 C T 0.040988 -1.1185e-05
17:6378481 C T 0.709985 2.9089e-05
17:6386883 T C 0.020919 -3.9199e-06
17:6388959 A G 0.146598 7.3180e-05
17:6390951 C A 0.041073 9.1820e-06
17:6400163 C T 1.444526 1.4504e-04
17:6402944 A G 0.045857 2.2314e-05
17:6406883 T C 0.640593 1.8640e-05
17:6408065 T C 0.388970 8.4244e-06
17:6408975 C T 0.049898 -1.3437e-05
17:6410260 T C 1.844966 1.5991e-05
17:6429746 T C 0.043942 1.4655e-05
17:6433659 G A 0.671464 2.3094e-05
17:6437322 A G 1.435398 3.2933e-04
17:6441376 A G 0.189829 4.8065e-05
17:6442100 C T 1.075904 5.4043e-05
17:6442483 A G 0.189686 4.5431e-05
17:6445953 C A 1.290193 1.4074e-04
17:6452329 C G 0.902177 1.3227e-03
17:6453740 A G 0.318656 -5.6721e-05
17:6455137 C T 0.042709 2.3059e-05
17:6456609 G T 1.019082 1.2414e-04
17:6462796 G A 0.022130 2.3864e-05
17:6463712 C T 1.070558 4.5086e-05
17:6465837 T C 0.032604 3.7938e-07
17:6466471 C G 0.041624 6.5268e-07
17:6469505 T C 0.157423 -2.8480e-05
17:6473524 T C 0.165969 -1.6936e-06
17:6478673 A G 0.789262 1.0528e-05
17:6486447 G T 0.050404 2.4524e-06
17:6487141 C G 0.182526 -5.5893e-06
17:6487933 C T 1.164177 2.3742e-06
17:6488042 G A 0.090877 -8.0069e-06
17:6489231 T C 0.323463 -4.8262e-06
17:6489690 C T 0.216704 2.0152e-05
17:6491245 C T 0.107031 -3.5073e-05
17:6493107 C T 0.050758 -3.4583e-05
17:6500841 A G 0.028145 -4.3849e-05
17:6504529 G T 0.025704 -1.6085e-05
17:6511741 C T 0.022630 -5.8086e-06
17:6514146 G A 0.374594 -1.9545e-06
17:6515454 T C 1.078166 1.1103e-05
17:6515531 C T 0.071480 1.5538e-05
17:6519357 A G 0.023591 -1.1402e-05
17:6524298 A T 0.754768 1.7143e-05
17:6524757 G A 0.052339 -7.3084e-06
17:6527085 A G 0.039774 -2.1209e-05
17:6530035 T C 0.268047 2.4597e-05
17:6531552 C A 0.050826 3.3152e-06
17:6532559 C A 0.111949 -3.5451e-05
17:6538355 A G 0.870589 -1.3351e-05
17:6540354 A C 0.240749 3.4784e-05
17:6549057 C A 1.247692 -9.4481e-06
17:6557848 C G 0.050086 9.5536e-06
17:6560595 T C 0.964942 2.9730e-05
17:6565966 T C 0.969392 2.8116e-05
17:6567190 G A 0.390093 -3.9080e-06
17:6569530 G A 0.292300 7.0112e-06
17:6570170 A G 0.543978 3.2720e-05
17:6570375 G A 0.046639 4.0457e-06
17:6571439 A C 0.071256 -1.7440e-05
17:6572170 G A 1.883942 -2.2370e-05
17:6572367 C T 0.585268 7.4901e-06
17:6572823 C T 0.076154 -2.9927e-05
17:6575920 G T 0.638928 -6.7230e-06
17:6577829 T C 0.037639 -4.1614e-05
17:6578515 A G 0.110394 -8.9129e-06
17:6579404 C T 0.290070 1.2464e-05
17:6582047 A C 0.927128 -3.4439e-06
17:6584878 G A 1.735030 8.6689e-07
17:6586050 T G 0.036727 -1.1205e-05
17:6586210 T C 0.051761 -6.9994e-06
17:6586754 A G 0.700014 -5.8022e-06
17:6588847 A C 0.183295 6.7885e-06
17:6589137 T C 0.979655 -1.7502e-05
17:6589437 A G 0.045474 -2.7706e-06
17:6589883 C T 0.364600 2.6872e-05
17:6593748 G A 0.543874 1.2803e-06
17:6595398 C A 1.063329 1.0920e-05
17:6595980 A G 0.023604 -4.5765e-06
17:6596159 C T 0.051550 2.8972e-05
17:6597480 A G 0.195960 -1.9931e-05
17:6599095 A G 0.194717 -2.0750e-05
17:6600267 A G 0.074862 9.3344e-06
17:6603380 A G 0.255651 -2.2291e-05
17:6603739 A G 0.024980 1.5432e-06
17:6607018 A G 0.343197 7.1783e-05
17:6609207 T C 0.178592 3.4334e-05
17:6610536 G A 0.031549 2.0095e-05
17:6613374 T C 0.245362 -7.2145e-06
17:6613776 C A 0.106801 -3.9394e-05
17:6616527 A G 0.218811 1.9373e-05
17:6619875 G A 0.137613 7.5588e-06
17:6623172 G A 0.344457 7.1384e-05
17:6630436 T A 0.261192 -2.2874e-05
17:6630707 T C 0.087946 2.3113e-05
17:6633001 C G 0.621196 1.8539e-05
17:6642452 C T 0.083979 -2.1586e-05
17:6643059 A G 0.070246 -6.3693e-06
17:6650454 T C 0.095246 -2.9863e-06
17:6652207 A G 0.863270 -2.1187e-05
17:6655534 A G 0.866710 -1.9534e-05
17:6656825 C T 0.795156 -1.1553e-05
17:6658367 A G 0.741382 -8.1196e-07
17:6658969 C T 0.848706 -1.9768e-05
17:6659269 G T 0.111273 -2.7801e-06
17:6663894 A G 0.045568 4.2655e-06
17:6664788 A G 0.068863 -1.6334e-05
17:6664972 G A 0.046918 1.9469e-07
17:6665166 A G 0.024263 7.6100e-06
17:6671032 G A 0.800680 -2.2241e-05
17:6679644 A G 0.500672 -2.4227e-05
17:6680293 G A 0.076955 1.1363e-06
17:6682002 A G 0.109836 -6.8208e-06
17:6683215 T C 0.422243 -3.6494e-05
17:6683684 G A 0.279904 3.2925e-05
17:6683878 T C 0.125130 2.3106e-06
17:6688556 A G 0.118359 1.1948e-05
17:6692707 A G 0.051297 -2.5088e-05
17:6693749 G A 0.694418 3.7735e-06
17:6695741 A G 0.160253 -1.4985e-05
17:6696047 C T 1.116145 -1.4608e-05
17:6698507 C A 0.979561 2.3858e-06
17:6714960 T C 0.166462 -6.8118e-06
17:6716242 A G 0.408834 -1.3953e-05
17:6718878 A G 0.196853 -2.4111e-06
17:6721689 G A 0.285162 2.7716e-05
17:6730496 G A 0.025061 5.9738e-06
17:6731960 C T 0.068133 -1.4851e-05
17:6732660 A G 0.156588 5.2575e-05
17:6733672 C T 0.933733 9.0380e-05
17:6738529 G A 0.090753 -1.9026e-05
17:6739231 G T 0.899970 6.2396e-04
17:6739534 T C 0.550012 3.1184e-05
17:6739674 T G 0.027531 3.5644e-05
17:6744143 G T 0.798924 -6.8156e-05
17:6744257 G A 0.051164 -2.2942e-06
17:6748742 G T 0.209875 2.1568e-06
17:6748797 G A 0.113825 6.7320e-06
17:6758514 C T 1.326037 -3.7186e-05
17:6758671 A C 1.097329 -3.3350e-05
17:6766837 C T 0.033234 5.7458e-06
17:6768319 C T 0.060710 1.5093e-07
17:6776467 C T 0.102915 5.1182e-05
17:6777773 A G 0.039128 7.8491e-05
17:6795648 T C 0.912768 -2.8112e-05
17:6797773 C A 0.771929 -2.4792e-05
17:6798378 T G 1.213825 -4.6387e-05
17:6800223 A G 0.029180 1.2817e-06
17:6802816 C T 0.183616 -3.3654e-05
17:6806438 C T 0.116214 -3.5007e-05
17:6818349 T C 0.110076 1.4898e-05
17:6818816 T C 0.105850 -2.2243e-06
17:6819121 C T 0.685246 5.8611e-07
17:6822868 A G 0.086900 1.6306e-05
17:6823454 T C 0.150752 -4.1555e-05
17:6825842 C T 0.056150 8.8487e-06
17:6826922 G A 0.023922 -1.4029e-05
17:6828924 G A 0.117486 -1.4695e-06
17:6836443 A C 0.133361 -2.1881e-05
17:6838866 A G 0.071314 -8.1118e-06
17:6840835 C A 0.154693 -4.2966e-06
17:6844853 G A 0.142015 -2.6437e-06
17:6847073 G A 0.998598 4.1144e-05
17:6850461 A G 1.196506 6.7353e-05
17:6857012 C T 0.036986 -3.0768e-05
17:6858240 A G 0.909383 5.2907e-05
17:6862098 A G 0.091422 2.2324e-05
17:6866399 A T 1.116288 4.2230e-05
17:6867601 C T 0.939449 1.0603e-05
17:6868562 C A 0.021864 1.5349e-06
17:6870665 C G 0.028946 1.1142e-05
17:6874004 T C 0.136133 3.4592e-05
17:6880636 G A 0.744417 -3.7671e-05
17:6880719 A G 0.196243 2.2126e-05
17:6886346 C T 0.157598 4.3976e-05
17:6899106 A G 0.033860 5.0685e-06
17:6902887 G A 1.140424 4.3405e-05
17:6908219 G A 0.139538 4.7201e-05
17:6912967 T C 0.042215 -3.1593e-06
17:6913652 A G 0.190033 -1.2053e-05
17:6919093 C T 1.722161 -1.7751e-05
17:6926907 T G 0.190079 -4.5127e-07
17:6932140 C A 0.132173 -1.6964e-05
17:6932677 C A 0.130583 -1.4620e-05
17:6935079 A G 1.713910 -1.3989e-05
17:6938434 A G 0.078062 -1.3898e-05
17:6943266 A G 1.346096 6.5058e-05
17:6946559 A G 0.489996 1.9093e-05
17:6947579 A G 0.435652 -3.8450e-05
17:6951645 G A 0.209963 -2.5818e-05
17:6961217 A G 0.293919 -5.3537e-05
17:6964708 C T 1.409549 1.5468e-04
17:6964810 C A 0.123877 -4.0203e-05
17:6966496 G A 0.051420 -3.1426e-05
17:6967514 G A 0.206120 -3.1690e-05
17:6968700 C T 0.222495 -5.3060e-05
17:6974939 C T 0.290615 -9.8426e-06
17:6975139 G A 1.508339 1.0190e-04
17:6979179 G A 0.657757 -3.3256e-05
17:6980105 A G 0.048957 -1.9546e-05
17:6980273 T C 0.048950 -1.8186e-05
17:6981397 G A 0.658202 -4.1293e-05
17:6982444 G A 0.642385 -4.8798e-05
17:6982963 G A 0.267291 -3.8149e-05
17:6987160 T C 1.335287 -1.3480e-06
17:6987355 C T 0.180526 -1.6089e-05
17:6997859 A G 0.278946 -2.5021e-05
17:7004579 C T 0.154394 -9.5129e-06
17:7004927 T C 0.068935 6.0522e-05
17:7009908 G T 0.851354 5.6883e-05
17:7011225 G T 0.083914 -1.1613e-05
17:7012079 T C 0.588566 7.7328e-06
17:7012342 T C 0.088371 -5.5708e-06
17:7013791 G A 0.059418 8.0902e-06
17:7013812 A G 0.415216 7.8232e-05
17:7017954 A G 0.109251 -2.4744e-05
17:7019645 T C 0.116071 -5.9876e-06
17:7021440 G A 0.949884 2.6835e-05
17:7029454 A G 0.685028 -4.0895e-05
17:7033983 G A 1.618262 3.8718e-05
17:7035470 C T 0.070574 -6.4312e-06
17:7039635 G T 0.111406 -7.9536e-06
17:7039952 C T 0.392761 1.0656e-04
17:7040457 C A 1.663028 2.5798e-05
17:7042843 A C 0.144787 -7.0952e-06
17:7044746 A G 0.165709 1.3535e-05
17:7049788 A G 0.940575 -2.9187e-04
17:7051255 A G 0.040868 9.1036e-06
17:7051275 A G 0.492012 -2.1376e-05
17:7052287 T C 0.068925 1.3088e-04
17:7058716 T C 1.149256 -6.8847e-05
17:7063555 C A 0.119709 1.2783e-05
17:7066024 G C 1.810158 -2.5794e-05
17:7074010 C T 0.030680 3.8446e-06
17:7074718 G A 0.477049 -2.6916e-05
17:7080316 T C 0.385023 -4.2310e-05
17:7085367 T C 0.034182 -2.5164e-05
17:7088923 G A 0.892923 -3.2780e-05
17:7090262 C A 0.071353 5.9238e-06
17:7091650 C T 0.701877 2.3987e-05
17:7092506 A G 0.499640 -1.4172e-05
17:7098434 G A 0.101919 -6.2143e-06
17:7101292 T C 0.914057 5.2312e-05
17:7106038 T C 0.048996 8.6843e-06
17:7110465 C A 0.526239 7.6156e-05
17:7112250 G C 0.170552 -1.4571e-05
17:7114928 A G 0.020488 8.9425e-07
17:7118322 G A 1.169581 5.2087e-05
17:7124506 A G 0.200112 -8.3860e-06
17:7125827 G C 0.047181 1.6646e-05
17:7129898 A G 0.048833 -5.9896e-06
17:7129974 G A 1.240071 4.1247e-05
17:7132556 T C 0.999215 -1.2789e-06
17:7133162 A G 1.031043 5.5348e-05
17:7133609 A G 0.719337 -8.3390e-06
17:7134129 G A 1.149237 5.0733e-05
17:7140606 G A 0.861796 -6.3419e-05
17:7145117 C T 0.097495 3.0239e-05
17:7154582 C T 0.285331 3.5010e-04
17:7155861 A G 0.277882 9.6613e-06
17:7162533 T C 0.072177 -1.0401e-05
17:7163739 G A 1.221774 5.5138e-05
17:7166660 T C 0.218970 -8.5321e-05
17:7175844 T C 0.191322 2.5180e-04
17:7183362 C A 1.222712 5.7132e-05
17:7183522 T C 0.179884 -1.6689e-05
17:7184046 A G 0.332051 1.0590e-05
17:7194010 T C 1.450521 7.2646e-06
17:7197794 A C 1.606668 1.1492e-05
17:7201753 T G 0.243391 -3.0791e-05
17:7203447 G A 0.040930 -2.4914e-05
17:7204078 T A 1.261208 -2.1431e-05
17:7208197 T C 1.165959 -2.7936e-06
17:7213560 G C 0.697677 4.2036e-06
17:7213579 G A 0.183866 2.7642e-06
17:7213892 G A 0.981892 -6.1768e-06
17:7215142 A G 0.704964 -4.3524e-07
17:7216540 A G 0.098803 5.4292e-06
17:7217099 G T 0.071804 2.6334e-05
17:7217463 C T 1.076202 -8.7504e-06
17:7217944 A G 0.231148 1.2193e-05
17:7221197 T C 0.059567 -6.4047e-06
17:7221385 A G 1.176693 -4.6406e-06
17:7224433 T C 0.053634 2.1340e-05
17:7224921 G C 0.283260 -8.6902e-06
17:7225425 C T 1.962592 -1.1217e-05
17:7233100 A G 0.056240 -3.1582e-05
17:7235316 C G 0.488412 -1.7132e-05
17:7238186 A C 1.211063 -7.0735e-07
17:7245674 A G 0.849770 1.5629e-05
17:7246851 T C 0.103464 2.5620e-06
17:7249870 T G 0.334346 6.7966e-06
17:7251713 T C 0.025681 9.3939e-06
17:7251839 A G 0.048739 -1.0118e-05
17:7253659 C T 1.264097 2.4593e-05
17:7254315 A G 0.163242 6.3366e-06
17:7255881 A G 0.035662 5.0014e-05
17:7258343 T C 0.069548 2.1645e-06
17:7264027 A G 0.327514 5.6807e-05
17:7268767 G A 1.277125 1.3455e-05
17:7273063 T C 0.828218 2.4513e-05
17:7273371 A G 0.144767 -2.8722e-05
17:7285723 C T 0.210907 -9.2715e-05
17:7286266 T C 0.796399 -1.6678e-05
17:7286326 A T 0.970252 1.8190e-06
17:7286359 T C 0.034315 -1.5418e-05
17:7290695 G A 0.123345 -1.2183e-04
17:7291404 C G 0.121374 -9.2087e-05
17:7292107 A G 1.902028 2.5512e-05
17:7293715 T C 1.716837 1.9043e-04
17:7297452 G A 1.725105 2.2267e-04
17:7301649 C G 0.167611 -2.0526e-05
17:7303143 A G 0.807140 5.3712e-05
17:7307074 C G 0.561577 3.1938e-05
17:7310006 C T 0.479834 2.8027e-05
17:7310754 G A 0.069766 -5.8584e-05
17:7314543 A G 0.084846 1.8997e-05
17:7319325 T C 0.071687 -3.1307e-05
17:7322087 A G 0.160545 1.8220e-05
17:7322245 G A 0.584135 1.2828e-05
17:7322440 T G 0.593243 -1.4085e-05
17:7322715 T C 0.046104 2.6429e-05
17:7324788 A G 0.145916 -5.6264e-06
17:7329134 A G 0.370842 1.7628e-05
17:7329632 G T 1.307837 2.8103e-05
17:7336074 A G 0.146945 1.9250e-06
17:7346302 C T 1.176683 1.3943e-05
17:7348625 G A 0.749838 7.5953e-06
17:7350050 A C 0.423340 1.2504e-05
17:7358520 T C 0.425534 1.4068e-05
17:7358861 C T 1.465623 3.2605e-05
17:7360110 C T 0.309058 1.5243e-06
17:7363088 C T 0.723572 3.0987e-05
17:7366619 C T 0.264814 1.4823e-05
17:7380705 T C 0.060025 -8.7060e-07
17:7385454 A G 0.292546 1.3883e-05
17:7385871 A G 0.024736 1.5862e-05
17:7386090 A G 0.720444 6.2713e-06
17:7390695 C T 0.054757 -1.8881e-06
17:7394445 T C 0.041894 1.1595e-05
17:7394968 G A 0.142060 -2.1567e-05
17:7396344 T C 0.046876 -9.9050e-05
17:7400815 C T 0.613860 7.0381e-06
17:7402600 C T 1.493018 -1.0005e-06
17:7410212 G T 1.494677 -2.2216e-06
17:7417663 T C 1.226133 -1.6099e-05
17:7424935 T C 1.642813 -1.0705e-05
17:7434173 C T 1.720473 -2.9531e-05
17:7441756 T C 0.593298 5.8852e-05
17:7446027 G A 0.675560 4.8479e-06
17:7448457 G C 1.713796 -3.0369e-05
17:7452977 T C 1.457181 -3.3887e-05
17:7455610 T C 0.058331 3.0380e-05
17:7457352 A G 0.771575 -3.5022e-05
17:7462555 A G 0.256274 1.1380e-06
17:7462969 G A 1.577647 -3.1678e-05
17:7469229 T C 0.026905 -1.8543e-05
17:7478402 G C 0.144533 1.8572e-05
17:7478498 A G 0.263827 1.6946e-05
17:7484812 A G 0.101189 1.9778e-06
17:7490810 A G 0.352000 1.1183e-05
17:7491177 T G 1.446648 -2.4204e-05
17:7496839 A G 0.022620 -8.7815e-06
17:7512074 A G 0.033919 -1.5195e-05
17:7529902 A G 0.147198 -2.8997e-06
17:7530271 T C 0.742742 -4.4496e-05
17:7536460 T G 0.201962 3.2326e-05
17:7536527 A G 0.253905 1.0763e-05
17:7537792 C T 1.112747 -2.4746e-05
17:7543894 T C 0.127834 -1.4759e-05
17:7549645 G T 1.756540 2.6453e-06
17:7552123 T C 0.232894 4.3920e-06
17:7557419 G A 1.522085 3.1790e-06
17:7558895 T C 0.058409 3.1717e-05
17:7569542 A G 0.104272 1.6644e-05
17:7569698 C A 0.787840 5.1181e-05
17:7576841 G A 0.029037 -1.4159e-05
17:7578115 C T 1.749711 -3.9885e-07
17:7578210 C T 0.030770 5.4315e-05
17:7579472 C G 1.501120 -6.6379e-06
17:7584400 C T 0.221002 -1.1558e-05
17:7588750 T G 0.026707 -7.2872e-06
17:7598866 G A 0.085758 -1.9303e-05
17:7599260 G C 0.150278 -7.8811e-06
17:7609582 A G 0.039421 2.6553e-06
17:7611886 A G 0.037278 -8.3426e-06
17:7615745 A G 0.351452 -2.5673e-05
17:7617378 A G 0.618060 9.9333e-06
17:7621943 A G 0.701589 6.9938e-06
17:7625204 C T 0.039937 -7.8900e-06
17:7625775 C A 0.421594 1.5995e-05
17:7630193 A G 0.749942 -4.7371e-06
17:7630505 C T 0.352682 -1.6680e-05
17:7632361 G T 0.477740 -9.4959e-06
17:7633692 T C 0.251156 -2.3930e-05
17:7645326 A G 0.958522 5.3185e-05
17:7648671 A G 0.096544 -6.5241e-05
17:7653601 G A 1.318815 -1.8296e-05
17:7662043 C T 0.037674 -5.8363e-06
17:7663119 T C 0.030579 -1.8266e-05
17:7664239 T C 0.096119 -5.8295e-05
17:7669761 A G 0.039813 3.5881e-05
17:7671942 A G 0.694552 3.3861e-05
17:7674850 T C 1.218830 3.1823e-05
17:7679048 C A 1.888717 6.2092e-05
17:7680159 A G 0.677569 2.2769e-05
17:7681412 G C 1.886033 4.6579e-05
17:7682605 T C 0.299470 1.7649e-05
17:7684083 A G 0.025480 3.7624e-06
17:7689280 C A 0.034539 1.7457e-05
17:7689576 T C 0.020439 3.2055e-05
17:7690713 C G 0.630515 5.1505e-05
17:7692656 T C 0.216779 6.5787e-06
17:7695427 T C 0.088001 -7.0842e-05
17:7701525 A G 0.058788 2.8900e-07
17:7701806 T C 0.605090 3.6574e-05
17:7702357 T C 1.882887 6.9434e-05
17:7718566 C T 0.072921 -1.6294e-05
17:7720091 C G 0.412681 -3.9163e-06
17:7721231 C T 0.512467 3.1466e-05
17:7722365 T C 1.160457 5.5234e-06
17:7724867 C T 0.046104 8.5102e-06
17:7733037 T C 0.585716 -1.0114e-05
17:7734114 C A 0.041628 2.0739e-05
17:7734476 T A 0.041969 1.7266e-05
17:7735063 G T 0.169078 9.8502e-06
17:7735934 A G 0.158159 2.2252e-07
17:7736242 G C 0.069600 -3.3361e-05
17:7737331 T C 1.139609 4.6324e-05
17:7738098 T C 0.040794 1.2164e-05
17:7740823 A G 0.020822 2.5008e-05
17:7742601 A G 0.085300 -1.0718e-05
17:7743076 G A 0.054527 -8.0046e-06
17:7749954 G C 0.048213 -9.4009e-06
17:7750010 C G 0.060028 3.9131e-05
17:7750936 G A 0.051664 -1.6270e-06
17:7752523 C A 0.029394 3.1351e-05
17:7758746 T C 0.048434 -7.0887e-06
17:7761512 A C 0.217681 -7.0106e-06
17:7766228 C T 1.791167 3.6075e-05
17:7767378 G A 0.040829 3.1283e-05
17:7769228 C A 0.247173 -2.5991e-05
17:7771462 T C 0.151908 2.8319e-06
17:7776581 G A 0.427229 6.4527e-06
17:7776827 T C 0.169104 -2.8832e-06
17:7780709 T G 0.242226 9.7259e-06
17:7789775 C T 0.083635 -7.5082e-05
17:7790048 A C 0.144514 4.0244e-06
17:7792326 T C 0.036074 -1.7691e-06
17:7793162 T C 0.041573 2.0588e-06
17:7795529 A G 0.835881 -4.4187e-05
17:7807438 A G 0.032468 2.8228e-05
17:7814099 C T 0.120229 2.0822e-05
17:7825574 G T 0.978740 -5.4243e-05
17:7837228 A G 0.339711 -1.1817e-05
17:7846836 T A 0.039249 -1.1909e-05
17:7847837 T A 0.067815 4.0443e-05
17:7847955 A C 0.925294 -2.7903e-05
17:7851278 T C 0.021036 -3.2699e-05
17:7872747 A G 0.051047 -1.0750e-06
17:7880110 T C 0.038992 -1.4184e-05
17:7880565 A C 0.155040 -2.5677e-05
17:7888669 T C 0.081577 -1.3028e-05
17:7891306 T C 0.081444 -2.2668e-05
17:7893174 C T 0.928939 -2.5869e-05
17:7899310 A G 1.007644 -5.4525e-06
17:7900270 G T 0.135721 1.3923e-05
17:7900901 C A 0.033279 -1.1033e-05
17:7908186 A G 0.297977 -2.0337e-05
17:7917279 A T 0.253804 2.1306e-05
17:7922051 C T 1.022137 6.2449e-06
17:7928982 C T 0.271059 2.0823e-05
17:7929172 C G 0.109618 -3.4710e-06
17:7929777 A C 0.706123 -3.1501e-06
17:7932116 C T 0.684840 1.5738e-06
17:7937764 T C 0.106255 1.3682e-06
17:7938377 T C 0.595138 1.7065e-06
17:7940894 G A 0.677566 1.0900e-05
17:7941114 G A 0.049635 -1.8882e-05
17:7944069 G A 0.061268 -1.9642e-05
17:7946297 G T 0.133199 1.2988e-05
17:7947039 T C 0.610777 -1.1855e-05
17:7950394 A G 0.024983 -5.8498e-06
17:7959060 T C 0.120871 2.9940e-05
17:7959125 C T 0.078351 1.2290e-05
17:7959200 G T 0.149461 1.0185e-05
17:7964679 A G 0.107281 2.0961e-05
17:7966919 T C 0.063949 -1.2397e-05
17:7970030 G T 0.369982 -1.4540e-06
17:7970339 G C 1.635828 1.6128e-05
17:7971549 T C 0.635656 1.8593e-05
17:7971791 T C 0.139684 -5.7304e-06
17:7973014 C A 0.074677 -5.8839e-06
17:7974179 T G 0.026574 -1.8058e-05
17:7974471 G A 0.463501 1.1023e-05
17:7983799 G A 0.648114 1.7590e-05
17:7984479 A G 0.036593 -1.9061e-05
17:7985678 T A 0.816744 -2.4719e-05
17:7987718 C T 1.323641 -2.8514e-05
17:7988811 T C 0.869437 -3.7540e-05
17:7988993 C A 0.394257 -1.0429e-06
17:7990915 G A 0.831198 1.7182e-05
17:7994694 A G 1.105820 -3.6946e-05
17:7997413 C T 1.142385 2.4724e-05
17:7997605 G T 1.390470 4.7015e-06
17:7999589 G T 0.868148 -1.5658e-06
17:8000700 C A 0.833755 -4.0469e-05
17:8001052 G C 0.057221 1.7139e-05
17:8005847 G C 0.059739 1.1399e-05
17:8005905 G A 0.097583 7.0892e-06
17:8008535 T C 0.598079 -1.0980e-05
17:8008564 C G 0.546117 -5.3016e-06
17:8009904 T C 1.616593 9.0913e-06
17:8010164 A C 1.564264 -9.7265e-06
17:8014416 G A 0.354159 1.4990e-06
17:8014863 A G 0.049557 2.5769e-05
17:8016013 C A 0.947930 2.6969e-05
17:8016410 G A 0.058610 4.1402e-06
17:8021407 C G 0.066676 -3.0388e-05
17:8021608 C G 0.188569 2.5416e-05
17:8021612 A C 0.020043 -9.0032e-06
17:8022065 A G 0.439767 -1.0426e-05
17:8022591 G A 0.067890 2.6811e-05
17:8023026 C G 0.116197 1.7966e-05
17:8023165 T C 0.550739 -6.9693e-07
17:8028515 T C 0.057785 4.7794e-05
17:8033763 T C 1.950969 -2.8455e-06
17:8036628 G T 0.847326 -5.7534e-05
17:8041014 G A 0.865681 -7.8319e-05
17:8042097 A G 0.039278 -3.1825e-05
17:8047831 T C 0.046172 2.5498e-05
17:8056606 G T 1.834142 -8.2642e-06
17:8076917 C A 0.474640 2.2219e-05
17:8078765 C T 1.359290 -3.2945e-05
17:8079029 C G 1.322359 -2.8451e-05
17:8079842 T C 0.058302 -1.7792e-05
17:8084777 A G 0.190124 3.2438e-05
17:8086154 T C 0.106473 2.9746e-05
17:8090294 G A 0.035685 -9.7975e-06
17:8091438 T C 0.061927 -1.9468e-05
17:8092694 G T 1.666845 -2.1068e-05
17:8108331 G A 1.776057 -2.8026e-06
17:8114551 T C 0.086670 3.1394e-05
17:8116956 G T 0.070918 9.9569e-06
17:8117073 G A 0.049551 -1.2300e-05
17:8121669 A G 1.600488 9.8751e-06
17:8129411 C T 0.034860 -1.2229e-05
17:8130024 T C 0.200790 4.8272e-05
17:8130867 C A 0.561603 5.0857e-05
17:8131455 A G 0.037243 4.1766e-06
17:8132763 C T 1.643745 -6.9472e-06
17:8135061 C T 1.948891 -5.1017e-06
17:8135444 G C 0.034984 -1.1459e-05
17:8138569 G C 0.034740 -5.6822e-06
17:8148783 T C 0.029358 -3.0173e-05
17:8157310 T C 1.602380 -2.5286e-05
17:8159165 A G 0.036441 -9.8782e-06
17:8161149 T C 1.008244 -7.4551e-05
17:8166378 C T 1.472806 -2.0692e-05
17:8166458 A T 0.138447 3.8950e-05
17:8166498 A G 0.061914 1.0686e-05
17:8166647 A G 0.054984 -1.7138e-05
17:8167600 C T 1.516262 -5.8033e-06
17:8179150 T C 0.033792 -6.5373e-07
17:8194319 C T 1.624883 5.0757e-06
17:8196343 A G 0.089903 -2.0653e-05
17:8198419 T C 0.192477 -2.0971e-05
17:8200502 T C 0.041076 3.6650e-05
17:8207383 A G 0.032867 6.3595e-07
17:8208155 G A 0.150905 3.2940e-06
17:8213764 A G 0.095009 -4.5840e-05
17:8215534 T C 0.654303 1.9174e-05
17:8215927 T C 0.032049 3.3627e-06
17:8216468 C T 0.997050 5.5982e-05
17:8222870 T C 0.055143 -2.7691e-05
17:8223542 C G 0.043205 -1.9753e-06
17:8224276 C T 1.257874 2.4760e-05
17:8235304 G A 1.255469 2.2565e-05
17:8236797 C T 1.828848 2.0818e-05
17:8243598 T C 0.233112 1.1881e-05
17:8243785 G A 1.246511 2.7675e-05
17:8244983 C T 0.677816 1.6121e-05
17:8251715 T G 0.733923 1.9326e-05
17:8253984 A G 1.276577 4.7465e-05
17:8272767 A G 0.299723 -1.1685e-05
17:8275001 T C 0.549918 -2.5836e-05
17:8275023 G T 1.342967 -1.2585e-06
17:8287893 G A 0.027596 -2.3325e-05
17:8287932 A G 0.053718 -3.1803e-05
17:8292317 A C 0.027370 1.7568e-05
17:8292551 A G 0.350481 8.0344e-06
17:8298051 T C 0.063644 -1.9434e-06
17:8302505 T C 1.484388 2.9763e-05
17:8305641 A G 1.376986 3.1168e-05
17:8310386 A G 0.038810 3.6690e-07
17:8315067 G A 0.821781 -1.2003e-05
17:8315395 A G 0.376425 -7.3277e-06
17:8323404 C T 1.585427 -5.5629e-06
17:8325570 C T 0.072960 -1.4131e-05
17:8325605 T C 0.028378 1.0793e-05
17:8330398 C G 0.791891 -6.6764e-05
17:8332598 A G 0.673330 -1.7864e-05
17:8354321 T C 0.135591 -5.3596e-07
17:8360117 G A 0.122906 -6.6710e-05
17:8367893 A C 0.070142 -1.5653e-05
17:8368096 A G 0.035863 -8.5953e-06
17:8370753 A G 0.087137 -8.3977e-06
17:8370947 T C 0.057006 -6.8206e-06
17:8376500 A G 0.032984 -1.2952e-05
17:8376941 A G 0.049518 -5.8561e-07
17:8377162 T C 0.040768 -1.6459e-05
17:8377201 A C 1.163726 -3.4565e-05
17:8378932 G A 0.837446 3.7284e-05
17:8380629 T C 0.029625 -2.3295e-05
17:8399953 A G 0.048609 3.9548e-06
17:8411812 T C 1.218785 -2.1136e-05
17:8413233 A G 0.024350 2.1697e-05
17:8414252 G A 0.051576 2.0947e-05
17:8430724 C G 0.720495 9.1876e-05
17:8430893 T G 1.878171 6.5492e-05
17:8446149 A C 0.052855 2.4458e-05
17:8477548 G A 0.044536 -5.1240e-06
17:8484710 C T 0.289839 8.4962e-05
17:8484832 C T 0.070058 -9.1244e-06
17:8491778 T C 1.374734 3.4850e-05
17:8492278 T C 0.156958 3.6980e-06
17:8494957 G A 0.053017 2.0984e-05
17:8516435 G A 0.439556 8.8838e-05
17:8523722 A G 0.489139 -8.8952e-06
17:8524367 C T 0.069714 -4.3483e-06
17:8525879 T C 0.140483 -7.3920e-05
17:8530970 C A 0.442688 -2.2283e-05
17:8534226 C T 0.099796 1.9064e-05
17:8537126 A G 0.112880 -1.4376e-05
17:8542228 C T 0.037035 5.2923e-05
17:8547654 T A 0.074144 2.9608e-05
17:8547680 T C 0.048687 7.0909e-05
17:8554712 C T 0.666258 -1.7817e-05
17:8557608 T G 0.357141 2.6275e-05
17:8558624 T C 1.701751 -2.0665e-05
17:8561017 C T 1.304173 -1.5294e-06
17:8564682 A G 0.245079 -7.0101e-06
17:8565403 C T 0.053579 1.9265e-05
17:8568165 T G 0.133238 3.9922e-05
17:8573004 A G 0.042559 -2.2481e-05
17:8573662 C T 0.110803 -4.0733e-06
17:8580609 G A 0.191932 -5.6608e-06
17:8583818 G A 0.236643 2.1252e-06
17:8585138 G A 1.476292 -1.8154e-05
17:8585198 A G 0.296081 -7.7469e-06
17:8588168 T C 0.245313 5.9136e-06
17:8595445 G A 0.503538 -3.0036e-05
17:8596908 A G 0.099225 -2.1956e-05
17:8600125 C T 0.834927 9.9478e-06
17:8600823 A G 0.121394 3.5275e-05
17:8602590 C T 0.038999 6.2447e-06
17:8604495 C A 0.646143 -1.5650e-06
17:8609637 T C 0.077062 3.1373e-05
17:8609722 T C 0.073317 -4.5791e-05
17:8613302 G A 1.097063 -4.8910e-05
17:8614112 C T 0.456821 -9.3692e-05
17:8616234 C T 1.090127 3.8429e-05
17:8626492 T C 0.644267 -2.2278e-06
17:8628632 C T 1.537681 -3.3771e-05
17:8632212 T C 0.055695 -8.6982e-05
17:8635960 A G 0.850182 -6.4409e-06
17:8636089 T C 0.041099 -2.1951e-05
17:8638591 T C 0.036103 -6.1091e-05
17:8643276 A G 0.025132 1.5588e-05
17:8644854 T C 0.037239 1.5152e-05
17:8645367 A G 0.931461 -8.2747e-06
17:8647015 A G 0.040761 -1.9548e-05
17:8647958 A G 0.073547 6.1204e-06
17:8655415 C A 0.986793 7.9901e-06
17:8657224 T C 0.102175 -2.5119e-05
17:8658901 A G 0.155199 1.1609e-05
17:8659215 T C 0.042238 -1.0571e-05
17:8661641 T C 0.050145 -2.9062e-05
17:8662026 G A 0.697327 2.2312e-05
17:8663942 T C 0.693448 1.9924e-05
17:8673696 T C 0.783870 8.1599e-05
17:8677740 T C 0.022601 1.6200e-05
17:8680917 A C 0.040031 3.4890e-05
17:8687969 G T 0.883173 -1.1705e-04
17:8692797 A C 0.031121 3.4684e-05
17:8693055 G A 0.528933 3.1424e-05
17:8695950 A G 1.750552 -2.2467e-05
17:8700178 C T 1.806951 -1.0240e-05
17:8700982 T C 0.387130 1.2493e-05
17:8701116 A G 0.197726 -1.2027e-05
17:8701423 G A 0.458648 1.1528e-05
17:8701799 T G 0.378402 2.6337e-05
17:8703244 C T 0.476533 1.1449e-05
17:8706451 C T 0.921055 -7.5123e-05
17:8706496 T C 0.121011 1.0153e-05
17:8706869 A G 0.043072 3.2247e-06
17:8706966 T C 0.064446 -1.4697e-05
17:8709395 C T 0.658838 1.5372e-07
17:8711808 G A 0.062411 7.1999e-05
17:8716640 T C 0.096664 1.8339e-05
17:8721285 T G 0.331136 -1.6259e-06
17:8721608 G A 0.791881 -1.1041e-05
17:8726845 C A 0.037931 1.9662e-05
17:8735090 G A 0.539859 2.3055e-06
17:8735332 G A 0.208707 9.9070e-06
17:8736330 A G 0.079662 1.0560e-05
17:8743118 A G 0.810492 6.5653e-06
17:8746703 T C 0.056383 8.7581e-06
17:8750007 C T 0.354662 1.3852e-05
17:8752857 G A 0.032299 2.2116e-05
17:8752915 A G 0.025369 -1.3656e-05
17:8756311 T C 0.646198 2.2025e-05
17:8764181 T C 0.032741 -2.5241e-05
17:8772528 A C 0.168903 1.4038e-05
17:8773840 G A 1.491850 4.8246e-05
17:8779547 A G 0.059597 -1.1704e-05
17:8785481 T C 0.603052 1.6116e-05
17:8787495 A G 0.203458 -1.2522e-05
17:8793187 C A 0.833512 2.4920e-05
17:8800308 A C 1.301138 2.2519e-05
17:8800813 G C 1.319422 -8.6023e-06
17:8809832 C T 0.748890 1.0695e-05
17:8811669 C A 0.549031 1.3431e-05
17:8813427 A C 0.059834 -6.1165e-06
17:8813555 A G 0.186947 -9.4893e-06
17:8815120 G A 0.137130 -3.1411e-05
17:8817088 G A 0.184058 3.7325e-06
17:8817485 C T 0.102838 2.9744e-07
17:8818147 C T 0.979311 -3.6347e-06
17:8821405 G T 0.195843 -1.4662e-05
17:8821854 A G 0.030744 -5.1915e-05
17:8823653 A C 0.692562 5.6942e-06
17:8830423 T C 0.107615 2.6052e-05
17:8831967 A C 0.063871 -2.1687e-07
17:8837753 C T 0.038242 -1.5330e-05
17:8843200 G A 1.298580 7.0956e-05
17:8843852 G A 0.253703 -2.3326e-05
17:8845615 T C 0.158727 8.9893e-06
17:8851074 G A 1.692692 5.7900e-05
17:8851483 G C 0.126435 -4.6950e-06
17:8852793 A G 0.089072 4.2804e-06
17:8867396 T C 0.109504 -3.7821e-05
17:8871755 G A 0.789047 8.9232e-06
17:8878721 A G 0.068026 2.3625e-05
17:8879432 C T 0.149366 2.4747e-06
17:8895695 G C 0.220366 -1.3053e-05
17:8897139 T C 0.139454 3.8151e-06
17:8897258 A G 0.093266 9.6213e-05
17:8897699 A C 0.693607 1.6851e-05
17:8898549 T C 0.025201 -1.5358e-05
17:8899137 G T 0.290375 -3.0465e-06
17:8899459 C G 0.660094 -4.1012e-05
17:8899812 C A 0.076825 -1.8849e-05
17:8902501 A C 0.327559 6.7577e-05
17:8902514 C G 0.040482 1.0671e-05
17:8904809 T C 0.059574 -1.3892e-05
17:8907415 C A 0.662123 -3.5659e-05
17:8908175 A G 0.194337 -3.8744e-05
17:8908240 C T 0.094694 -5.3101e-05
17:8909057 T C 0.423149 4.9296e-06
17:8911572 T C 0.044364 -1.1455e-05
17:8916829 A G 0.525960 -6.2516e-06
17:8917295 A T 0.095288 1.0778e-05
17:8921407 A G 0.039567 -2.3598e-05
17:8923984 C G 0.385026 1.9642e-05
17:8928411 G T 1.452273 -2.6789e-06
17:8932356 G A 1.483852 2.0203e-05
17:8934982 T C 0.429442 1.9357e-06
17:8943929 C T 1.472174 1.8606e-05
17:8956285 T G 0.255888 4.3029e-05
17:8957715 C A 0.038174 -2.0238e-05
17:8959680 T C 0.551352 -2.6771e-05
17:8963937 G A 0.334895 3.4651e-06
17:8965856 A G 0.614925 3.3141e-05
17:8967469 G A 1.449703 1.0344e-05
17:8975415 A G 0.095632 -1.4878e-05
17:8982593 T G 0.974014 4.0827e-05
17:8983686 A G 0.123734 -2.7997e-05
17:8990901 G T 1.437891 2.3161e-06
17:8993901 C A 0.491759 -2.5194e-05
17:8997437 G A 0.242019 -2.4411e-05
17:8999456 C T 1.487844 -2.3898e-05
17:9000233 G A 1.679540 -1.5699e-05
17:9001038 G A 0.993966 1.0685e-06
17:9002757 A G 0.047042 4.6832e-06
17:9006503 C A 0.034909 1.8482e-05
17:9017168 A G 0.256596 -3.1952e-06
17:9022295 G T 0.491963 2.4461e-07
17:9031155 T C 0.352925 8.2527e-06
17:9038878 T C 1.130933 -7.8263e-06
17:9040400 C T 0.081535 -2.6902e-05
17:9047519 A G 0.050479 -1.4307e-05
17:9047744 G A 0.068701 1.7808e-06
17:9048344 T C 0.033422 7.4634e-06
17:9049393 C T 0.027362 -1.3355e-05
17:9050242 A G 0.054936 -3.0255e-06
17:9059488 G A 1.156504 2.6263e-05
17:9060995 G A 0.353665 1.4522e-05
17:9064352 A G 0.124302 4.4360e-06
17:9065552 A G 0.060210 -1.2062e-05
17:9066254 C T 0.041297 -2.2467e-05
17:9066950 A G 0.421769 -4.9416e-05
17:9068420 A G 0.379317 -1.2399e-05
17:9072251 T G 0.280741 1.0638e-05
17:9072898 C T 0.044740 -1.9679e-05
17:9073430 G A 0.889308 3.3774e-06
17:9074101 C T 0.360550 -7.3701e-05
17:9074449 G A 0.321590 2.4239e-05
17:9074666 T C 0.212355 7.2296e-07
17:9081051 C T 0.697122 -5.3411e-06
17:9084318 T G 0.795033 3.0363e-05
17:9084413 A G 0.232313 -6.0295e-06
17:9086528 G A 0.033270 -6.4757e-06
17:9089063 C T 0.325105 -1.0111e-05
17:9089880 T C 0.146267 -5.4403e-06
17:9091421 G A 1.765229 -1.6162e-05
17:9093265 A G 0.666030 8.5081e-06
17:9095577 A G 1.218558 -2.1192e-05
17:9095881 G A 0.379859 -3.9997e-05
17:9099249 G A 0.499945 -2.1310e-05
17:9101688 G A 0.928929 -1.0921e-05
17:9104053 T C 0.347342 -1.3489e-05
17:9104736 G C 0.053897 8.7923e-06
17:9105583 C T 1.102312 -3.8488e-05
17:9105723 T C 1.126539 -9.3979e-06
17:9106014 T C 0.056679 2.2656e-05
17:9106606 C T 0.654722 1.4786e-05
17:9109289 T C 0.042511 8.1650e-06
17:9111839 G A 0.071515 -1.0325e-05
17:9112300 G A 0.561590 3.5324e-05
17:9113060 A G 0.178644 -2.4856e-05
17:9114519 C T 0.022909 1.8509e-05
17:9115223 C T 0.185142 -3.0960e-05
17:9115538 T G 0.022821 -8.7510e-06
17:9119195 C T 0.075517 -5.8247e-06
17:9121155 A C 0.115016 2.3082e-05
17:9121481 T C 0.039732 3.5983e-05
17:9122038 T C 0.188014 -7.2418e-06
17:9124905 A G 0.318584 -6.1766e-05
17:9126512 G A 0.024899 -6.3063e-06
17:9127010 T C 0.528226 2.9791e-05
17:9127852 T C 0.463575 -1.4541e-05
17:9128840 G A 0.079094 1.1403e-05
17:9129472 G T 1.028407 1.5660e-05
17:9130254 A G 0.156215 -1.4778e-05
17:9131387 T G 0.087774 -2.4009e-05
17:9131640 T C 1.866684 -2.4929e-05
17:9131855 C T 0.044270 5.3291e-05
17:9132809 T C 0.969775 3.7812e-05
17:9136698 A G 0.071311 -1.0282e-05
17:9138062 T C 0.516784 -1.3841e-06
17:9138177 C G 0.596128 5.1206e-06
17:9141323 G T 0.316244 -3.5984e-05
17:9145458 T C 0.093866 1.2416e-05
17:9147259 C T 1.861163 -1.1018e-06
17:9153099 A G 1.264989 9.3953e-06
17:9154655 T C 0.534448 -2.5072e-05
17:9155067 A G 0.332301 -3.1282e-05
17:9157148 A G 0.054192 -3.7874e-05
17:9159150 T G 0.521039 2.6869e-06
17:9160130 G A 0.635192 3.3037e-05
17:9162195 G T 0.091756 7.9897e-06
17:9162853 A G 0.711965 1.2142e-05
17:9166951 G T 0.023811 -2.3199e-06
17:9168548 C T 0.067348 1.7988e-06
17:9170659 C T 0.071359 2.0036e-05
17:9170788 C T 0.090419 -1.3648e-05
17:9171803 A G 0.022935 3.8454e-05
17:9176663 T G 0.070710 1.6118e-05
17:9177477 T C 0.489350 4.2097e-05
17:9179762 G A 0.187625 3.8106e-05
17:9179849 T C 1.075297 1.1152e-05
17:9180632 A G 0.723293 -7.5222e-06
17:9181459 T C 1.067588 1.9826e-05
17:9189602 T C 0.487370 -4.5223e-05
17:9190336 C G 0.494349 4.2620e-05
17:9193414 C T 0.153602 -9.4679e-06
17:9196576 C T 1.075355 -1.3771e-05
17:9196979 A T 0.402080 1.7936e-05
17:9200826 T C 1.708181 -1.9633e-05
17:9200911 A G 1.173892 -1.1559e-06
17:9201195 A G 0.430033 -3.5146e-05
17:9203254 G T 1.086203 1.5904e-05
17:9207228 A G 0.061294 9.2621e-06
17:9207938 G A 0.107774 2.1821e-05
17:9221216 C T 0.142631 2.3125e-05
17:9240428 T C 0.098128 4.1117e-07
17:9243072 T C 0.285967 4.2383e-05
17:9243752 T C 0.100656 1.7732e-05
17:9243954 G A 0.064683 -8.1667e-06
17:9244424 C T 1.247439 2.7824e-05
17:9246493 A G 1.036003 9.2294e-06
17:9248401 A C 0.249484 -3.3811e-08
17:9258231 A G 0.020867 -1.2642e-05
17:9261927 A G 0.088290 3.1786e-05
17:9262116 C G 0.232395 3.9018e-05
17:9266807 C G 0.049272 7.4405e-06
17:9273667 T C 0.464173 -1.6335e-05
17:9274797 G A 0.864165 -8.4031e-06
17:9276821 C T 0.023662 4.4564e-06
17:9281305 G A 0.264879 3.8185e-05
17:9286728 A G 0.157423 -2.7813e-05
17:9290333 T C 0.070843 -2.7606e-05
17:9293567 C A 0.364081 2.4670e-05
17:9295309 T C 0.485472 -1.9401e-05
17:9300195 A G 1.082613 9.3263e-07
17:9301555 T C 0.058207 1.0171e-05
17:9306205 C T 0.456714 1.8841e-05
17:9311556 G A 0.110517 -6.9609e-06
17:9313476 C A 0.539950 1.8993e-05
17:9319230 G A 0.081915 9.7263e-08
17:9323185 C A 0.080565 -2.8704e-05
17:9323684 A G 0.037723 -4.2350e-05
17:9323942 T C 0.152327 2.0688e-05
17:9325819 C T 0.039599 -7.2547e-06
17:9326362 A G 0.707853 3.0671e-05
17:9327313 T G 0.021052 -1.1188e-05
17:9328596 A G 0.500282 4.1045e-05
17:9329109 A C 0.059782 7.1285e-05
17:9344846 G C 0.116827 1.6406e-05
17:9345324 G A 0.522273 -4.3223e-05
17:9346012 G A 0.118943 8.2572e-06
17:9348352 A G 0.040417 -2.4524e-06
17:9350272 C T 0.539187 6.8809e-05
17:9356045 C T 0.257874 -2.1819e-05
17:9360228 G C 0.685431 -4.1449e-06
17:9361458 C T 0.219658 7.9663e-06
17:9364914 A G 0.033929 1.9622e-05
17:9365488 A G 0.608833 5.2226e-06
17:9369076 G A 1.720495 -1.7163e-05
17:9371810 C T 0.034545 1.1924e-05
17:9372732 G C 0.329107 7.0884e-06
17:9373668 A G 0.049359 5.3806e-07
17:9378525 T C 0.097488 2.5909e-06
17:9383203 C T 0.480204 -5.5229e-05
17:9383628 C A 0.121738 -1.6544e-05
17:9384648 C G 1.713549 -1.5180e-07
17:9385943 C A 0.068360 -1.6968e-05
17:9391168 C T 0.546250 -1.0715e-05
17:9391196 A C 0.691679 3.8169e-06
17:9392817 C T 1.535763 5.2411e-05
17:9395033 G A 1.670549 2.4205e-05
17:9395953 T C 0.077238 7.4146e-06
17:9408381 T C 0.020611 -6.5555e-06
17:9408644 A C 1.432876 -3.9692e-05
17:9410920 A G 0.055965 7.7943e-06
17:9416767 A G 0.048168 -1.7730e-06
17:9422425 A G 1.175158 -2.6323e-05
17:9423240 G A 0.172873 -3.3783e-05
17:9424006 A G 0.158513 7.4102e-05
17:9429737 T C 0.107330 6.1276e-05
17:9431544 C T 0.043085 3.7091e-05
17:9432938 T G 0.080678 -5.7734e-06
17:9433682 C T 0.946742 -1.7702e-05
17:9435224 A G 0.429566 7.3088e-06
17:9443190 A G 0.050719 -1.7745e-05
17:9443447 G A 0.024727 -2.4675e-05
17:9444700 T G 0.748218 -2.6172e-06
17:9454444 T C 0.077221 5.8859e-05
17:9457062 C T 0.051284 1.6103e-05
17:9461158 C T 0.392086 -8.5594e-05
17:9475593 T C 1.547535 -6.2765e-06
17:9484952 G A 0.032562 3.9052e-05
17:9486899 C T 1.539362 -1.1128e-05
17:9487085 A G 1.241746 -3.8315e-05
17:9491125 T C 0.027898 -3.4987e-05
17:9491271 A G 0.043793 -1.1628e-05
17:9496186 T C 0.037045 1.6553e-05
17:9502283 G T 0.040810 7.1359e-05
17:9504942 A G 0.445941 -1.9831e-05
17:9506452 G A 0.023104 -1.8593e-05
17:9507058 T C 1.486192 4.1610e-05
17:9509261 C T 0.067266 -2.9401e-05
17:9515777 A G 1.512130 8.1833e-06
17:9517293 C T 0.054319 3.8949e-06
17:9539211 T C 0.033844 -2.4660e-05
17:9543336 C T 0.140116 -2.1684e-05
17:9557439 C T 0.254184 3.9047e-06
17:9559866 G A 0.060583 7.1099e-06
17:9561662 A C 0.173382 -2.8954e-05
17:9577529 T C 0.353211 5.4145e-06
17:9581306 T G 0.026064 -2.4635e-05
17:9590356 C T 0.486361 2.4268e-05
17:9590961 G A 0.038382 5.4351e-05
17:9596211 A G 0.020046 2.5539e-06
17:9607212 G C 0.166008 -2.8111e-05
17:9607563 C T 0.131612 -3.6298e-05
17:9608672 G A 0.073070 -1.6782e-05
17:9612755 A G 0.215565 1.3329e-05
17:9613458 A G 0.066935 -4.0563e-05
17:9613717 G A 0.528596 8.8611e-07
17:9618365 A G 0.212387 -3.9378e-05
17:9618516 A G 0.044370 -1.3567e-05
17:9619933 C T 0.110219 5.1446e-05
17:9621627 T C 0.424827 2.0598e-05
17:9626266 C T 0.067266 1.3651e-05
17:9626430 A G 0.042881 1.5248e-05
17:9627658 C T 0.132969 5.8506e-05
17:9628188 T C 0.170270 7.1576e-05
17:9628951 G A 0.020614 -3.4823e-06
17:9632679 A G 0.091574 4.1667e-05
17:9634904 C A 0.047652 -8.0978e-05
17:9642514 C T 0.081272 1.0230e-05
17:9644938 T C 0.044841 1.2920e-05
17:9646501 A G 0.131475 4.7836e-05
17:9646875 T C 0.738422 -1.3865e-05
17:9648230 A G 0.186852 2.7686e-05
17:9652030 A G 1.900502 -5.4208e-06
17:9654094 T C 0.090013 2.2845e-05
17:9656682 A G 0.160334 9.9888e-06
17:9657207 C T 0.786084 2.1639e-05
17:9659883 A G 0.041280 -2.4468e-05
17:9665434 T C 0.659649 -1.6319e-06
17:9665891 T C 0.069844 5.9212e-05
17:9667102 T C 0.106814 -3.6773e-05
17:9669181 C T 0.093801 8.4047e-06
17:9669921 C T 0.441325 -4.0517e-06
17:9671796 A G 0.222479 -9.1422e-06
17:9672135 C T 0.664210 -1.0827e-05
17:9674077 G A 0.244988 -1.5960e-05
17:9674901 T C 0.127171 -6.1548e-06
17:9675341 T G 0.197012 1.1474e-05
17:9676115 G C 0.029995 -1.9322e-05
17:9678294 G C 0.342529 -3.9239e-05
17:9680451 C T 0.489464 -8.8965e-06
17:9681100 A C 0.072570 -2.4334e-05
17:9685227 A G 0.022130 5.8163e-06
17:9686731 A G 0.081555 -1.2290e-05
17:9691447 G A 0.413297 -1.4466e-05
17:9692477 G A 0.180257 -1.8884e-04
17:9693061 C T 0.495703 2.4669e-05
17:9693536 A G 0.749987 -3.9093e-05
17:9698027 C A 0.593632 1.5927e-05
17:9698342 A G 0.427735 8.0968e-06
17:9699280 C T 0.425768 8.3721e-06
17:9699974 C T 1.341902 1.4127e-05
17:9706979 A G 0.086521 5.4546e-05
17:9709746 C G 0.091133 -8.5744e-06
17:9710585 C A 0.235796 -8.8705e-05
17:9711808 T C 0.160516 1.7827e-05
17:9712255 A G 0.908169 1.8049e-05
17:9713505 A G 1.294753 -1.1141e-05
17:9715714 A C 0.037535 -1.5819e-05
17:9715872 C A 1.374854 8.1872e-06
17:9716518 C G 0.729892 6.8946e-06
17:9716564 C T 0.292280 2.2194e-05
17:9717078 G A 0.117200 -4.0790e-05
17:9717710 C T 0.339121 -5.1007e-05
17:9718080 A G 0.657517 -3.5208e-06
17:9721208 G A 0.897007 -2.5914e-05
17:9721289 G A 0.342899 -5.6628e-05
17:9722915 T C 0.187171 -2.2145e-05
17:9723556 T C 0.029527 -4.9336e-06
17:9724374 G A 0.135487 -9.5826e-06
17:9724521 A C 0.145559 1.1237e-05
17:9725279 T C 0.731963 9.1537e-05
17:9729182 A G 0.151369 -7.5964e-06
17:9730883 A G 0.091010 4.5895e-06
17:9737381 G C 0.087826 -1.1108e-05
17:9741032 C T 0.137980 -2.5608e-05
17:9741240 C T 1.177070 -7.1430e-05
17:9743922 T A 0.022568 2.0933e-05
17:9744077 A G 0.041605 -3.6785e-05
17:9746242 G A 0.103149 -1.4239e-07
17:9748647 T C 0.812141 6.3918e-06
17:9749662 A G 0.190566 -1.7003e-05
17:9750310 C T 0.291969 -5.1745e-06
17:9750416 G A 0.076582 -1.7086e-05
17:9750531 C T 0.023594 -2.4136e-05
17:9755804 G A 0.056140 -1.4113e-05
17:9758829 G A 0.479785 -1.5087e-08
17:9759490 C A 0.659471 -7.9227e-06
17:9760589 G A 0.048061 1.7691e-05
17:9766574 T C 0.036178 1.1070e-05
17:9767381 C T 0.325342 -1.2920e-05
17:9769199 C T 0.173561 -6.4261e-06
17:9774804 A T 0.080013 -1.3383e-05
17:9782111 C T 1.255849 -1.4351e-05
17:9784332 A G 0.038012 -2.6240e-06
17:9788826 A T 0.024464 -4.1130e-06
17:9790129 G A 0.078614 4.1964e-05
17:9792768 A G 0.662648 5.2318e-06
17:9799670 G C 0.030942 7.4461e-06
17:9800361 A G 0.292936 2.3997e-05
17:9800658 G T 0.053608 -1.5304e-05
17:9801828 C T 0.527314 2.2136e-05
17:9803019 T C 0.105272 1.0154e-05
17:9807112 G A 1.071009 -2.4970e-05
17:9808571 G T 0.322427 -6.3113e-06
17:9811861 T C 0.697642 -2.2520e-05
17:9811917 A G 0.049931 1.8224e-05
17:9815580 C T 1.207606 -1.2688e-04
17:9817944 A G 0.062070 -3.6055e-06
17:9818602 C T 0.120316 -1.1160e-05
17:9819630 T C 0.040242 1.6319e-05
17:9820141 A C 0.988789 -9.8433e-05
17:9820695 T C 1.156504 -1.2596e-04
17:9821123 G C 1.015135 -4.5424e-05
17:9821585 C T 0.063053 -2.4831e-05
17:9822188 C T 0.688975 -9.4145e-06
17:9825332 C T 0.042965 4.0399e-05
17:9825466 A G 0.853438 -6.7135e-05
17:9826867 G A 0.128963 6.5605e-06
17:9827240 C T 0.240882 -2.3936e-05
17:9827890 G T 0.869482 -4.7076e-05
17:9828482 A G 0.031913 -3.2575e-05
17:9838605 G A 0.810087 2.3862e-05
17:9845151 T C 0.035597 -1.1217e-05
17:9846274 G T 0.236841 -1.5159e-05
17:9847755 T C 0.145043 -1.9178e-05
17:9850086 T C 0.020624 -5.0017e-05
17:9854462 C A 0.813933 1.7815e-05
17:9858012 G A 0.106174 1.0742e-06
17:9858172 C T 0.320791 -2.2232e-05
17:9860045 G A 0.060197 1.3115e-05
17:9860300 A G 0.066377 -1.1554e-05
17:9864430 G C 0.027580 8.8736e-06
17:9864623 A G 0.063109 1.6426e-05
17:9864752 T C 0.419046 -4.5393e-06
17:9868248 G A 0.496972 -1.1555e-05
17:9871988 T C 0.974926 1.5037e-05
17:9872446 C T 0.034078 -1.9851e-05
17:9872768 G A 1.474293 -1.9235e-05
17:9874244 G A 1.151061 3.4561e-05
17:9877481 G A 0.244021 4.2434e-06
17:9877812 G A 0.732758 1.7858e-05
17:9878173 G A 0.841062 1.6566e-05
17:9879046 G A 0.475942 -2.1706e-06
17:9888293 G C 0.597209 -2.3517e-05
17:9888747 T C 0.029495 6.8732e-06
17:9891475 A C 0.487043 -8.8974e-06
17:9893003 A G 0.717902 -1.7450e-05
17:9893773 G A 0.599504 -3.7872e-07
17:9895754 A C 0.047126 3.3489e-05
17:9902533 C T 0.246816 3.2532e-05
17:9903115 C T 0.193419 1.9768e-05
17:9906906 A C 0.089987 4.4398e-05
17:9909250 G A 0.248195 3.3702e-05
17:9911938 C T 0.302190 1.2076e-04
17:9914612 A G 0.158620 -6.1073e-06
17:9919425 A G 0.210583 -4.1967e-06
17:9921361 C T 0.053887 4.0472e-05
17:9921653 T G 0.246443 2.9737e-05
17:9921755 A G 0.175031 -2.7891e-05
17:9923714 C T 0.322298 -1.6932e-05
17:9932583 G C 0.078520 1.4427e-06
17:9932680 T C 0.182925 -2.6700e-05
17:9933397 G A 0.269955 -1.1257e-06
17:9934139 T C 0.308198 2.8094e-05
17:9940674 G A 0.143861 -1.6504e-05
17:9941713 C A 0.054887 4.7663e-05
17:9943333 T C 0.030858 -4.4506e-05
17:9947619 T C 0.630589 1.2769e-05
17:9948619 A G 0.044013 3.2855e-05
17:9949102 G A 0.353487 -1.1522e-05
17:9956315 G A 0.102052 -2.8942e-05
17:9962409 C G 0.275175 1.8134e-05
17:9964438 C G 0.053280 -6.2674e-06
17:9964836 G A 0.265067 9.2982e-06
17:9967513 A G 0.507715 5.6718e-06
17:9967522 A G 1.027538 -2.0086e-06
17:9967887 A G 0.120109 8.3948e-06
17:9968168 T C 0.968480 3.2619e-05
17:9975297 C T 0.649048 2.5128e-05
17:9977633 G A 0.042796 -1.3192e-05
17:9981026 C A 1.292696 3.8682e-05
17:9982366 C T 0.020371 -3.2583e-05
17:9985841 T C 1.003785 2.7929e-05
17:9987313 A G 0.121520 -2.5274e-05
17:9991805 C T 0.222073 -7.4712e-06
17:9996943 G T 1.278722 5.0216e-05
17:9999183 T C 0.061168 7.9767e-06
17:9999802 G A 0.340724 4.1252e-06
17:10001501 A C 0.058886 1.5512e-07
17:10002773 T C 0.032585 1.1845e-05
17:10003245 C A 0.546828 6.3328e-07
17:10003801 A G 0.556023 3.6259e-05
17:10004765 A G 0.091779 -1.8676e-05
17:10004821 A G 0.026405 -1.4082e-06
17:10005485 G C 0.206116 -8.4499e-06
17:10005792 A G 0.272954 3.9148e-06
17:10006097 T C 0.564488 3.2903e-05
17:10006276 A G 0.055656 -5.4215e-05
17:10007574 C T 0.097797 -2.2811e-05
17:10007931 G A 0.131605 -7.2087e-06
17:10008866 C G 1.850195 -7.5024e-06
17:10009297 G A 1.343188 1.8685e-05
17:10009702 A G 0.119320 -2.1743e-05
17:10010287 A G 0.257728 -1.2170e-05
17:10011876 A C 0.682221 -3.1247e-05
17:10012956 A C 0.083161 -1.3136e-05
17:10015197 A G 1.218412 1.5766e-05
17:10016209 A G 0.587284 -2.4987e-05
17:10019286 A G 0.139674 -3.2293e-06
17:10021550 T C 0.081357 -2.5414e-05
17:10023740 G A 0.063823 -7.9436e-06
17:10025405 C T 1.263616 1.4970e-07
17:10027040 A G 0.506800 1.5184e-05
17:10030483 G A 1.929445 5.9315e-06
17:10031090 T C 0.747037 1.7315e-05
17:10031642 T C 0.886974 1.0811e-05
17:10034364 G A 0.551209 2.0355e-05
17:10035664 C G 1.935311 -4.2007e-07
17:10038984 C T 0.091058 1.4843e-05
17:10041675 A G 0.042251 -5.1654e-06
17:10044114 A G 0.859397 -5.4303e-06
17:10045023 G A 0.395085 -4.6897e-05
17:10046122 C T 0.143943 1.1612e-05
17:10047107 T C 1.721768 -6.7838e-06
17:10047189 G A 0.071454 -3.1557e-05
17:10050672 T C 0.041144 -3.7612e-06
17:10050763 C T 0.913801 -9.3696e-06
17:10053424 A G 0.091162 6.6855e-06
17:10054325 G A 1.361832 -4.4661e-05
17:10059451 G A 1.884358 -3.8194e-05
17:10062453 A G 0.438333 -1.0411e-04
17:10062585 G A 0.313813 4.8755e-05
17:10065697 C A 0.509475 4.3017e-05
17:10065939 A G 0.317276 4.6752e-05
17:10071487 A G 0.155855 -1.2602e-05
17:10071868 A G 0.336407 -1.2596e-04
17:10078260 C T 0.168059 -4.9241e-05
17:10080169 A G 0.023808 -9.5245e-06
17:10080381 C T 0.228487 -1.5099e-05
17:10081098 A T 0.070074 -1.9074e-07
17:10081446 C A 0.047129 -1.2943e-06
17:10081621 G A 0.998273 -6.7698e-05
17:10083238 T G 0.164154 -7.6258e-06
17:10084339 A G 0.817951 -2.7980e-06
17:10084353 A G 1.178712 -2.9837e-05
17:10084782 C T 0.245485 4.0441e-05
17:10086870 T C 0.047048 -1.0849e-06
17:10087897 C A 0.070415 -1.0497e-05
17:10093966 C T 0.700621 -2.8523e-07
17:10095871 G A 0.144910 1.6672e-05
17:10095977 C T 0.068542 -2.6316e-05
17:10096972 C T 0.361043 4.7099e-06
17:10102743 C A 0.031319 -2.2631e-05
17:10102821 G C 1.478652 1.0317e-05
17:10103771 C A 1.131167 2.5716e-05
17:10104105 C T 0.108771 -9.4534e-06
17:10108102 A G 0.070447 1.8522e-05
17:10108472 T C 0.101435 -4.5331e-05
17:10118793 C T 0.493677 -1.3781e-05
17:10125196 A G 0.088634 1.3068e-05
17:10125301 G A 0.239130 -3.2895e-05
17:10125649 A G 0.603331 3.8453e-06
17:10127796 G C 0.162648 1.6126e-05
17:10128504 A G 1.425969 1.9534e-05
17:10129086 T C 0.097258 1.0194e-06
17:10129965 C T 0.202679 2.7396e-05
17:10135410 T C 1.104392 1.5812e-05
17:10140009 T C 0.442688 2.3611e-05
17:10147916 C T 0.071298 5.8083e-05
17:10148724 T C 1.549392 5.3091e-05
17:10151176 T C 1.099128 -6.0960e-06
17:10152676 A G 0.036957 2.0526e-06
17:10153190 A G 0.044283 1.6838e-07
17:10153352 A G 0.066572 -2.5850e-05
17:10153888 A G 0.048116 -1.4128e-06
17:10154763 A G 0.035792 5.1886e-05
17:10155277 G A 0.990097 1.3768e-05
17:10156086 C T 0.239451 2.6896e-05
17:10158810 G C 0.422607 1.1310e-05
17:10159435 G A 0.554468 -1.2437e-05
17:10161919 G A 1.771017 9.3962e-06
17:10162050 T C 1.169990 3.3223e-06
17:10167735 T G 0.352033 2.7235e-05
17:10168780 G A 1.025438 2.1887e-05
17:10169133 C T 0.032426 7.7730e-07
17:10171168 A G 0.190520 2.4571e-05
17:10171880 T C 0.853470 2.6583e-05
17:10173288 A G 0.274477 7.2343e-06
17:10178448 A C 0.358498 8.3629e-06
17:10179073 G A 0.053085 -7.4989e-06
17:10179681 A C 0.072466 -7.6312e-05
17:10180193 T C 0.709236 -8.4204e-06
17:10182260 T C 0.048347 -1.1514e-06
17:10183031 G A 0.512678 4.2030e-06
17:10184965 A C 0.781228 1.9470e-05
17:10185972 T C 0.204149 2.3399e-05
17:10188067 A G 0.958291 4.9413e-06
17:10189354 T C 0.176086 -9.5801e-06
17:10193619 T C 0.022175 5.9386e-06
17:10197721 G A 0.155235 4.3988e-05
17:10198473 T C 0.088523 -9.2564e-06
17:10198585 C T 0.168822 -1.4901e-05
17:10200522 G A 0.507530 1.2555e-05
17:10204401 T C 0.119787 -3.6124e-05
17:10206595 C T 0.141125 -2.2483e-05
17:10208745 G A 0.278080 -1.9747e-05
17:10209778 A G 0.029956 1.4868e-06
17:10212964 G C 0.027518 5.6914e-05
17:10215944 A G 0.045429 5.0649e-05
17:10217233 A G 1.151359 1.5494e-05
17:10218277 G A 0.134750 -5.9127e-06
17:10218984 T G 0.025876 -1.1327e-05
17:10219113 T C 0.320691 4.4345e-06
17:10219366 T C 1.565118 -1.0594e-05
17:10220349 A G 0.266593 -3.7799e-05
17:10220598 A G 0.066744 1.6364e-05
17:10222061 A G 0.829149 9.9996e-06
17:10222462 A G 0.029612 -3.6106e-06
17:10223022 G A 0.201300 -2.7919e-05
17:10223714 C T 1.253746 -3.5730e-06
17:10225047 G T 0.098764 -4.0044e-06
17:10226337 A G 0.103737 3.4484e-06
17:10228815 G A 1.339371 3.8931e-05
17:10231335 T C 0.021004 3.4108e-06
17:10232934 G A 0.035285 -2.3946e-05
17:10234834 T C 0.470956 -2.4771e-05
17:10235601 A C 0.048038 1.6362e-05
17:10235790 A G 0.329562 -2.2344e-05
17:10236464 T C 0.033562 -2.5153e-05
17:10239840 A C 0.054465 6.0515e-05
17:10240965 A C 1.636140 1.5721e-05
17:10242956 G A 0.056250 -2.8732e-05
17:10243717 A G 1.654420 8.2023e-06
17:10244704 C T 1.166560 -1.2693e-05
17:10247544 T C 0.582752 2.8992e-05
17:10248712 G A 0.023704 5.3499e-07
17:10249820 G A 0.021520 -3.0742e-05
17:10250972 T G 1.726179 -1.2118e-06
17:10257937 T C 0.091347 2.8344e-05
17:10263598 C T 0.033400 1.9907e-05
17:10266151 A G 0.033708 -1.8570e-05
17:10266517 T C 0.333658 -2.3202e-06
17:10270160 A G 0.060668 1.3771e-05
17:10271486 C G 0.468356 -4.2178e-05
17:10274188 G A 0.106836 -3.3319e-05
17:10274925 A C 0.098332 -5.0487e-06
17:10276706 G A 1.701423 -1.9319e-05
17:10279943 T G 0.651694 -1.6502e-05
17:10292672 A C 0.033279 7.1439e-06
17:10303756 G A 0.025584 2.3965e-05
17:10312472 A G 0.111945 2.8524e-05
17:10317842 G A 0.812729 2.1531e-05
17:10319056 G A 0.051177 -2.4774e-05
17:10324980 T C 0.593587 -6.6859e-06
17:10330168 C T 0.241558 3.5962e-05
17:10342896 A G 0.077092 -2.6482e-05
17:10344802 A G 0.079312 -1.0532e-05
17:10349895 T C 0.021403 -8.6904e-06
17:10354974 C T 0.698028 7.2886e-07
17:10355371 T C 0.703026 8.2558e-06
17:10355763 C T 0.811564 1.8314e-05
17:10356736 T C 0.381423 -3.1480e-05
17:10358760 A G 0.152771 -4.3726e-05
17:10362025 C T 0.706684 1.1845e-05
17:10366204 C T 0.089870 -5.1664e-06
17:10374300 T G 1.066556 -1.3545e-05
17:10376558 T G 0.046902 2.8480e-06
17:10380939 G C 1.883033 1.9509e-05
17:10382298 T G 0.052511 3.3445e-07
17:10407084 A G 0.052651 -2.6360e-05
17:10409241 C T 0.079094 -1.0563e-05
17:10413681 C T 0.023552 1.6237e-05
17:10415269 G A 0.027161 5.0292e-06
17:10448179 T G 0.111910 3.4891e-05
17:10450039 T C 0.683295 -8.8771e-06
17:10451474 T C 1.883735 2.1010e-05
17:10453015 C T 0.037350 -1.4862e-05
17:10461579 T C 0.053335 -5.6002e-06
17:10463231 A G 1.088962 -2.1185e-06
17:10490455 C T 0.049814 1.2171e-05
17:10496050 G A 1.203195 1.2963e-05
17:10502895 T C 0.088653 3.0167e-06
17:10518031 T C 0.208593 -1.0714e-05
17:10520042 A C 0.740142 -3.3540e-06
17:10525300 A G 0.023052 -9.1555e-06
17:10525936 C T 0.198524 -2.6810e-05
17:10531250 C T 1.510046 1.7240e-06
17:10531421 G A 0.036740 3.0945e-05
17:10537165 C T 0.133439 -1.8213e-05
17:10541303 G A 0.031033 2.0258e-05
17:10541497 T C 0.020520 -2.4877e-05
17:10541515 T C 1.587212 6.7606e-06
17:10542708 T C 0.033990 2.0171e-06
17:10543463 C T 1.455256 -1.9962e-06
17:10544093 G A 0.051774 3.8140e-06
17:10552488 A G 1.535091 4.2038e-06
17:10553769 T C 0.056026 5.5211e-05
17:10558376 G A 0.042588 1.7644e-05
17:10560760 A G 0.157085 -1.1390e-06
17:10561253 G A 1.224446 -1.5319e-06
17:10561387 C T 0.060632 7.6115e-06
17:10561422 A G 1.225484 5.9962e-05
17:10562961 G C 0.096930 -1.8414e-05
17:10565963 C T 0.196265 1.5190e-05
17:10567483 C A 0.859384 2.3289e-05
17:10574109 C T 0.076429 -4.7122e-05
17:10574159 T C 0.528524 -1.3295e-05
17:10578441 G A 1.960008 -1.3440e-06
17:10579112 A C 0.022175 -1.9838e-05
17:10581815 A G 0.059356 1.9952e-05
17:10587178 T C 0.830045 -1.7410e-05
17:10591452 C T 0.042433 5.9152e-05
17:10593642 C A 0.064352 3.0114e-06
17:10597657 T C 0.086417 -2.3852e-05
17:10605966 C T 0.137834 -2.1712e-05
17:10608518 G T 0.035367 5.3617e-06
17:10619979 G C 0.202510 4.1825e-05
17:10624390 G A 0.832262 -1.4983e-05
17:10625803 C T 0.351935 1.3257e-05
17:10637130 A G 0.836248 -1.9186e-05
17:10643030 G A 0.319285 -2.2954e-06
17:10646854 T C 0.056675 5.3659e-06
17:10652271 A G 0.069552 3.9608e-05
17:10655180 A C 0.100387 -3.0528e-05
17:10660581 T C 0.691835 1.1514e-07
17:10660663 G A 0.085511 2.9030e-05
17:10672166 T C 0.056760 -4.1337e-05
17:10676343 G A 1.681107 -1.8581e-05
17:10682743 C A 1.729418 -1.9629e-05
17:10686934 C T 0.116629 -2.5602e-05
17:10689671 G A 0.435434 2.4037e-06
17:10698399 G A 0.544117 -1.0933e-05
17:10700587 C G 0.813135 -2.6856e-06
17:10702859 T G 1.823881 -2.2760e-05
17:10703814 T C 0.057711 -3.9017e-06
17:10707241 A G 1.519089 1.7344e-06
17:10709674 A G 0.129671 -4.8899e-05
17:10711453 A G 0.020228 2.1024e-05
17:10711704 C G 1.315381 2.0392e-05
17:10715540 G A 0.063693 6.7831e-06
17:10715840 T C 0.552621 -1.1539e-06
17:10716349 G A 0.928796 3.4529e-06
17:10717762 G A 0.495313 6.2990e-06
17:10725050 C T 1.123218 -2.7175e-06
17:10725883 T G 0.416443 -2.5189e-05
17:10726108 C T 0.109543 -5.9496e-05
17:10726553 G A 0.229743 -5.1961e-06
17:10727158 A G 0.544241 2.7211e-05
17:10737115 G A 0.187482 3.1374e-05
17:10739615 T C 0.400613 1.5509e-05
17:10751305 T G 0.570227 9.2684e-05
17:10754301 T G 1.200663 1.2069e-04
17:10756593 T C 0.027547 -4.4351e-06
17:10762852 A G 0.422782 -7.8516e-05
17:10772655 T G 0.324540 -6.6550e-05
17:10774278 A C 0.361251 -1.1290e-05
17:10787384 T C 0.747033 1.4782e-05
17:10787653 T C 1.363630 4.6080e-05
17:10792151 T C 0.025451 3.3991e-06
17:10798217 T C 0.572668 3.7315e-05
17:10800875 T C 0.120044 -6.0891e-05
17:10804853 T C 0.307458 4.1567e-06
17:10813557 C T 0.080013 2.5977e-05
17:10816212 A G 0.095989 2.0757e-05
17:10818236 C T 0.174440 5.9354e-05
17:10819450 T A 0.051414 -1.5668e-05
17:10824295 G A 0.153907 -1.9630e-06
17:10825562 T C 0.066812 -5.2305e-05
17:10827074 A G 0.051729 3.6685e-05
17:10827342 T C 0.127561 -4.7596e-06
17:10831299 A G 0.595297 5.1370e-06
17:10833525 C A 0.158731 -3.7830e-05
17:10838629 A C 0.100345 -4.8619e-05
17:10851353 T C 0.115451 -3.1951e-05
17:10855464 G A 0.585076 -2.1405e-06
17:10858664 G A 0.440361 -4.1382e-06
17:10863163 A C 0.725338 3.4451e-05
17:10864358 T C 0.043319 -1.7630e-05
17:10871170 A G 0.083466 -6.7563e-06
17:10871773 T C 0.582558 -1.9472e-05
17:10873552 A G 1.830860 -2.5414e-05
17:10879878 T C 0.031906 1.5137e-05
17:10882051 A G 1.741012 -1.0703e-04
17:10883013 T C 1.313858 -5.5020e-07
17:10885174 A C 1.758877 -2.0832e-04
17:10885809 T C 0.059473 7.2016e-06
17:10887822 T C 0.243456 4.0485e-06
17:10889023 A G 0.163401 4.7176e-06
17:10889621 C A 1.081000 1.2132e-05
17:10889677 G A 0.449414 -2.0415e-05
17:10892634 A G 0.212968 -4.8142e-06
17:10895679 T C 0.203494 -4.4434e-05
17:10896811 T C 0.412885 5.9186e-05
17:10897981 T C 0.213634 -2.3471e-05
17:10900814 T C 0.621436 -3.4450e-06
17:10901643 T C 1.390862 -7.0839e-05
17:10902917 C T 0.097002 -1.0982e-05
17:10907886 T G 0.064790 -1.6292e-05
17:10915056 A C 0.056221 4.3763e-05
17:10916297 G A 0.036811 -1.4295e-05
17:10917049 C T 1.149318 -3.7196e-05
17:10920614 G A 0.083324 -2.1860e-05
17:10922955 T C 0.590990 4.0102e-06
17:10924376 A G 1.623789 -5.7335e-05
17:10925772 A G 0.356732 -3.8739e-05
17:10929166 C T 0.344106 -1.0365e-06
17:10935730 A G 0.833713 -2.6627e-05
17:10941338 T C 1.789791 -4.7610e-05
17:10945800 C T 1.748254 -2.5776e-05
17:10946574 C T 0.116207 2.6078e-05
17:10954362 A C 0.059360 -1.5247e-05
17:10955441 T C 0.090451 -2.8127e-05
17:10957463 G A 0.670120 -2.6116e-05
17:10963206 G A 0.041599 -5.0194e-06
17:10968437 T C 0.028836 -4.3688e-05
17:10969958 C T 1.721200 -4.0529e-05
17:10970418 T C 0.030206 -7.8882e-06
17:10976031 T C 0.070155 -6.9873e-06
17:10976886 A G 0.053170 -7.7794e-06
17:10977573 T C 0.041732 1.9803e-05
17:10977672 T C 0.762759 -2.7182e-05
17:10982282 G A 0.043650 -7.3121e-06
17:10988239 A C 0.048840 4.3616e-05
17:10990827 G A 0.086660 1.3310e-05
17:10991535 G A 0.326550 -1.7186e-05
17:10994074 C G 0.052466 -9.8340e-06
17:10995328 G A 0.031728 -1.2904e-05
17:11000863 T G 0.035967 -3.1261e-05
17:11009487 T C 0.080938 -7.8937e-06
17:11012636 G A 0.054656 -3.1516e-05
17:11013277 T C 0.079347 7.2773e-06
17:11019122 A G 0.127249 2.1780e-05
17:11020505 G A 1.066819 3.7640e-06
17:11025242 C T 0.069328 -5.4824e-06
17:11026414 G A 0.034081 -1.1608e-05
17:11026937 T C 0.084327 1.4150e-05
17:11032743 T C 0.030459 -2.3911e-07
17:11037081 A G 0.070460 -2.0560e-05
17:11037395 G C 0.032393 8.7714e-06
17:11037948 A G 0.268306 -4.7586e-05
17:11039905 G A 0.190770 -1.1816e-05
17:11044322 C A 0.207350 -3.0063e-05
17:11051603 A G 1.976422 5.5466e-06
17:11052378 C T 0.108015 9.6171e-06
17:11053422 A G 0.078374 8.9270e-06
17:11053471 A G 0.100504 -1.7522e-05
17:11053690 C T 0.183493 1.2789e-05
17:11054161 G A 0.169669 -1.2546e-05
17:11055263 A C 0.190183 -8.4188e-06
17:11074436 C T 0.373627 -2.5230e-05
17:11077803 T C 0.159428 -8.6126e-06
17:11080121 A C 1.972914 1.1408e-05
17:11083212 A C 0.195642 -9.6745e-06
17:11086163 T C 0.032968 -1.1445e-06
17:11091772 T C 0.256050 -3.5457e-05
17:11105527 T C 0.023295 -9.6299e-06
17:11108553 T C 1.578971 1.0458e-05
17:11112915 T C 0.030183 -2.4432e-05
17:11117116 T C 0.049999 -9.5002e-06
17:11120441 G A 0.057750 -3.7476e-06
17:11120708 A G 0.077575 -1.6771e-05
17:11121643 C A 0.047925 1.3905e-05
17:11122880 T G 0.144511 -6.0218e-05
17:11126125 T C 0.443013 -2.1609e-05
17:11132024 C G 1.872682 -1.4956e-05
17:11134687 A C 1.148234 -4.1145e-06
17:11146539 T G 1.829234 5.7312e-07
17:11152815 C T 0.160467 1.1256e-06
17:11162241 T A 0.062865 1.9353e-05
17:11162302 G A 0.265846 3.7609e-06
17:11165683 A G 0.052842 -2.2895e-05
17:11166782 A G 0.139639 -8.0561e-07
17:11173189 A G 0.026710 2.1926e-05
17:11176326 T C 0.081246 -3.3225e-05
17:11176969 G A 1.859553 3.6346e-06
17:11177276 A G 0.056880 -1.5517e-05
17:11178293 A G 1.742152 4.7334e-07
17:11178368 G T 1.226854 5.0196e-06
17:11178797 T C 1.106937 -1.1035e-05
17:11179839 A G 0.254843 9.5549e-06
17:11180811 A C 0.047779 4.7757e-06
17:11180892 A G 0.531670 6.4411e-07
17:11184163 C T 1.065965 3.0353e-05
17:11186169 T C 0.167644 8.2839e-06
17:11186841 A C 1.674272 -1.1633e-05
17:11186915 G A 0.483703 1.1654e-06
17:11188009 G A 1.969204 3.9627e-05
17:11189569 C T 1.336469 -9.0306e-06
17:11190286 A G 0.063693 1.9861e-05
17:11196479 C G 0.529930 -1.8038e-04
17:11199904 T C 0.104619 -6.1106e-06
17:11200911 A G 0.023828 -5.1660e-05
17:11204390 T C 0.070714 1.3160e-05
17:11211753 A G 0.041485 2.5834e-05
17:11218707 A G 0.289813 6.0151e-05
17:11219322 A G 1.542329 -4.6405e-05
17:11228589 C T 0.680179 -5.4760e-05
17:11230348 A G 0.349793 3.4767e-05
17:11232929 A G 0.086852 -3.3842e-05
17:11236553 A G 0.073619 -8.0042e-06
17:11237522 G T 0.992411 3.3653e-05
17:11238646 A G 0.403904 2.0153e-04
17:11242203 A G 0.025110 1.6359e-05
17:11244025 T C 0.432724 3.0101e-04
17:11246869 A G 0.319876 -1.5272e-05
17:11250716 T C 0.225419 -3.4224e-05
17:11253101 C G 0.103639 -1.0860e-05
17:11255351 T C 0.678150 3.2106e-05
17:11262638 A G 0.951303 -5.5660e-05
17:11273541 A G 0.021049 2.2733e-05
17:11284135 T C 0.032991 8.6523e-06
17:11286924 C T 0.030650 -2.4001e-06
17:11289813 C A 0.078179 -2.9745e-05
17:11290984 C A 0.056104 3.8332e-05
17:11291068 G A 0.023295 -1.2234e-06
17:11292736 C A 0.044630 -4.4486e-05
17:11294805 T C 0.046039 1.1987e-05
17:11304316 A C 0.030796 4.2300e-06
17:11308579 G T 0.049684 -1.7054e-05
17:11308609 G A 1.025538 4.2564e-05
17:11309317 C T 0.353493 4.0829e-05
17:11312057 A G 0.850108 7.2254e-05
17:11316781 A G 0.039567 -1.7326e-05
17:11318982 T C 0.436129 -9.4600e-06
17:11323957 G A 0.519835 -2.9928e-06
17:11330291 A G 0.273318 3.0286e-05
17:11330844 T C 0.619635 -3.9915e-05
17:11335591 G A 0.092558 9.7990e-06
17:11337350 T C 0.134429 -2.0482e-05
17:11338774 T C 0.234193 2.8864e-05
17:11340943 G A 0.116188 2.7031e-05
17:11340985 G A 0.385004 2.8006e-06
17:11343014 C T 1.253804 -8.8924e-06
17:11346125 A G 0.360985 3.7712e-05
17:11347691 T G 1.557273 2.3288e-05
17:11348805 T C 0.117544 1.8615e-05
17:11352843 G A 0.838569 4.0377e-05
17:11353146 G A 0.136244 2.6008e-05
17:11353695 T C 0.369592 1.4303e-05
17:11356738 T C 0.886714 4.1916e-07
17:11357383 T C 0.150626 -3.9755e-05
17:11363320 C T 0.512795 -3.3543e-05
17:11363533 C G 0.099825 -8.1793e-06
17:11366244 T C 0.051443 -1.6022e-05
17:11369503 A G 0.334145 1.0158e-05
17:11372945 A G 0.694470 -4.1967e-05
17:11385936 T C 0.068951 -2.9581e-05
17:11388572 G A 0.099855 -3.4118e-05
17:11389789 T C 0.495722 8.0715e-06
17:11392378 A G 0.103409 2.7082e-05
17:11395495 A G 0.028024 6.0861e-06
17:11395781 G A 1.089364 -6.0230e-06
17:11400383 A G 0.107638 -9.8956e-06
17:11401881 T C 0.431679 -1.8885e-05
17:11408485 A G 0.171298 1.0855e-05
17:11409422 C T 0.030962 -7.2017e-07
17:11410251 C A 0.815799 3.2169e-06
17:11416204 A C 0.140184 1.2534e-05
17:11419580 T C 0.066955 -1.1029e-05
17:11429715 A T 0.957256 7.6384e-06
17:11438164 A G 0.048337 9.2316e-06
17:11440995 A C 0.021244 -1.5421e-05
17:11443099 A G 0.093184 -1.8866e-05
17:11444251 G A 0.815520 1.0759e-05
17:11448689 T C 0.070314 1.2557e-05
17:11451874 G A 0.651979 7.2504e-06
17:11456319 A G 0.164151 2.4840e-07
17:11465536 G A 0.232184 8.4560e-07
17:11465863 G C 0.060937 1.7102e-05
17:11472748 G A 0.536246 -2.7353e-07
17:11488759 T C 1.214182 1.4350e-05
17:11490380 C G 0.570246 3.2120e-05
17:11491194 T C 0.876977 6.3870e-05
17:11495683 A G 0.187810 3.3265e-05
17:11496228 T C 0.602497 -7.8977e-06
17:11503692 C G 0.042647 -2.7799e-05
17:11507005 T C 0.351130 5.3339e-05
17:11507867 T C 0.032046 2.1006e-05
17:11507917 C G 0.124020 2.2543e-05
17:11510689 T C 1.114737 -8.2836e-06
17:11511480 A G 0.082928 9.1433e-06
17:11512376 T C 0.801307 1.8764e-06
17:11521078 G T 0.058736 -1.2586e-05
17:11522764 A G 1.925674 9.2044e-07
17:11525098 C T 1.841685 -1.1795e-05
17:11526904 A G 0.178699 -7.5177e-06
17:11527258 G A 0.643969 2.1833e-05
17:11528173 G C 0.047736 -2.6130e-05
17:11530712 T C 0.585531 4.3863e-05
17:11540268 A G 0.069964 5.6906e-06
17:11540418 G A 0.111858 -2.5599e-05
17:11543588 A G 0.082077 3.2757e-05
17:11543610 G A 0.054572 -1.8261e-05
17:11550421 A G 0.034747 2.6717e-06
17:11551824 G T 0.131310 -1.6538e-06
17:11568302 A G 0.022279 -1.5995e-05
17:11569204 G A 0.735371 3.9167e-05
17:11569766 G A 0.082759 1.3293e-05
17:11580672 C T 0.109621 3.4699e-06
17:11583630 G A 0.131719 -2.5869e-05
17:11584698 C T 0.131982 1.0618e-05
17:11586923 A G 0.352812 3.4032e-05
17:11588192 A G 0.083330 3.6048e-06
17:11594284 C T 0.287048 1.6126e-05
17:11611851 T G 0.098618 -8.7464e-05
17:11612733 T C 0.104181 -3.3558e-06
17:11617763 A G 1.965922 1.1643e-07
17:11629817 C T 0.031222 1.2263e-05
17:11631581 G A 0.049979 7.6551e-06
17:11635486 T G 1.831610 -6.5257e-07
17:11642231 G A 0.028080 2.5343e-05
17:11644791 T C 0.022120 -2.4646e-05
17:11645017 A G 0.046263 -3.8203e-05
17:11645082 G A 0.095012 2.5702e-05
17:11645984 G A 1.584213 -1.6384e-05
17:11647578 G A 0.057071 -2.7245e-06
17:11650958 A G 0.192098 3.6170e-05
17:11653273 G A 1.364584 -4.8035e-05
17:11661701 G T 0.854837 3.3752e-05
17:11665655 G A 1.971690 -2.4223e-05
17:11671089 T C 0.233992 -2.0718e-06
17:11673738 A G 0.044504 1.2420e-05
17:11674894 C T 0.236439 1.1609e-05
17:11674965 T C 0.056176 -3.4268e-05
17:11679275 G A 0.023204 -2.1274e-05
17:11680785 G A 0.361579 1.5551e-05
17:11683685 C A 0.323807 -1.0918e-05
17:11684571 C G 0.381057 -1.8956e-05
17:11685745 A G 0.089088 -1.1889e-05
17:11686651 A G 0.040105 -8.8823e-06
17:11687521 T G 0.144926 -8.7948e-06
17:11689646 A G 0.767566 3.1395e-06
17:11690031 G C 0.843688 -1.1634e-05
17:11690449 A G 0.037333 -5.2289e-06
17:11691550 C A 1.398315 3.9997e-06
17:11694706 T C 1.192487 1.4086e-05
17:11698144 T C 0.333642 -2.0664e-05
17:11707432 C T 0.102123 2.1357e-05
17:11714246 A G 0.059165 -8.1207e-06
17:11715541 T C 0.039210 -2.1315e-05
17:11717399 T G 0.844603 -1.3666e-05
17:11721344 C A 1.009014 8.7992e-06
17:11721791 T C 0.045708 -3.1460e-05
17:11725337 T C 0.090786 -1.7788e-05
17:11732011 A G 1.174337 -1.4930e-06
17:11732293 C G 0.140840 -2.9539e-05
17:11733517 A C 0.046165 5.5421e-06
17:11736819 C G 0.249322 -2.5569e-05
17:11738332 G A 0.677589 2.0653e-05
17:11738774 G C 0.030199 -8.4523e-06
17:11739331 G T 0.938271 -8.1370e-06
17:11742165 A G 0.950975 3.0186e-05
17:11772285 T C 0.739237 2.1840e-05
17:11773387 T C 0.836157 1.5238e-05
17:11776329 C A 1.054806 -1.6282e-05
17:11777058 A G 0.112273 -2.9178e-05
17:11777844 G A 0.106151 -1.0072e-05
17:11781042 A C 0.138100 -3.9983e-05
17:11783471 A C 0.023107 -3.3273e-05
17:11785777 A G 0.076618 7.2196e-05
17:11786291 G A 1.352036 -5.4587e-05
17:11786569 T C 0.365448 -3.0161e-05
17:11786951 C T 0.985666 -2.1630e-05
17:11793764 C A 1.459359 6.7881e-05
17:11803461 T C 1.770692 -3.9993e-06
17:11814632 G A 0.278761 -2.6551e-05
17:11824766 C T 0.313245 -4.6348e-05
17:11824955 G A 0.242538 3.8416e-05
17:11827368 G T 0.059451 2.2845e-05
17:11829016 C T 1.146903 -2.3903e-05
17:11846628 T G 0.029712 1.4286e-05
17:11847922 G A 0.639733 1.3286e-05
17:11855844 C T 0.036097 1.7077e-06
17:11861881 T C 0.994291 -7.4163e-06
17:11865462 A G 0.369599 -2.9110e-05
17:11867081 C T 0.784055 4.3826e-05
17:11868362 G A 0.375217 -2.4006e-05
17:11881356 A G 0.057665 -3.1685e-05
17:11881498 G A 0.030787 5.3802e-06
17:11883328 G A 0.027551 -9.9371e-07
17:11894428 A G 0.029018 2.1157e-05
17:11911397 C A 0.619979 1.1570e-05
17:11921300 A G 0.042170 -6.3106e-05
17:11927102 A G 0.119898 -4.0671e-06
17:11929029 A G 0.176696 -2.4379e-05
17:11930981 G T 0.296643 7.5351e-05
17:11935026 C T 0.123549 4.8455e-06
17:11943579 T C 0.022734 -1.2599e-05
17:11943701 T C 0.221855 2.6990e-05
17:11952870 G A 0.022107 -5.3771e-05
17:11955300 G A 0.023415 4.4007e-06
17:11956013 T C 0.024379 1.6027e-05
17:11956134 A G 0.038203 5.4827e-05
17:11965544 T C 0.055189 2.1404e-05
17:11970551 G C 0.510815 -7.2822e-05
17:11989763 G A 0.189582 2.2002e-05
17:11994153 C G 0.035539 -1.7240e-05
17:11994500 G A 0.409208 -2.1984e-05
17:12001076 A C 0.039447 -2.3645e-05
17:12002935 G A 0.150814 -1.0174e-04
17:12004136 C T 0.046428 4.4659e-07
17:12005652 C A 0.059545 -9.5246e-06
17:12026459 T C 0.039959 -7.7091e-06
17:12031147 A G 0.531705 -3.6298e-05
17:12035276 A G 0.554734 -1.0137e-05
17:12047544 G A 0.811758 4.8753e-05
17:12048104 C A 1.255956 -7.0560e-06
17:12051658 A G 0.677358 1.6465e-05
17:12053314 T C 0.030157 1.0031e-05
17:12060208 C T 1.583726 -1.5641e-05
17:12067173 G A 0.093490 -1.4366e-05
17:12067452 C G 0.119034 -6.0551e-08
17:12074833 G A 0.172175 1.7770e-05
17:12077779 G A 0.093720 2.9324e-06
17:12084329 A G 1.601056 -1.1814e-06
17:12086697 T C 1.599420 -1.7082e-06
17:12088737 T C 0.138740 1.9642e-05
17:12088761 T C 0.053501 2.7541e-05
17:12097323 T C 1.673577 -2.6635e-06
17:12100254 A G 1.689115 -3.4648e-06
17:12102810 T G 0.166871 -1.5293e-05
17:12108959 C T 0.025756 1.7348e-05
17:12112394 A G 0.307724 -8.2484e-06
17:12112838 T C 0.041323 7.8982e-06
17:12118658 C T 1.696762 -7.4228e-06
17:12119157 A G 0.116519 -2.7090e-05
17:12120816 C T 0.246439 9.5012e-06
17:12125148 G C 0.070765 -1.0161e-05
17:12125885 C T 0.118940 -1.3455e-05
17:12126613 T C 0.072976 -5.9409e-05
17:12126847 C T 0.064670 -2.0605e-05
17:12127207 T G 0.077695 3.3976e-05
17:12127676 C T 0.198622 3.7514e-06
17:12141091 G A 0.096333 2.5024e-06
17:12142501 C T 0.421980 2.7930e-05
17:12151490 T C 0.094385 -4.5880e-06
17:12151666 G A 0.060025 2.8393e-05
17:12152494 G A 1.010806 5.3600e-05
17:12152526 A G 0.043884 2.6441e-05
17:12153986 T C 0.036175 -4.0986e-06
17:12158537 C T 0.336027 2.8419e-05
17:12159154 G A 0.032445 -9.5108e-06
17:12160288 G A 0.199800 3.6475e-05
17:12162128 G A 0.025642 1.0712e-05
17:12166980 T C 0.200634 3.6560e-05
17:12169987 C T 0.544289 5.6972e-07
17:12170218 C T 0.196372 -3.2218e-05
17:12172568 T C 1.019056 4.3110e-05
17:12172631 C T 0.062985 2.9789e-05
17:12180963 C T 0.509419 4.3964e-05
17:12188305 A G 0.617466 -2.1344e-05
17:12192239 A G 1.376490 2.6506e-05
17:12201470 T G 0.042475 -5.1932e-05
17:12201489 C T 0.062797 1.6762e-05
17:12220608 T C 1.467711 -3.8619e-05
17:12221233 C T 0.031939 -3.2380e-05
17:12223564 T C 0.025590 2.1089e-07
17:12223976 T C 0.072710 2.0766e-05
17:12225066 A C 0.042806 -6.1192e-05
17:12225222 C G 0.353367 3.0756e-05
17:12233638 G A 1.527093 8.7716e-06
17:12240833 T A 0.062521 -3.8346e-05
17:12242251 G T 0.190105 2.5703e-05
17:12246993 C T 0.210803 2.6363e-05
17:12251758 A G 1.863808 6.2291e-05
17:12252286 G A 0.337167 3.5788e-05
17:12256030 C A 0.119787 -4.0823e-05
17:12256947 G A 0.867466 -3.0391e-06
17:12259083 T C 0.026051 1.1665e-05
17:12262833 A C 0.046480 -2.0804e-05
17:12263589 G C 0.842230 -2.5612e-05
17:12263617 T C 0.063780 -1.9050e-05
17:12267165 G A 0.045263 -4.6100e-07
17:12267219 A G 0.395228 -2.0862e-05
17:12267654 T C 0.052982 1.5170e-05
17:12268079 G A 0.035597 1.5398e-05
17:12282721 C T 0.036454 2.1493e-05
17:12284953 C T 0.145647 -6.5895e-05
17:12286362 G A 0.046149 -7.6081e-06
17:12289269 C T 0.509832 5.2877e-05
17:12289333 T C 0.024149 5.8672e-07
17:12289647 G A 0.219866 -1.8796e-05
17:12309806 G T 0.088686 -1.9848e-05
17:12314892 C T 0.388087 2.6588e-05
17:12316379 A G 1.502188 4.7989e-07
17:12317876 C T 0.034029 3.6889e-05
17:12318243 C T 0.034915 4.0977e-05
17:12325283 G A 0.331168 -1.3608e-05
17:12325557 A G 1.152369 -2.1389e-05
17:12326416 T C 0.136240 -3.6229e-05
17:12326683 A C 0.072976 -2.1809e-05
17:12328305 C G 0.034192 -1.0499e-05
17:12328396 G A 0.143407 1.7639e-05
17:12328997 G A 0.042115 -2.9093e-06
17:12329776 G A 1.063709 3.4436e-05
17:12335239 A G 0.060376 -2.9518e-05
17:12336828 A G 1.874912 8.5174e-05
17:12341451 T C 1.089410 1.1480e-05
17:12341466 T C 0.173535 -1.0014e-04
17:12341505 T C 0.064472 1.5801e-05
17:12341836 A G 1.665634 5.8944e-05
17:12343709 C G 0.044416 -1.2593e-06
17:12344345 C T 0.382631 -2.2337e-05
17:12344797 A T 0.045098 7.7832e-06
17:12349125 G T 0.201790 1.7117e-05
17:12350404 A C 0.345999 -3.5404e-05
17:12360269 A C 0.170877 -9.6276e-05
17:12362500 T C 0.758760 1.6960e-06
17:12367760 C T 0.310428 -1.8151e-05
17:12370433 C T 0.446522 -5.7655e-05
17:12371081 A G 1.238760 -2.2020e-05
17:12375775 C T 0.399743 -2.5365e-05
17:12379980 A G 0.986329 -2.4209e-05
17:12381130 G A 0.376328 -4.4641e-05
17:12382505 G A 0.054627 1.1218e-05
17:12384809 A G 0.231242 9.1761e-07
17:12386332 T C 0.089595 1.9042e-05
17:12395558 G A 0.273217 1.5256e-05
17:12400224 G A 0.032948 -2.2165e-06
17:12400260 T C 0.070584 2.8103e-05
17:12409335 G A 0.459190 1.2320e-05
17:12411414 T C 0.198635 8.5698e-06
17:12418790 G A 1.099351 -1.7531e-05
17:12422621 C T 0.041102 -1.6624e-05
17:12423312 C T 0.108352 1.8636e-05
17:12423390 A G 0.061486 3.0662e-05
17:12424919 A G 0.040618 -3.2888e-05
17:12425225 T C 1.348193 -7.7309e-06
17:12428335 T G 1.348585 6.6654e-06
17:12431003 C A 1.374864 1.4567e-05
17:12432015 T G 0.034286 2.2397e-05
17:12434765 A G 0.286516 7.0243e-06
17:12438153 A G 0.054325 2.3562e-05
17:12438730 G A 0.122484 -9.3262e-06
17:12447360 C T 0.160743 1.8545e-06
17:12450873 T G 0.074738 2.4302e-05
17:12455927 T C 1.523633 -1.1882e-05
17:12459633 T C 0.101315 -1.9783e-05
17:12466859 A G 0.078198 9.8613e-06
17:12471843 C T 1.589822 2.7171e-06
17:12473371 T C 0.280082 1.2707e-05
17:12492835 A G 0.058516 2.3289e-05
17:12506155 G A 0.030770 2.0715e-05
17:12512076 G A 1.244274 1.7761e-05
17:12517596 A G 0.059175 2.0002e-05
17:12520680 C T 0.103315 2.2846e-06
17:12526734 A G 0.103970 -1.4064e-05
17:12529097 G A 0.212082 -8.5345e-05
17:12530895 G A 0.038398 -4.0401e-05
17:12531983 T G 0.174155 1.9236e-05
17:12532256 G A 1.296866 -5.9481e-06
17:12534956 C G 0.182919 -4.0765e-06
17:12536407 G T 0.038840 -7.5909e-07
17:12538851 G A 0.932724 3.5983e-05
17:12543548 A G 0.037895 1.2893e-04
17:12544279 G A 0.152528 -2.1829e-05
17:12547725 A G 1.645835 1.9552e-05
17:12550227 A G 0.123491 4.5389e-06
17:12554470 C T 0.720112 1.2772e-05
17:12559781 C T 0.723336 -2.0740e-05
17:12562530 T C 1.373254 2.1173e-05
17:12564611 T C 1.592392 5.4494e-05
17:12564659 A C 0.413087 1.3644e-04
17:12566500 G A 0.760166 2.2174e-05
17:12566717 C A 1.802316 5.3004e-05
17:12570798 A G 0.056335 6.6868e-05
17:12574501 G A 1.043562 7.0991e-05
17:12576966 G A 0.048632 5.4686e-06
17:12585533 T C 0.251188 -8.5297e-06
17:12585990 G A 0.102302 2.0818e-05
17:12591221 G A 0.413862 7.6895e-07
17:12596349 G A 0.510838 1.0661e-05
17:12601235 G T 0.034487 -2.1747e-05
17:12601314 G C 0.259582 -1.4833e-05
17:12608271 C T 0.218184 4.4533e-05
17:12613063 G A 1.503480 5.7175e-05
17:12613186 C T 0.298311 4.8737e-06
17:12613622 G A 0.050099 8.0252e-06
17:12613649 A G 0.059590 -3.0074e-05
17:12614901 A G 0.237257 2.5586e-05
17:12619794 T C 1.254846 -7.0824e-05
17:12633890 A G 0.053361 -1.0460e-05
17:12634150 C T 0.109625 7.8314e-06
17:12635049 A G 0.029453 -2.3025e-05
17:12637371 G T 0.794043 -8.6431e-05
17:12638749 G A 1.103665 -4.5859e-05
17:12641458 T C 0.154978 3.8322e-05
17:12641767 T C 0.056367 -4.7846e-06
17:12645294 C A 0.049041 2.8991e-05
17:12647490 C T 1.708697 1.1553e-05
17:12650854 A C 1.348527 -8.1056e-06
17:12652168 G A 1.896000 1.3489e-06
17:12654139 G A 0.281845 -1.2012e-05
17:12656417 C T 0.118450 5.8031e-06
17:12656546 C G 0.045201 -1.1951e-05
17:12657968 A G 0.649665 -5.9615e-05
17:12658370 G A 0.154371 -1.8703e-05
17:12658576 T C 1.750883 2.3055e-06
17:12662645 T C 0.846862 4.9877e-05
17:12665473 T G 0.127733 -1.2044e-06
17:12665764 T C 0.050700 -1.6661e-05
17:12667536 A C 0.068506 -1.3099e-05
17:12667836 T C 0.051855 -1.0299e-05
17:12668361 G A 1.943266 2.1409e-05
17:12670125 T C 0.174197 1.3798e-05
17:12673103 A G 0.192169 6.4685e-06
17:12673182 T G 0.031881 2.8071e-05
17:12679033 G A 0.157445 -8.5401e-06
17:12689583 T C 0.044757 2.0717e-05
17:12689586 G A 0.270796 4.7683e-06
17:12691753 T C 0.071301 -1.0765e-05
17:12701564 A G 0.073963 -1.0216e-05
17:12703657 T G 0.145650 4.8048e-06
17:12707766 A G 0.057084 4.6479e-06
17:12707792 A C 0.141437 -4.0941e-06
17:12709825 T G 0.030624 -7.4799e-06
17:12711500 T C 0.048288 1.2414e-05
17:12713182 C G 0.293812 -1.1649e-05
17:12724423 T G 0.132904 -4.6984e-05
17:12725991 C T 0.023704 -5.9522e-06
17:12726097 C T 0.054962 -2.0669e-05
17:12732925 G A 0.399237 -1.6544e-05
17:12734679 A G 0.023107 1.0546e-05
17:12736337 T C 0.034269 -2.4132e-06
17:12738707 C T 0.058756 3.0586e-06
17:12742770 A C 0.239497 -1.5924e-05
17:12748510 G T 0.305841 -1.1449e-05
17:12753240 T G 0.113825 -4.0502e-05
17:12759816 T C 0.164670 2.5644e-05
17:12761374 G A 1.334697 1.4751e-05
17:12766033 T C 0.034601 3.1706e-05
17:12767465 A G 1.850264 3.2707e-06
17:12772901 A G 0.391349 -1.0013e-06
17:12777288 T G 1.175989 3.8399e-05
17:12780755 A T 0.775243 -4.9748e-05
17:12788050 T C 0.121887 1.3743e-05
17:12789994 T C 0.033611 2.8666e-06
17:12790164 T C 0.240678 -3.2415e-05
17:12794486 G A 0.025464 -1.1878e-06
17:12803889 A G 0.254022 -7.8338e-06
17:12804550 G A 0.093772 -8.1719e-06
17:12804854 T C 0.118297 -1.8499e-05
17:12809905 G A 0.095557 1.0231e-05
17:12820646 C G 0.147766 -1.6494e-05
17:12823919 T C 0.146296 -9.1963e-06
17:12825426 A G 0.043835 2.7651e-05
17:12825649 G C 1.407004 -3.1459e-06
17:12828323 A G 0.044650 -2.8542e-05
17:12828390 A G 1.316238 2.5902e-06
17:12830957 T C 0.020832 5.4357e-05
17:12832979 G A 0.773019 -6.8230e-06
17:12851435 A G 0.580701 2.0293e-05
17:12852147 T C 0.170085 -8.1868e-05
17:12857896 T C 0.234754 -5.2225e-05
17:12859149 T C 0.153966 -7.6303e-05
17:12862321 T C 0.210755 1.3412e-04
17:12871601 A G 0.248825 -5.3976e-05
17:12874547 A C 0.908799 4.3237e-05
17:12882816 C T 1.496959 2.7569e-05
17:12886075 T C 0.836813 -3.6509e-05
17:12892666 G T 0.277703 2.8176e-05
17:12895815 T C 1.257926 -2.7710e-05
17:12899902 T C 0.077598 3.2334e-05
17:12900901 T C 0.085034 2.1321e-05
17:12901688 A G 0.244631 -4.1478e-05
17:12915009 A G 0.597333 1.2205e-05
17:12921420 T C 0.066001 5.8439e-06
17:12923899 G A 1.177449 -5.9697e-05
17:12925227 C T 1.426378 -2.5180e-05
17:12928302 T C 1.905329 -6.9651e-06
17:12931457 A G 0.091117 2.6126e-04
17:12932451 G C 0.060466 -1.2433e-06
17:12934429 T G 0.034325 3.1805e-05
17:12935816 A G 0.033354 -4.2223e-05
17:12936460 T C 1.698846 -2.1881e-05
17:12938756 T C 0.059191 3.1905e-06
17:12946022 A G 0.027213 2.0431e-05
17:12949943 C T 0.034841 -1.3979e-05
17:12955253 G A 1.360079 -1.9911e-05
17:12962911 G A 1.387970 -2.2508e-05
17:12971820 A G 0.999575 4.2244e-05
17:12974611 C A 0.032900 3.7200e-05
17:12979167 T C 0.682578 2.6110e-05
17:12982142 C T 0.106414 1.3259e-06
17:12985509 T C 1.593022 1.6036e-05
17:12985554 G A 0.066397 5.3818e-06
17:12990893 A G 0.055189 6.3072e-06
17:12991455 A G 0.050525 -2.1256e-05
17:12996180 A C 0.425677 -1.4165e-05
17:12998581 A C 0.026096 -1.8139e-05
17:12999156 C T 0.063641 3.1436e-06
17:13000027 T C 0.100929 -2.1411e-05
17:13003740 A C 1.480820 -5.8959e-05
17:13009502 C G 0.558389 1.3019e-06
17:13012785 T C 0.053430 -3.6037e-05
17:13015177 C T 0.149113 2.6543e-05
17:13016336 C T 0.679101 -7.2979e-06
17:13020002 A G 0.331869 2.1977e-05
17:13029238 G A 0.061164 -1.0219e-05
17:13029778 A G 0.171558 -8.8115e-07
17:13032360 G A 1.160279 5.8689e-06
17:13035840 C T 0.213043 -1.8567e-05
17:13037059 C A 1.814290 -7.9346e-06
17:13037481 A G 0.204253 -1.3061e-05
17:13041714 C T 0.753950 5.5991e-06
17:13048149 A G 0.039784 -2.3284e-06
17:13054097 A G 0.052962 4.9046e-05
17:13062795 A G 0.083281 -5.3893e-06
17:13063987 C A 1.103629 -8.7012e-06
17:13064644 T C 0.112257 2.0079e-05
17:13076384 A G 0.064988 -5.3460e-05
17:13078746 T C 0.028693 -2.1466e-05
17:13086501 C T 1.287392 -2.4435e-05
17:13092992 C T 1.562524 -4.6855e-06
17:13098344 G A 0.056682 -1.7473e-05
17:13099159 A G 0.350793 2.6855e-05
17:13100882 G T 0.081198 1.2116e-05
17:13104186 C T 0.264350 2.1443e-07
17:13108117 T C 1.765401 -1.8881e-05
17:13108326 A G 0.067948 -6.8666e-06
17:13109019 C G 0.234108 -6.8750e-05
17:13109332 C T 0.459956 -1.0827e-05
17:13111657 T C 0.969012 1.9264e-05
17:13112632 A G 0.202556 -1.5721e-06
17:13117880 A G 0.368865 1.0828e-05
17:13120342 T G 0.096229 -2.0940e-05
17:13122912 A C 0.774733 -5.9733e-05
17:13123921 A G 1.060418 -2.6928e-05
17:13124790 C T 0.103136 -8.4695e-06
17:13131490 T G 0.675706 1.6346e-05
17:13133096 G C 0.235647 1.9145e-05
17:13134967 G T 0.850338 4.5267e-05
17:13137869 G A 0.118388 3.8659e-05
17:13138644 G A 0.307289 5.4839e-06
17:13142392 C T 0.932906 3.7907e-05
17:13145310 G A 0.325404 2.3814e-05
17:13145915 C A 0.328757 3.2562e-05
17:13147991 T C 0.073680 4.6241e-05
17:13148266 T C 0.341078 9.7316e-06
17:13154078 T C 0.029998 -1.4517e-05
17:13155290 T G 0.120631 -2.4064e-05
17:13159770 G A 0.089994 1.7329e-05
17:13167294 A C 0.090971 -1.5818e-05
17:13168099 C A 0.028842 -3.1618e-05
17:13168556 G T 1.234345 3.0436e-05
17:13169533 T G 0.335570 -3.0167e-05
17:13169858 A G 0.510435 1.1691e-05
17:13170446 C G 0.028320 1.3286e-05
17:13172106 A G 0.557425 4.7979e-05
17:13172167 C A 0.623384 4.7612e-06
17:13175579 T C 0.618992 -9.0733e-06
17:13176356 G A 0.604126 2.6539e-05
17:13177471 T C 0.030219 -4.0103e-05
17:13178437 C T 0.364935 -2.0530e-05
17:13178734 C A 0.022085 -3.7847e-06
17:13179312 G A 0.384841 6.0295e-06
17:13179558 C T 0.440608 1.7117e-05
17:13180735 T C 1.322551 -3.6225e-05
17:13180805 A G 0.548833 -2.2186e-05
17:13184188 C T 0.129486 4.5992e-06
17:13184649 C G 0.046042 -1.4667e-05
17:13186311 T C 0.334505 4.0934e-07
17:13194124 G C 0.679556 -1.9909e-05
17:13196803 G A 1.016408 -2.0701e-05
17:13197480 C T 0.072904 -1.4146e-05
17:13198356 A G 0.206607 -1.6820e-05
17:13199644 T C 0.621855 1.7114e-06
17:13200457 T C 0.139119 1.2061e-05
17:13201543 A G 0.345291 -2.3892e-05
17:13201570 G A 0.062953 -4.6914e-05
17:13204737 G A 1.021715 2.9676e-05
17:13205038 T G 1.850053 -7.5454e-06
17:13213770 A G 0.092526 5.6883e-06
17:13217458 G T 0.946171 -1.0928e-05
17:13226067 A G 0.039193 -2.9322e-05
17:13226804 G A 1.498186 8.2199e-07
17:13233221 T C 0.044721 -2.1167e-05
17:13234015 T C 0.501707 7.7976e-06
17:13237232 T G 1.923833 -2.4529e-05
17:13248859 A G 0.128038 3.0313e-06
17:13251289 T G 1.532289 2.6766e-06
17:13254167 A C 1.039378 1.6783e-05
17:13255422 A C 0.067052 3.6240e-06
17:13256586 A C 1.520686 1.7344e-05
17:13262222 A G 1.380021 -7.2036e-06
17:13263447 G A 1.889506 -7.0615e-06
17:13264057 C T 0.088816 9.2144e-06
17:13267975 A G 0.949310 1.1232e-05
17:13273873 A G 0.032711 -4.2367e-05
17:13277089 T C 1.395669 1.1232e-05
17:13282246 C T 0.196603 5.8063e-05
17:13299146 T G 0.061833 -6.1834e-06
17:13299563 G C 1.843613 -3.5402e-05
17:13301957 T C 1.714059 -2.3013e-05
17:13304247 G A 0.118025 5.3462e-06
17:13306644 A G 1.420912 1.5656e-05
17:13307038 T C 0.027836 1.0376e-05
17:13308097 C T 0.548392 -3.7632e-05
17:13308187 C A 0.071184 1.7103e-06
17:13309377 G C 0.084427 -8.3453e-06
17:13310347 G C 1.073125 6.7586e-06
17:13310381 A G 0.472219 5.4091e-05
17:13310761 G C 0.034506 3.8954e-06
17:13311802 T C 0.231187 -3.6977e-06
17:13313827 C A 0.076157 -1.4365e-05
17:13314384 A G 0.053115 -6.2543e-06
17:13317195 A G 1.050641 -8.7479e-06
17:13317589 C A 0.291336 -6.3350e-05
17:13320413 T C 1.168169 3.4776e-05
17:13322334 A C 0.114178 7.9529e-06
17:13325226 T C 0.487994 -5.7429e-06
17:13325457 A G 0.671208 3.5899e-05
17:13325864 A C 0.271263 -3.7459e-05
17:13333043 G A 0.187122 2.3503e-05
17:13333597 C A 0.092461 4.3438e-05
17:13334814 A G 0.749497 2.4029e-05
17:13335071 G A 0.254213 2.1841e-05
17:13341710 T C 0.878781 2.8714e-05
17:13343396 G A 0.081720 3.1805e-05
17:13344284 A G 0.063092 1.0676e-05
17:13344297 G A 0.329072 3.7889e-06
17:13345229 C T 0.571230 -5.0749e-06
17:13351339 A G 1.438138 6.8096e-05
17:13351873 C G 0.021705 -1.4642e-05
17:13352884 A G 0.825358 -2.9649e-06
17:13353906 C T 0.031416 -1.1362e-05
17:13356029 C T 0.226260 2.6860e-05
17:13360474 T C 1.816682 1.5461e-05
17:13361061 A T 0.141589 -1.4564e-05
17:13370006 G T 0.501389 -7.7330e-06
17:13375572 A G 0.523221 -6.6260e-06
17:13379607 A G 0.120261 6.2823e-06
17:13379827 A G 0.250951 -1.7381e-05
17:13381330 A G 0.042342 2.1866e-05
17:13391426 A G 1.398152 3.2533e-05
17:13397060 G C 0.186859 3.0615e-05
17:13398685 C A 0.325462 -4.1645e-05
17:13400635 C A 1.234485 -3.3425e-05
17:13402377 C T 0.084541 4.1989e-05
17:13403078 A T 0.043604 -1.3083e-05
17:13403730 C T 0.115220 2.4456e-06
17:13404781 T C 1.503726 -3.2456e-05
17:13408098 G T 0.396620 -3.6015e-05
17:13411691 A G 0.035639 3.5546e-05
17:13419840 T G 0.174317 -1.0805e-04
17:13425136 C T 0.318334 -4.4616e-05
17:13425423 T C 0.795928 3.7344e-05
17:13425852 A G 0.066867 -1.1276e-04
17:13431497 A G 0.317760 9.6115e-05
17:13432093 A G 0.080649 2.3184e-05
17:13432557 G A 0.377817 1.2478e-05
17:13432858 C T 0.092266 1.9987e-05
17:13441789 T C 0.960502 -3.0345e-05
17:13443971 C T 0.046250 -9.3950e-06
17:13444812 T C 1.712816 1.4167e-05
17:13448142 C T 0.208453 -2.9220e-06
17:13448176 C T 0.068519 3.9845e-05
17:13450266 G A 0.743362 4.3282e-05
17:13454951 A G 0.935791 -3.0943e-05
17:13456721 G A 0.486971 1.5921e-05
17:13458471 T C 0.193013 1.1380e-05
17:13463714 G A 0.024129 1.0182e-05
17:13464187 C T 0.583953 -2.6611e-05
17:13466476 T C 1.192783 4.4635e-06
17:13475437 G T 0.266408 1.9703e-05
17:13482531 A G 0.025545 4.1208e-06
17:13487114 C G 0.980707 -2.9501e-05
17:13489612 A G 1.396371 -2.4013e-05
17:13489695 A G 0.030339 -9.4106e-06
17:13495393 A G 0.224647 -1.1365e-05
17:13497310 A C 0.040044 1.3293e-05
17:13498198 G A 0.310502 7.3523e-05
17:13507602 G A 0.094739 -7.4461e-06
17:13508293 T C 0.560999 5.0727e-06
17:13512472 T G 0.145656 -4.0492e-05
17:13514383 G A 0.077221 -6.7965e-05
17:13516302 C T 0.087715 -7.6683e-06
17:13518420 G A 0.657049 -1.8634e-05
17:13523247 C T 0.085583 1.8813e-06
17:13525982 C T 0.042043 3.5670e-05
17:13527917 C A 0.327501 5.2943e-05
17:13530794 C T 0.152353 -9.1131e-05
17:13530844 A G 0.317231 3.8898e-05
17:13533069 C T 0.058811 -3.0869e-05
17:13533499 G T 0.059206 2.3545e-05
17:13536828 G T 0.059649 2.5546e-05
17:13539804 C T 0.801596 2.3527e-05
17:13540397 G A 0.936135 1.7566e-05
17:13545918 G A 0.461151 -2.7488e-04
17:13547264 C T 0.564621 -9.1640e-05
17:13549033 T C 0.210849 3.9602e-05
17:13549920 G A 0.109381 8.1910e-07
17:13550611 G A 0.041232 3.1840e-06
17:13550680 A G 0.027719 -4.5765e-05
17:13550960 T C 0.108979 -2.9492e-05
17:13551970 G A 0.159763 2.0842e-05
17:13554631 T G 0.865376 5.9689e-06
17:13560272 G A 0.142709 4.3717e-05
17:13561912 A G 0.050223 -2.3669e-05
17:13561990 C T 0.434321 -1.7179e-05
17:13564744 A G 0.420000 3.3163e-05
17:13575708 C T 1.103500 2.5773e-06
17:13582361 T C 0.080029 1.7530e-05
17:13588887 A G 0.543465 -1.1949e-08
17:13595139 A C 0.155446 1.4712e-05
17:13597736 A G 0.031007 1.3670e-06
17:13608506 T G 0.020286 2.5635e-05
17:13609449 C T 0.113552 1.4712e-05
17:13612175 G A 0.436044 -2.5974e-05
17:13619387 T C 1.878337 1.7518e-05
17:13622008 A G 1.477146 -3.5398e-05
17:13626139 C G 0.467198 2.7151e-05
17:13626297 G A 0.701426 5.8880e-05
17:13626422 C T 0.086634 5.2127e-05
17:13626451 C A 1.864324 2.1768e-05
17:13626488 T C 1.384007 -4.4068e-06
17:13626903 A G 0.443948 -8.1407e-06
17:13628787 A C 0.712933 7.7026e-06
17:13629090 A C 0.098108 -1.2992e-06
17:13631460 C T 0.085777 -4.0290e-06
17:13632753 A C 0.028576 -1.6242e-05
17:13635103 T C 0.021997 2.3535e-05
17:13640311 A G 0.072070 6.7680e-06
17:13641296 C T 1.694292 -8.9441e-07
17:13641544 C T 0.223719 -1.1721e-05
17:13643413 A G 0.060535 7.2990e-06
17:13644471 C T 0.989964 1.1180e-05
17:13644959 T C 0.074414 1.4294e-05
17:13649351 T C 0.265794 2.5835e-05
17:13651530 T C 0.050362 6.9399e-06
17:13651606 G A 1.251883 -3.2308e-05
17:13652033 T C 1.685801 -3.7172e-05
17:13652854 T C 0.184356 -2.5785e-06
17:13653218 T C 0.501324 -3.5460e-05
17:13656852 T A 0.486929 5.1956e-06
17:13657657 G A 0.050862 -3.3755e-05
17:13658541 G A 0.046879 3.3651e-06
17:13662322 G C 0.053098 -3.8523e-05
17:13663482 T C 0.539382 -2.8445e-05
17:13665845 G A 0.345061 5.4218e-06
17:13671168 C T 0.477990 2.9864e-05
17:13676016 T C 0.235952 3.3287e-05
17:13676111 T C 0.030323 2.9039e-05
17:13676136 G A 0.050155 -2.7692e-05
17:13676470 C T 0.342464 1.5267e-05
17:13677374 T C 0.196476 9.4936e-06
17:13678239 C T 0.786704 1.5309e-05
17:13678792 A G 0.956314 -1.4993e-05
17:13679059 G C 1.815978 -4.5419e-06
17:13679606 G C 0.042946 2.3437e-05
17:13681748 C T 0.089393 -7.0850e-06
17:13684917 A C 1.053907 -2.3582e-05
17:13689220 T G 0.907504 -9.7407e-06
17:13690754 G A 0.994917 3.5328e-06
17:13696029 A G 0.583291 -8.9733e-07
17:13698925 T C 0.144751 -3.5099e-05
17:13699102 G A 0.235173 -1.2127e-05
17:13702993 C T 0.082859 -1.1542e-05
17:13707786 C T 0.336066 8.1215e-06
17:13711630 G A 0.626139 -6.8533e-06
17:13716985 T C 1.864211 -8.0830e-06
17:13718690 A G 0.178047 -4.9844e-05
17:13724821 G A 0.198583 8.0076e-07
17:13725110 G A 0.122945 -4.2681e-06
17:13725369 C A 0.242074 -5.0830e-06
17:13730073 G A 0.053293 -1.1473e-05
17:13733108 C G 0.022526 6.8121e-06
17:13733806 T C 0.474920 8.1197e-05
17:13736195 G A 0.034727 1.2857e-05
17:13737137 G T 0.804790 -1.3052e-05
17:13743430 G A 0.069844 -5.1390e-08
17:13750372 C A 0.798567 -3.7368e-05
17:13754302 T C 0.682334 2.3116e-05
17:13756138 A C 0.719544 -2.3494e-05
17:13767150 G A 0.379499 -1.5266e-05
17:13774839 G A 0.431263 2.0087e-06
17:13777775 G A 0.139444 1.4695e-05
17:13781963 C T 0.182821 1.1783e-05
17:13791910 T C 0.674739 -3.0843e-06
17:13795283 A G 0.058714 2.5378e-05
17:13795793 G C 0.200329 4.1553e-06
17:13795965 T C 0.851403 3.4180e-05
17:13803084 T C 0.190832 1.9969e-05
17:13803254 T C 0.063375 -1.4411e-05
17:13803705 A C 0.148260 -8.6854e-06
17:13805748 A G 0.338595 -2.0746e-05
17:13807276 C T 0.934749 -9.1536e-06
17:13808070 A G 0.068049 -6.2287e-06
17:13809001 A G 0.711131 2.9490e-05
17:13810805 C T 0.084421 3.4333e-05
17:13813530 A G 1.893475 3.5109e-06
17:13815110 G T 0.097595 6.3027e-05
17:13815448 T C 1.168556 -6.7144e-04
17:13821780 G A 0.045503 -2.0616e-06
17:13821859 T C 0.044507 3.3447e-05
17:13823507 T C 0.053258 -6.5386e-06
17:13824768 C G 0.124283 -2.0048e-05
17:13824882 G A 0.210164 2.2125e-06
17:13825770 A G 0.185733 -2.3690e-05
17:13825990 A G 0.040686 3.1928e-05
17:13829685 G A 0.072706 -1.7798e-05
17:13831093 T C 1.247884 -3.2838e-05
17:13835930 T C 0.036976 -8.4010e-06
17:13836209 G A 1.279170 6.9658e-06
17:13836393 G A 0.042378 1.2828e-05
17:13838830 G A 0.059269 4.1650e-06
17:13843319 A G 0.146929 2.2304e-05
17:13843697 G T 0.115584 -4.4188e-06
17:13843744 T G 0.061635 -3.0622e-05
17:13845441 A G 0.347982 -6.3506e-06
17:13846723 A G 0.889162 -8.5345e-06
17:13847961 C T 0.063756 -5.5085e-05
17:13849867 T C 0.437667 2.8605e-05
17:13852207 T C 0.027703 -7.2359e-06
17:13857285 T C 0.059272 -4.1989e-06
17:13861547 G C 0.182084 8.2173e-06
17:13861597 C G 0.033718 1.1156e-05
17:13868894 A G 0.030082 -1.3380e-05
17:13874380 G A 0.231103 -1.1139e-05
17:13875349 A C 1.066896 -7.4007e-06
17:13882208 C T 0.288830 -4.6375e-07
17:13883532 A G 0.468675 2.9299e-06
17:13885578 T C 0.799898 1.1441e-05
17:13890109 A G 0.029397 1.4715e-05
17:13890298 T C 0.056192 3.8112e-06
17:13891086 A G 0.173113 -2.6276e-05
17:13892235 T C 0.029355 -5.1857e-06
17:13895323 G A 0.104116 -2.0568e-05
17:13895550 A G 0.175401 -3.9382e-05
17:13898280 A G 0.079967 6.4382e-06
17:13899887 C T 0.559827 8.2162e-05
17:13901294 A G 0.050489 -3.2432e-05
17:13904786 A T 0.046834 2.3855e-05
17:13910549 T C 0.950404 4.4939e-05
17:13913148 G A 0.119330 6.8075e-06
17:13918316 C T 0.178481 -7.9910e-05
17:13918737 A G 0.411366 -1.5823e-05
17:13936660 G A 0.409967 5.9429e-05
17:13943003 C T 0.054520 2.1694e-05
17:13944322 A G 0.062141 -2.5766e-05
17:13946187 C T 1.190887 1.1098e-05
17:13949687 G A 0.144342 -1.1759e-04
17:13949720 T C 0.556552 -3.4117e-06
17:13953181 G A 0.417910 -2.0558e-05
17:13972860 T C 0.084252 -1.9081e-06
17:13977578 A G 0.034717 -4.6526e-06
17:13980058 T A 0.144056 -1.1551e-04
17:13980350 A G 1.010247 7.8330e-06
17:13984593 C T 0.134465 4.3956e-05
17:14000030 T G 0.098112 -1.9509e-05
17:14003930 G A 0.316322 -1.2548e-05
17:14004575 T C 0.100851 3.3063e-05
17:14004595 G T 0.298798 3.9076e-05
17:14004636 C T 0.341730 -6.1754e-06
17:14005439 A G 1.144631 -4.0244e-05
17:14005706 G A 0.260997 1.8629e-05
17:14012517 C T 0.076410 -4.3980e-05
17:14021860 A G 0.128869 1.9121e-05
17:14025822 C T 1.003837 9.7942e-05
17:14027394 A G 0.110975 -4.7839e-06
17:14034164 A G 0.052290 -4.0004e-05
17:14035190 G A 0.379057 -1.8258e-05
17:14038913 A G 0.041358 -9.2173e-06
17:14041786 T C 0.039846 7.1836e-05
17:14043859 T A 0.146883 -1.1563e-05
17:14047617 A G 0.231547 4.9835e-05
17:14056357 G A 0.735170 1.3424e-05
17:14061635 A G 0.196700 -1.2415e-05
17:14098277 G T 0.039223 -8.9505e-06
17:14101238 A G 0.142372 1.2519e-05
17:14103692 A G 0.089030 -4.7466e-06
17:14108547 T C 0.640509 1.6778e-05
17:14108653 T C 0.690212 -5.2540e-06
17:14108912 A G 0.053034 1.0045e-05
17:14109608 G A 0.304874 -1.0948e-05
17:14110294 T G 0.029446 -2.1447e-05
17:14111504 A C 0.030942 -3.5548e-05
17:14111797 G A 0.042186 -1.7159e-05
17:14114280 A G 0.999929 -3.4194e-05
17:14114323 A G 0.244641 -7.4009e-05
17:14127350 A G 0.272945 -4.1190e-05
17:14129625 T C 0.247205 6.5030e-05
17:14133428 G A 0.601932 -1.3097e-05
17:14133568 T C 0.879655 -1.9285e-06
17:14140080 T C 0.236432 2.6496e-06
17:14150404 A G 0.134877 7.0632e-05
17:14152231 G A 0.088747 3.6946e-05
17:14152472 A C 1.049470 -3.3513e-05
17:14158491 A C 0.058688 -2.4133e-05
17:14161529 G C 0.030553 8.0003e-05
17:14162323 C T 0.070986 -3.5150e-05
17:14164494 A G 0.486429 2.2307e-06
17:14166416 A C 0.268712 -3.1082e-06
17:14169454 C G 0.240493 5.3144e-05
17:14173290 G C 0.116363 2.2271e-05
17:14185224 A G 1.025012 4.1867e-05
17:14185360 T C 0.336368 -9.8486e-06
17:14185854 T C 0.026986 -1.1570e-05
17:14186553 G A 0.022201 -1.1963e-05
17:14188236 T G 1.100656 1.6517e-06
17:14194405 C T 0.137529 3.5081e-05
17:14197543 T G 0.455532 1.3102e-05
17:14197592 G C 0.050563 -3.4590e-06
17:14202263 C T 0.479581 3.0820e-06
17:14209376 C T 0.045036 1.7339e-05
17:14209988 C A 0.089620 5.4539e-05
17:14210015 A G 0.304569 -2.9235e-05
17:14210431 G A 0.077157 -1.5406e-05
17:14213342 G C 0.072473 -1.3265e-05
17:14213381 C T 1.239136 -1.5710e-05
17:14213761 T C 0.050560 5.9563e-06
17:14214874 C T 0.429757 2.3454e-05
17:14214906 G T 0.812190 2.4124e-05
17:14215076 G A 1.154849 1.3917e-06
17:14216724 T C 1.539125 -3.7572e-06
17:14216736 G A 1.219356 3.3133e-05
17:14218273 A G 0.310830 3.0323e-05
17:14218698 C A 0.239990 1.1161e-05
17:14219486 C G 0.043864 -3.3462e-05
17:14219785 C A 1.069545 -2.5046e-06
17:14221854 A C 0.659347 -2.9330e-06
17:14228493 T C 0.041027 -9.6566e-06
17:14229632 T C 0.999403 7.9585e-08
17:14230769 T A 0.026038 6.1790e-06
17:14231274 C G 0.172337 -1.7619e-06
17:14233705 T C 0.237432 6.5829e-06
17:14234577 A G 0.796954 -2.2348e-07
17:14235600 T C 0.153803 3.7765e-05
17:14237389 T C 0.119209 2.0769e-05
17:14240561 T C 0.082308 -4.9492e-05
17:14242446 A G 0.056020 1.2681e-05
17:14243440 T G 0.692510 2.6838e-05
17:14245454 A G 0.103032 -6.1334e-06
17:14249167 T C 1.317572 1.9932e-06
17:14249433 T C 0.094921 3.2913e-06
17:14250355 G T 1.163713 4.0483e-06
17:14251746 C T 0.135698 2.8447e-05
17:14253948 A G 0.451371 -3.9729e-06
17:14254423 A G 0.204724 1.4896e-05
17:14255550 A G 0.982070 -3.2958e-05
17:14256285 G A 1.857765 -1.6301e-05
17:14258315 T C 0.037775 -8.7124e-06
17:14260453 T C 0.048129 -4.7210e-06
17:14263034 T C 1.841957 3.5852e-05
17:14266938 A C 0.410857 -2.2357e-05
17:14266997 G A 0.189696 5.4846e-06
17:14269550 G A 0.060291 1.8865e-05
17:14269687 T G 0.386682 1.1517e-05
17:14273145 T C 0.059376 1.7236e-05
17:14276357 A C 0.082717 1.1490e-05
17:14277843 G A 1.202637 -2.5254e-05
17:14282450 G A 0.749546 4.5719e-06
17:14282778 T C 1.175700 -8.0355e-06
17:14286563 C T 0.720632 2.3809e-05
17:14290170 A G 0.075108 -1.0013e-05
17:14290643 T C 0.576193 4.5159e-06
17:14291895 G T 0.702397 -2.9529e-05
17:14293267 A G 0.219642 -1.6072e-05
17:14294021 T C 1.932536 -8.8679e-06
17:14296825 T G 0.577118 4.6483e-05
17:14296998 C A 0.056669 -1.9235e-05
17:14298594 T C 0.067529 -3.4940e-06
17:14299892 A G 0.579013 4.0145e-05
17:14301151 T A 0.181445 -2.4988e-05
17:14304130 A G 0.304432 1.5603e-06
17:14306519 T G 0.127973 -4.1733e-07
17:14308411 A G 0.142534 -1.3312e-05
17:14322466 T G 0.717743 4.0255e-05
17:14323799 A G 0.443341 -4.2043e-05
17:14324608 T G 1.105863 7.3346e-05
17:14328840 T C 0.171454 7.9434e-05
17:14332659 G A 1.572541 1.5118e-05
17:14342419 T C 0.172357 6.4508e-05
17:14342668 G A 0.712865 3.7974e-05
17:14344060 G A 0.721859 3.4303e-05
17:14346513 T C 0.182711 -3.2481e-05
17:14349703 C T 0.185405 -3.7422e-05
17:14352573 A G 0.032124 -1.7996e-05
17:14365048 T C 0.078757 1.6071e-05
17:14365958 A G 0.118551 -2.8843e-05
17:14374512 A G 0.028268 1.3522e-05
17:14374735 A G 0.667725 3.6459e-05
17:14381542 T C 1.235108 3.6273e-05
17:14383570 C T 0.033935 -4.6831e-05
17:14397523 T C 0.068633 -2.4178e-06
17:14401743 A C 1.001282 8.5772e-06
17:14404666 C T 0.377158 2.6636e-05
17:14406988 C T 0.029349 7.2137e-06
17:14413779 A C 0.082204 -4.1224e-05
17:14418936 T C 0.913979 4.1749e-05
17:14422994 T G 0.031358 3.7151e-05
17:14423172 T C 1.523555 4.5099e-05
17:14423742 A G 0.037139 -3.5715e-06
17:14432781 C T 0.096615 4.8687e-06
17:14438095 G A 0.054160 2.7299e-05
17:14438957 A G 0.125834 -6.0840e-05
17:14450777 A G 1.605791 4.8302e-06
17:14454243 A C 0.072765 6.3806e-05
17:14455890 A G 0.038700 7.1543e-06
17:14458667 T C 0.966318 -1.0280e-05
17:14459226 A C 0.043082 -7.5872e-06
17:14469368 C T 1.849267 9.9995e-07
17:14471508 G T 0.341990 2.6394e-05
17:14479377 A G 0.950579 -3.1455e-05
17:14480856 T G 0.754499 1.6281e-05
17:14483782 A C 1.909863 -2.9288e-05
17:14492839 T C 0.137610 6.4421e-06
17:14510728 C T 0.325053 2.0379e-06
17:14512399 G A 0.493051 -4.0958e-05
17:14522951 A G 0.469937 -4.8764e-06
17:14525461 G A 1.224871 -4.3013e-05
17:14527261 A G 0.028041 2.4492e-05
17:14530261 T G 0.028453 1.5051e-05
17:14534945 T C 0.607742 -3.5433e-05
17:14541458 G T 0.043380 4.1871e-05
17:14543580 C T 0.262159 -3.3009e-07
17:14544400 A G 0.164755 -3.5470e-05
17:14549687 C G 0.058921 1.5359e-05
17:14555077 A C 0.033263 -3.6274e-05
17:14560474 A G 0.298272 -2.5393e-05
17:14563980 C T 0.151570 5.0297e-06
17:14566999 C T 0.556237 1.8704e-05
17:14568870 A G 0.705266 -6.2815e-06
17:14583850 C T 0.470596 3.2435e-05
17:14588272 A G 0.259348 -5.6256e-07
17:14588346 T C 0.401794 2.7532e-05
17:14597712 C A 0.216811 -4.2226e-05
17:14598376 C T 0.336754 -2.0171e-05
17:14598674 T C 0.030034 -2.2709e-05
17:14600944 C G 0.472271 -6.2221e-06
17:14601769 G A 0.511620 4.3621e-05
17:14601939 A G 1.766375 -3.2546e-06
17:14602203 T C 0.758819 1.0564e-05
17:14603639 C T 0.626490 -3.9534e-05
17:14604478 G C 0.274639 5.3838e-06
17:14604769 C T 0.319399 5.6375e-06
17:14606156 C T 0.027914 1.8736e-05
17:14610787 G A 0.254726 3.6743e-06
17:14617665 G A 0.431718 -2.7177e-05
17:14620432 G A 0.352169 -7.0213e-06
17:14622620 G A 0.618671 -1.7035e-05
17:14629467 T G 0.247192 6.2297e-06
17:14629706 A G 0.047165 -2.0725e-05
17:14629746 A G 1.410120 -2.0531e-06
17:14630514 T G 0.058308 9.0250e-05
17:14635460 T C 1.450209 1.1035e-05
17:14639148 C T 0.026181 -3.0346e-05
17:14639316 G A 0.196794 -1.9236e-05
17:14641613 T C 0.038155 2.1804e-05
17:14642894 A C 0.105785 4.1401e-06
17:14643059 T G 0.142229 -5.1447e-06
17:14646168 C A 0.597933 1.7037e-06
17:14646929 C T 0.939189 -6.8333e-06
17:14647200 G A 0.320941 2.3156e-04
17:14648148 A G 0.862481 -4.4039e-06
17:14651740 A G 0.132053 1.4646e-05
17:14655320 C T 0.372179 -8.6393e-06
17:14656869 A G 1.838192 -4.3663e-05
17:14658637 A G 0.813774 2.3560e-06
17:14661529 C A 0.072703 1.9016e-05
17:14663816 C T 0.064829 -4.8892e-05
17:14664799 A G 0.038440 6.2539e-05
17:14665769 A G 0.085859 -7.0167e-06
17:14673934 T C 0.121894 1.1357e-05
17:14678152 T C 0.036288 1.2983e-05
17:14678265 C T 0.491233 -3.5470e-05
17:14682395 A G 0.714646 -4.1767e-05
17:14688803 T C 0.205847 -1.7893e-05
17:14689142 G A 0.037350 -1.4781e-05
17:14694516 G A 0.607453 -6.7664e-05
17:14694795 T C 1.445694 -1.3411e-05
17:14694878 T C 0.046837 -6.4721e-06
17:14695502 C T 0.257151 -1.5493e-04
17:14700805 A C 0.354577 -7.9553e-06
17:14704131 A G 0.380927 -3.7985e-06
17:14705060 T C 0.020186 -2.2968e-05
17:14716254 G A 1.115048 -3.1043e-05
17:14720254 T C 1.027281 2.2987e-05
17:14728864 C T 0.374533 2.6899e-05
17:14736514 G C 0.027661 -5.3105e-06
17:14740908 G A 0.185827 4.0165e-05
17:14750057 A G 0.326332 -8.9296e-05
17:14751880 G T 0.902385 1.4644e-04
17:14758628 C T 0.270397 1.7236e-05
17:14760275 A G 0.300142 1.4926e-05
17:14762902 T C 0.255158 -1.0954e-04
17:14763913 T C 0.086164 1.1169e-05
17:14764385 T C 0.046260 4.6768e-05
17:14764465 G A 0.696038 6.1835e-05
17:14764700 A C 0.642008 1.2818e-05
17:14768035 C T 0.566406 8.2160e-06
17:14777736 G T 0.221498 2.0947e-05
17:14778445 A G 0.518887 1.0124e-05
17:14783185 T C 0.063417 5.5913e-05
17:14786119 G A 0.169276 4.5974e-06
17:14789454 A G 0.032601 -3.9565e-05
17:14801005 C T 1.434798 2.8015e-06
17:14801369 T C 0.185256 -1.4034e-05
17:14801892 A G 0.128811 8.1393e-06
17:14807424 C T 0.020734 -6.8196e-06
17:14808988 C T 0.526061 -2.7142e-05
17:14812311 A G 1.610121 -6.2877e-05
17:14816224 A G 0.836284 -1.5129e-05
17:14816752 G A 0.147883 -2.9483e-06
17:14817763 G A 1.489386 -3.9859e-05
17:14817837 T C 0.051498 2.1024e-06
17:14821472 A G 0.283250 -2.1570e-05
17:14823622 G A 0.501516 -2.9399e-05
17:14833066 C T 0.071103 1.4512e-05
17:14833119 T C 0.034932 -4.1990e-05
17:14834304 A G 0.061116 -1.9400e-05
17:14837279 C T 0.074511 2.0722e-06
17:14838869 C T 0.182438 -1.0888e-05
17:14843104 T G 0.143313 -1.2625e-05
17:14843341 G A 0.633173 3.4952e-06
17:14850848 C A 0.606194 2.8687e-05
17:14855488 C T 0.065196 1.3775e-04
17:14857249 T G 0.602880 -1.3153e-05
17:14864784 A T 0.308126 -9.2317e-06
17:14866346 T C 0.307195 -5.0977e-07
17:14866412 C T 0.555838 3.7992e-05
17:14867869 G A 0.040372 3.5555e-06
17:14868053 T C 0.148120 3.4350e-05
17:14885781 A G 0.040995 -7.9572e-06
17:14890097 G A 0.038401 1.6919e-05
17:14892609 G A 0.037308 -1.1198e-05
17:14892964 C A 0.447255 2.9818e-05
17:14894801 G A 0.088027 -1.7804e-05
17:14895284 A G 0.483803 2.4323e-05
17:14895988 A G 1.943273 -1.9747e-05
17:14897454 A G 0.477198 2.4063e-05
17:14906391 A C 0.025240 -1.7531e-05
17:14910499 C T 0.410081 2.1905e-05
17:14911293 A G 0.283977 1.6936e-05
17:14911589 G A 0.024921 -4.7752e-07
17:14912906 G A 0.187258 1.5014e-06
17:14919543 G A 1.812239 1.3983e-05
17:14920802 C T 0.781244 -2.9962e-06
17:14924816 T C 0.867814 2.2331e-05
17:14925187 C A 0.220856 2.0420e-05
17:14925803 T C 1.284847 -1.3040e-07
17:14931979 G A 0.574005 2.4036e-06
17:14934332 C T 1.082227 -1.1701e-05
17:14934922 G A 0.043449 -1.5091e-06
17:14935175 T C 0.029939 -1.7086e-05
17:14936991 A G 0.060648 -3.9741e-05
17:14940372 C G 1.012649 6.9612e-07
17:14942734 T C 0.332619 2.2871e-05
17:14944164 T C 0.320636 5.0840e-07
17:14945059 T C 0.111640 -1.9858e-05
17:14950962 C T 0.284013 7.5283e-06
17:14951381 A G 0.484667 -1.2716e-05
17:14952029 A G 0.147708 3.1928e-05
17:14953148 T C 0.026720 -1.6994e-05
17:14953806 T G 0.056695 -1.8444e-05
17:14955266 G A 0.052777 -9.4703e-06
17:14955334 T C 0.440968 -8.1257e-06
17:14962904 T C 0.040787 2.1807e-06
17:14967568 C T 0.610907 2.6692e-05
17:14974650 A G 0.509403 -3.5384e-05
17:14976454 G C 0.129067 2.4671e-05
17:14978164 C G 0.035441 -8.7199e-06
17:14989659 C T 0.057441 2.8351e-06
17:14992430 C T 0.815248 -6.6131e-06
17:14997008 G A 0.075696 -2.1155e-05
17:15000001 C T 0.925275 3.5664e-05
17:15002217 G A 0.996251 2.9793e-05
17:15003347 T C 0.144537 1.3725e-05
17:15008806 C T 0.389577 -1.9491e-05
17:15016785 T C 0.034269 1.3061e-05
17:15017246 G A 0.107684 -1.4695e-05
17:15018584 T C 0.192481 -5.9320e-05
17:15021543 G T 0.094668 -3.6873e-05
17:15021859 C T 0.619518 3.5450e-05
17:15034106 A G 0.066468 -4.5413e-06
17:15034948 A G 0.221920 -3.7770e-05
17:15039487 A G 0.436434 4.5148e-05
17:15040880 C T 0.496300 -1.7372e-05
17:15045306 C T 0.432441 -2.3979e-04
17:15057691 G T 0.455331 -2.4509e-05
17:15058991 C T 0.167663 -2.8352e-05
17:15059276 T G 1.031738 -6.3027e-05
17:15065368 C T 0.531903 2.0781e-05
17:15071887 G A 0.444935 -4.9540e-05
17:15074430 T C 0.049934 -7.8775e-06
17:15077220 A G 0.072285 -1.1777e-05
17:15077999 A G 0.020605 -1.0599e-05
17:15082588 C T 0.058883 -8.5727e-06
17:15088963 A G 1.569896 -7.6659e-05
17:15099614 T C 0.024964 -1.4396e-05
17:15102214 T C 0.150584 -1.2072e-05
17:15115825 G A 0.554906 5.9139e-05
17:15133114 G A 0.055263 -3.1761e-06
17:15134006 T C 0.149074 -2.9347e-05
17:15137479 C T 0.990094 1.5803e-05
17:15141862 G A 0.108683 -1.1481e-05
17:15142588 A G 0.038817 -1.7434e-05
17:15154346 T C 0.041362 -3.1862e-05
17:15156756 T C 0.129629 -1.9283e-05
17:15158775 A G 1.034010 2.6734e-05
17:15164546 A G 0.049359 1.0305e-05
17:15174261 C T 0.035263 1.4196e-05
17:15181833 C T 0.115808 -2.9033e-05
17:15182147 T C 0.077497 -1.1619e-04
17:15187231 C A 1.385815 -5.6096e-05
17:15187558 T G 0.094674 1.8557e-05
17:15192523 G A 0.415696 -3.3285e-05
17:15192608 C G 0.108719 1.9133e-05
17:15211235 T C 0.074855 -5.6135e-06
17:15214011 A G 0.031277 -3.9808e-06
17:15215180 G T 0.081217 1.4844e-05
17:15217437 G C 1.003642 7.2906e-05
17:15220186 A C 0.107060 3.0507e-06
17:15221193 G A 0.103834 2.8961e-05
17:15234895 T C 0.451040 -1.5566e-05
17:15236022 C T 0.217113 7.0506e-05
17:15248399 T G 0.824579 -1.8026e-05
17:15256067 A T 0.185217 -2.0351e-05
17:15269316 G A 0.377905 -6.0033e-05
17:15277196 T C 1.331350 -1.2827e-05
17:15277630 C T 0.136769 -1.3126e-05
17:15278537 A G 0.226617 3.2963e-05
17:15280555 A G 0.047564 -4.2627e-06
17:15280642 C T 0.065001 -3.4413e-05
17:15282421 T C 0.212913 3.5864e-05
17:15283815 G A 1.442990 8.1008e-06
17:15284632 A G 0.100858 -7.6730e-06
17:15287134 C T 0.519699 -2.0998e-05
17:15287863 C T 0.064323 3.2276e-05
17:15292383 C T 1.192393 -4.3734e-05
17:15293006 G A 0.486429 -6.8710e-05
17:15296091 T G 0.180247 1.9021e-05
17:15297187 G A 0.219525 -3.3089e-05
17:15298617 T C 0.127739 7.8208e-05
17:15299796 A G 0.202030 5.9014e-05
17:15300309 C A 0.971570 5.4392e-05
17:15303140 G C 1.398127 1.7290e-05
17:15303769 C G 0.089319 -4.6432e-05
17:15306819 G A 1.869687 -1.0949e-05
17:15308536 G A 1.776820 -2.0869e-05
17:15309104 T C 0.996826 3.0022e-05
17:15310405 A G 0.038859 -8.0386e-05
17:15312672 C T 0.076569 3.3824e-06
17:15315756 A G 0.172740 -2.0926e-05
17:15316195 T C 0.419929 -2.3275e-06
17:15316809 T C 0.068967 2.7374e-05
17:15317059 T C 0.236828 1.2273e-05
17:15321664 C A 0.067945 -1.3507e-05
17:15322594 C T 0.216279 -7.5817e-06
17:15327921 T C 0.053540 -3.0315e-05
17:15328072 T C 1.263736 -2.9158e-05
17:15331517 G T 0.217801 1.5146e-05
17:15333352 T C 0.024214 -1.0644e-05
17:15333562 T C 1.235524 2.4867e-06
17:15338269 C T 0.915164 -8.7446e-06
17:15341183 C A 0.186538 5.2668e-05
17:15345029 A G 0.556867 -2.6356e-05
17:15345884 C A 0.135890 4.2743e-05
17:15351751 A G 0.034036 -3.2954e-05
17:15352112 T C 0.379086 -2.7500e-05
17:15358222 G T 0.042848 3.9604e-05
17:15364293 A G 0.085719 2.5888e-05
17:15370444 G A 1.209119 6.8789e-05
17:15372594 C T 0.201176 3.9301e-05
17:15374082 T C 1.863412 4.7598e-06
17:15377373 T C 0.153346 2.8678e-05
17:15380592 C G 0.270371 3.5997e-06
17:15385932 C T 1.693984 2.2438e-05
17:15394109 A G 0.054754 1.7349e-05
17:15397727 A G 0.377395 -1.6963e-05
17:15402113 C T 0.042056 7.1372e-06
17:15403878 T C 0.140840 -1.9250e-05
17:15405592 A G 0.051008 1.8235e-05
17:15405657 C T 0.135874 -2.8415e-05
17:15406197 T A 0.151048 4.3533e-05
17:15406442 C G 0.025194 -2.5685e-05
17:15407763 A G 1.162077 1.4888e-05
17:15410363 C T 0.193519 -1.0937e-05
17:15418019 C A 0.150713 3.9312e-05
17:15425407 A G 0.283611 1.8389e-07
17:15442194 C A 0.149863 3.7437e-05
17:15468470 G A 0.637815 -2.3168e-05
17:15483611 C T 0.452173 4.3975e-06
17:15490151 C G 0.444315 -2.3180e-05
17:15495266 A C 0.747377 -1.2031e-05
17:15495401 G A 0.022607 -1.6577e-05
17:15496727 G T 0.264794 4.6131e-06
17:15496730 G A 0.524980 1.9912e-05
17:15499045 A G 0.249253 -2.2407e-05
17:15510011 T G 0.269816 -6.2268e-06
17:15517237 C G 0.494975 2.8529e-05
17:15517284 C G 0.540518 3.0930e-05
17:15524056 C T 0.546769 2.3617e-05
17:15531942 A C 0.492580 1.5464e-05
17:15532147 A G 0.088887 1.4031e-05
17:15548982 C T 0.088069 2.0869e-05
17:15554210 T C 0.035808 2.0747e-05
17:15554278 G A 0.575280 7.0294e-06
17:15554561 A C 0.092444 1.2462e-05
17:15562295 T C 0.025129 -1.8690e-05
17:15565952 C T 0.066598 2.2989e-06
17:15566579 G T 0.450793 2.0269e-05
17:15567830 A G 0.048743 -2.3730e-05
17:15574117 G A 0.363685 1.3687e-05
17:15580374 C T 0.424944 1.7832e-05
17:15587575 A G 1.011675 -1.3575e-05
17:15592762 C T 0.915628 -2.3926e-05
17:15601963 A G 0.240639 1.2449e-05
17:15607282 G T 1.087076 -2.3060e-05
17:15611495 C T 0.737241 -1.6771e-05
17:15612093 C A 0.044744 -5.7597e-06
17:15641109 A G 0.063953 2.7013e-06
17:15645289 A G 0.807883 2.3661e-05
17:15650737 T C 0.369813 -2.9427e-05
17:15666775 C G 1.197444 -9.1237e-07
17:15673784 T C 0.489110 -8.9928e-06
17:15673812 A G 0.651616 2.6018e-05
17:15677373 T C 0.942578 1.0193e-05
17:15685167 T C 0.621884 3.8764e-05
17:15685788 C A 0.816111 1.2572e-05
17:15686884 G C 0.185609 -5.0747e-05
17:15688159 C T 0.533539 5.7795e-05
17:15705733 C T 0.150029 -4.3541e-05
17:15717546 T C 0.705990 1.9871e-05
17:15734616 A G 0.234365 -5.5722e-05
17:15764366 G C 0.059376 1.9128e-06
17:15784977 G C 0.040089 -2.0609e-05
17:15786573 T C 1.228792 -5.5118e-06
17:15789202 C A 0.576764 3.5805e-05
17:15797186 T C 0.028369 2.4543e-06
17:15799536 G T 0.127337 -4.6751e-05
17:15800317 C T 0.057734 1.9440e-05
17:15818291 C T 0.567202 4.1678e-05
17:15821374 T C 0.122244 -2.8610e-05
17:15832406 T C 0.054371 6.5217e-05
17:15834536 G T 0.392135 3.6575e-05
17:15854257 A G 1.639574 -4.1388e-06
17:15856887 G C 0.167257 -2.7678e-05
17:15873726 A G 0.043884 5.4720e-07
17:15876021 A C 0.112465 -7.1603e-07
17:15876655 C T 1.154238 5.0863e-06
17:15884561 T C 1.059642 -2.6931e-05
17:15885625 A C 0.086573 5.2752e-05
17:15888063 A G 0.195379 1.5271e-06
17:15901486 A G 0.071645 -5.5699e-06
17:15904602 T C 0.053790 4.3507e-05
17:15915914 G A 0.070915 7.2218e-05
17:15928222 C T 0.050723 -3.9858e-05
17:15928584 G T 1.086001 -2.4871e-05
17:15931693 A G 0.155339 -1.3478e-05
17:15943490 G C 0.050638 1.3076e-05
17:15948768 C T 0.095749 -1.7950e-05
17:15950400 T C 0.025116 2.6307e-05
17:15951154 C T 0.123445 -3.7543e-07
17:15954692 G A 1.139262 8.7015e-07
17:15959537 A G 0.293484 2.2624e-05
17:15970045 C T 0.043290 1.4127e-05
17:15973774 G T 0.032669 5.5861e-06
17:15977214 C T 0.089348 -6.2192e-05
17:15983458 A G 0.053868 1.1879e-05
17:16003294 A G 0.104431 1.7298e-05
17:16016170 T C 0.031020 4.1230e-05
17:16016809 T C 1.909110 1.7819e-05
17:16022883 C T 0.040060 -2.2979e-05
17:16058348 G A 0.053063 6.1195e-05
17:16068700 A G 0.032961 9.6873e-06
17:16087469 C T 1.119222 -4.6950e-06
17:16092902 G A 1.055793 -1.7107e-05
17:16096278 A G 0.048892 1.8935e-05
17:16110017 A G 0.113740 2.9049e-06
17:16151670 A G 0.294575 1.6072e-05
17:16158358 A G 0.025071 -2.0896e-05
17:16158774 C A 0.948739 -9.0645e-06
17:16177131 C T 0.053933 6.5014e-05
17:16197916 C G 0.037976 -1.5008e-05
17:16201941 C T 0.981999 -1.4917e-05
17:16206766 T C 0.053929 5.6094e-05
17:16210192 T G 0.040985 -3.1486e-05
17:16219792 T C 1.933928 -2.8076e-05
17:16223256 T C 0.080594 2.2954e-05
17:16234260 G A 1.045279 3.8761e-06
17:16244853 A G 1.025636 -1.3332e-05
17:16245778 C T 0.941124 2.4955e-05
17:16246016 C A 1.003746 -1.6284e-05
17:16249665 A G 0.022808 -1.5822e-07
17:16269454 C T 0.034042 -2.6871e-05
17:16277776 T C 0.119466 7.1785e-07
17:16280370 T C 0.026239 -6.3561e-06
17:16291752 G A 0.047805 -4.6460e-05
17:16295950 T C 0.358651 1.5182e-05
17:16301494 T C 0.284996 2.0853e-05
17:16315919 G A 0.501662 2.2876e-05
17:16319949 T C 0.097855 -1.0520e-05
17:16322676 C T 0.060080 -1.3318e-05
17:16323738 G A 1.326657 1.6707e-05
17:16325968 G A 0.784269 1.9109e-05
17:16338306 T C 0.040336 -2.2128e-05
17:16340316 C A 0.746073 2.8991e-05
17:16340378 C A 0.071879 1.5415e-06
17:16342343 T G 0.095671 1.7815e-05
17:16343026 T C 0.059963 1.1930e-05
17:16344600 C T 1.343642 7.7366e-06
17:16345753 T G 0.052784 -1.1027e-05
17:16347325 C T 0.279264 -2.6271e-05
17:16353310 G A 0.747423 2.5878e-05
17:16360007 A G 0.047288 4.6517e-05
17:16362889 A G 0.034143 2.1900e-05
17:16365086 G A 0.583174 -1.1151e-05
17:16378439 C T 0.900944 -2.1006e-05
17:16384961 A G 0.456253 -1.4203e-05
17:16386294 A G 0.037265 4.8676e-05
17:16394562 C G 0.101000 2.2141e-05
17:16398261 C G 0.109920 1.4990e-05
17:16398555 A C 0.657877 1.5006e-05
17:16400415 G T 0.303546 -1.8133e-05
17:16401682 G A 1.252207 1.3543e-05
17:16404247 C T 1.141440 3.1723e-05
17:16405708 C T 0.202549 6.0341e-06
17:16409570 A G 0.645179 3.4128e-05
17:16411387 G A 0.511416 8.4692e-06
17:16413609 G A 0.248643 -4.2682e-06
17:16414457 A G 1.938037 1.2574e-05
17:16419532 T G 0.099397 -1.4374e-05
17:16420595 A G 0.068045 -3.6025e-05
17:16423881 G A 0.188612 5.3670e-06
17:16424974 T C 0.079675 -2.1590e-05
17:16425428 A G 0.050619 -2.7199e-06
17:16438942 G A 0.058418 3.4617e-06
17:16439017 C T 0.063858 -4.0401e-06
17:16440840 A G 0.155348 2.9007e-05
17:16442464 T G 0.080071 -9.5760e-06
17:16456614 G T 0.080308 -1.3497e-05
17:16457472 C T 0.058402 -7.2823e-06
17:16467318 C T 0.035597 2.8679e-05
17:16474477 G A 0.061836 -1.2256e-05
17:16476079 T G 0.140346 5.9747e-06
17:16486446 T C 0.069042 6.4422e-06
17:16491671 C T 0.069113 -1.9948e-06
17:16500102 C A 0.126795 -1.3157e-05
17:16501887 C A 0.386691 4.3066e-07
17:16507948 A G 0.233524 5.7141e-06
17:16512485 T G 1.929124 -6.1388e-06
17:16527516 T C 0.034721 -1.7048e-06
17:16527530 G A 0.025314 -1.5545e-05
17:16527795 A C 0.549028 -3.4746e-05
17:16531974 A G 0.026096 2.4154e-05
17:16535297 A G 0.371680 -9.1244e-07
17:16536351 T C 0.076838 1.9942e-05
17:16543699 A G 0.178001 -4.9200e-05
17:16553389 A G 0.039716 -8.5291e-06
17:16567493 A G 0.056581 2.3607e-05
17:16593863 G C 0.028709 1.0770e-05
17:16760177 G A 0.211251 7.9415e-06
17:16764783 G A 0.519196 -1.0483e-05
17:16782960 G A 0.050180 1.3787e-05
17:16790439 C T 0.048324 1.0779e-05
17:16790589 G A 0.196207 -1.4029e-05
17:16790617 T C 0.847086 5.5797e-05
17:16807364 C A 0.202598 -9.5911e-06
17:16813471 T G 0.872530 -5.4851e-05
17:16817646 C T 0.072499 4.8373e-05
17:16821204 C T 0.330266 -3.8448e-05
17:16833139 T C 0.655641 -1.3147e-06
17:16835359 A G 0.050080 2.0770e-05
17:16837365 G A 1.111358 -3.2056e-05
17:16838842 T G 0.446301 4.0039e-06
17:16840498 G A 0.533591 1.4696e-05
17:16842376 T C 0.057536 -1.2400e-05
17:16842991 A G 0.195418 -1.9293e-05
17:16843084 G A 0.036486 1.4551e-06
17:16845995 A G 0.142703 -4.0527e-06
17:16849139 G A 0.185246 -2.3600e-05
17:16855370 A G 0.081928 1.1040e-05
17:16860054 G A 0.089971 -4.5003e-07
17:16861293 C T 0.045636 -8.6760e-06
17:16863308 C T 0.206824 1.9147e-06
17:16863638 G C 0.198985 -2.1728e-05
17:16873308 G T 0.037989 1.5155e-05
17:16874981 T C 1.195412 2.3313e-06
17:16875025 T C 0.036084 -1.0563e-06
17:16876483 A G 0.904904 -2.3695e-06
17:16882664 C T 0.391752 2.0291e-05
17:16883680 A G 1.382258 -8.2207e-06
17:16885823 C T 0.212206 2.3605e-05
17:16885846 G A 1.263892 -1.7373e-05
17:16891946 G C 0.329429 5.1500e-06
17:16892265 A G 0.647578 2.3406e-05
17:16892334 T C 0.317452 2.2454e-05
17:16892749 A G 0.339030 -4.5358e-06
17:16892841 C T 0.805332 1.7855e-05
17:16896521 A G 0.038775 4.0605e-07
17:16899097 A G 0.267751 1.5112e-05
17:16902304 T C 0.102221 -1.2445e-05
17:16902579 C T 0.136455 1.4445e-05
17:16904273 A G 0.059561 4.6727e-05
17:16904412 G C 0.952458 -1.8225e-05
17:16908758 T C 0.127145 2.0763e-05
17:16924864 C T 0.279290 -3.5091e-05
17:16933404 C T 1.553796 1.6083e-05
17:16938609 G T 0.218233 -2.6988e-06
17:16945338 C A 0.043212 3.0571e-05
17:16960978 A G 0.289868 5.6799e-05
17:16963604 G A 0.068672 4.5794e-06
17:16965385 T C 0.022516 6.3524e-06
17:16976800 G A 0.150278 2.0152e-05
17:16978536 A G 0.065913 1.4053e-05
17:17008364 G T 0.041323 -2.5153e-05
17:17012719 G A 0.136941 4.3098e-06
17:17017873 G C 1.259286 1.7130e-05
17:17024634 C A 0.041384 -1.0226e-05
17:17035667 T C 0.056227 -5.2545e-05
17:17060805 C T 1.577426 3.7572e-06
17:17064254 C T 0.135413 -3.5259e-05
17:17069105 A G 1.326566 1.5698e-05
17:17080575 T C 0.041339 -2.5960e-05
17:17084313 T C 0.056380 4.4152e-06
17:17085403 T C 0.056675 -4.6901e-05
17:17089785 C A 0.133686 5.0840e-06
17:17090740 T C 0.230541 1.1900e-04
17:17101901 A G 0.075326 -1.2862e-05
17:17103251 A G 1.120878 1.2271e-05
17:17103489 A G 0.099812 -2.1887e-06
17:17104714 T C 1.298016 3.4451e-05
17:17110651 A G 0.047405 4.4537e-06
17:17124815 T C 0.096300 -3.3943e-05
17:17127077 A G 0.090387 6.8355e-06
17:17132166 A G 0.099069 -4.2752e-05
17:17133121 A G 1.109527 -1.5180e-05
17:17135422 G A 1.541258 -2.0840e-06
17:17140846 T C 0.041173 4.5987e-05
17:17145967 A G 0.380596 1.7235e-05
17:17167492 T C 0.271948 -1.6609e-05
17:17171192 G T 0.046581 6.3038e-06
17:17176566 G A 0.043066 -1.4477e-05
17:17183255 A C 1.320382 -2.6909e-05
17:17200920 C A 0.095586 1.5924e-05
17:17208703 T C 0.098670 2.5336e-05
17:17208921 T C 0.228185 -1.0030e-05
17:17211429 G A 0.305591 -4.8940e-05
17:17212827 G A 1.650655 -1.6584e-05
17:17223851 C T 1.390914 -1.7755e-05
17:17225701 C T 0.119687 -1.8962e-05
17:17229395 C T 0.090305 1.5425e-05
17:17231431 A G 0.136442 -3.9920e-06
17:17231880 A G 1.317617 2.2844e-05
17:17234640 A G 0.154531 -5.3276e-06
17:17235537 C T 0.455295 -2.7538e-05
17:17245038 G C 0.055591 5.2041e-05
17:17246310 T C 0.813940 -2.5744e-06
17:17246862 A G 0.081233 -3.7896e-05
17:17251475 G T 0.235283 3.4157e-05
17:17254155 G A 1.903255 3.6659e-06
17:17256374 A G 0.083801 -1.3348e-05
17:17256480 C A 1.553365 -2.2524e-05
17:17258624 T C 0.070019 -1.1444e-05
17:17259794 A G 0.067179 2.0170e-05
17:17259877 G A 1.513068 -2.8970e-05
17:17267613 G A 1.964575 1.4962e-05
17:17267922 C T 0.541404 3.2013e-06
17:17269067 C T 1.912726 4.5652e-05
17:17270151 T C 0.093606 -1.9385e-05
17:17274398 G A 0.194808 -2.3757e-06
17:17279339 A G 0.269741 -6.0965e-06
17:17284191 A C 0.072349 3.2606e-06
17:17285817 A G 0.092824 -1.4353e-05
17:17287498 G A 0.058376 2.3461e-05
17:17292491 G A 0.389788 2.3116e-05
17:17295183 C G 1.946775 -2.2484e-05
17:17297914 C A 0.058535 3.8907e-06
17:17300368 G A 0.489828 2.8698e-05
17:17300608 G T 0.339017 1.5620e-05
17:17301909 C T 0.115256 1.0517e-05
17:17302137 G A 0.201001 3.6462e-05
17:17302650 C G 0.105921 3.7851e-05
17:17304724 G T 0.074751 -2.7710e-05
17:17306087 G A 0.234998 5.8913e-05
17:17310420 T C 0.069431 -2.5930e-05
17:17310886 A G 0.049444 1.1166e-05
17:17316631 A G 0.097855 8.8622e-06
17:17322930 T C 0.216558 -7.5153e-06
17:17324110 C T 0.072252 -5.7084e-05
17:17324225 T C 0.065189 1.0434e-05
17:17324767 G A 0.024934 -3.2296e-06
17:17325093 G A 0.161253 -8.2647e-06
17:17325951 G T 0.663249 4.7817e-05
17:17326363 A G 0.599679 3.2490e-05
17:17326604 T C 0.715942 3.3387e-05
17:17332226 G A 0.932561 3.4729e-05
17:17336965 G T 0.089315 1.9149e-05
17:17338876 A C 0.291667 -6.9569e-06
17:17349300 T C 0.156887 3.2242e-06
17:17351643 T C 1.393654 -1.7690e-06
17:17354293 A C 0.317241 5.0791e-06
17:17361336 G A 0.070470 -3.0181e-05
17:17366865 C T 0.115857 2.7446e-05
17:17375773 A G 0.073791 -2.7982e-05
17:17378887 T G 1.541631 -2.0043e-05
17:17385701 T G 0.082967 -3.1218e-06
17:17394611 A G 0.622962 -5.2149e-05
17:17396320 C T 0.063725 -2.7808e-05
17:17400810 A G 0.043348 7.9718e-06
17:17400972 T G 0.215240 -7.7758e-06
17:17409560 T C 1.513308 -2.5550e-05
17:17414196 T C 0.070869 5.0452e-05
17:17417169 A T 1.077082 -2.9737e-05
17:17417606 A G 0.055559 9.5940e-07
17:17417808 T C 0.353347 1.6932e-05
17:17422608 G A 0.114422 -2.2049e-05
17:17425631 T C 0.950547 -1.6948e-05
17:17426230 G A 0.032436 -1.6452e-05
17:17427492 A G 0.115295 6.0174e-06
17:17432456 T C 0.122669 -5.6222e-06
17:17442854 T C 0.108245 2.4295e-05
17:17445825 T C 0.039485 6.8512e-06
17:17453067 T C 1.054471 1.3322e-05
17:17458851 G C 0.059184 -1.2430e-05
17:17459620 C T 0.122848 -7.0012e-06
17:17464077 G A 0.483232 1.6085e-05
17:17474143 T C 1.182266 -1.7206e-05
17:17474862 A G 0.045292 -1.1823e-05
17:17506097 C T 0.173937 2.8279e-05
17:17509010 C A 0.784325 -3.1461e-05
17:17536919 T C 0.035853 2.8143e-05
17:17537858 A G 0.033601 2.1337e-05
17:17540249 G A 0.134543 -1.1791e-05
17:17543722 A G 0.947849 -2.0036e-05
17:17547236 A G 0.860939 -2.8132e-05
17:17551512 A G 0.056825 2.4477e-06
17:17567757 C A 0.140898 -1.2191e-06
17:17567943 T C 0.176557 -1.9018e-05
17:17579861 C G 1.023029 -2.8324e-05
17:17586123 T C 0.033208 3.9345e-05
17:17599877 G C 0.032423 -1.2855e-05
17:17600525 C T 0.209252 -4.6324e-05
17:17603317 C T 1.050632 -2.2741e-05
17:17621007 T C 0.429455 1.8799e-05
17:17625318 G A 1.761883 -1.1618e-05
17:17650750 G A 0.035185 6.7794e-05
17:17667240 G A 0.125075 -4.1800e-07
17:17679426 T C 0.066082 -4.3724e-05
17:17687897 A G 1.887042 -1.5370e-05
17:17693891 G C 1.266109 -1.7820e-05
17:17696755 A C 0.578903 9.4012e-06
17:17705424 G A 0.066312 -4.9819e-05
17:17720319 T C 0.030936 2.7501e-06
17:17726965 T C 1.312524 -1.0335e-05
17:17730031 A C 0.056575 2.6715e-07
17:17736925 G T 0.052170 -1.4226e-05
17:17749822 A G 1.310798 -8.6955e-06
17:17751390 C G 0.022571 -1.7247e-05
17:17755543 T C 0.066423 -4.1993e-05
17:17769452 G A 1.954701 -2.4536e-05
17:17775706 T C 0.137292 -1.2981e-05
17:17786733 A G 0.053900 -7.8574e-06
17:17787081 T C 0.044091 2.0609e-05
17:17793924 G A 0.053813 -2.3407e-05
17:17797474 A C 0.021900 -2.4310e-05
17:17802426 T C 0.072353 -3.7235e-05
17:17824978 T G 0.735764 1.3171e-05
17:17833685 A G 0.034984 -1.6234e-05
17:17841335 T C 0.053514 -8.7763e-06
17:17879087 A G 0.113192 7.5016e-06
17:17880877 G A 0.640424 1.8168e-05
17:17893433 A G 0.093629 1.3820e-05
17:17896205 T C 0.603701 1.4760e-05
17:17907768 T C 0.076124 -5.6536e-06
17:17921207 T C 0.032750 1.7483e-06
17:17925164 T C 0.021546 2.4006e-06
17:17941798 T G 0.066085 -6.9512e-06
17:17957348 T G 0.258786 -3.4404e-05
17:17963117 T C 0.040505 -3.3384e-06
17:17994431 C A 0.200027 3.4690e-05
17:17997922 G A 1.838358 1.7101e-05
17:18000321 A G 0.367398 1.2141e-05
17:18011781 T C 0.058415 2.6142e-06
17:18018552 T C 0.104535 8.8783e-05
17:18023897 A G 0.601234 9.7312e-06
17:18030524 A G 0.455928 1.4007e-05
17:18031005 T C 0.031322 2.5725e-05
17:18033534 T G 0.103376 -2.4586e-06
17:18033565 T C 0.023204 2.9819e-06
17:18036283 G A 0.611114 -1.9505e-06
17:18039459 G A 0.045562 -7.3224e-06
17:18041507 T C 1.095307 2.7839e-05
17:18046898 C T 1.500935 4.4490e-05
17:18047189 A G 0.238967 -6.4404e-06
17:18054453 A G 0.106388 2.4331e-05
17:18055903 A G 0.111215 6.5675e-05
17:18057167 T A 0.852250 2.7040e-05
17:18057215 G C 0.392372 1.2715e-05
17:18070263 T G 0.030589 -2.4878e-05
17:18079075 T C 0.851435 1.6356e-05
17:18088094 T C 0.377976 1.3344e-05
17:18094461 A G 0.038499 1.0229e-06
17:18111868 A G 1.239065 3.8542e-05
17:18114021 C T 0.042997 -4.4124e-05
17:18114569 T C 0.051797 1.2338e-05
17:18118441 C T 1.754976 1.9957e-05
17:18121926 C T 1.220197 2.7305e-05
17:18127592 A G 0.041186 -7.2156e-05
17:18127688 C T 0.046912 9.1995e-06
17:18135401 A G 0.702306 -1.3880e-07
17:18137141 G A 1.530832 -2.7099e-05
17:18148534 T C 0.047905 2.6541e-05
17:18158996 C T 0.071145 -2.0590e-06
17:18161945 T G 0.062709 1.1164e-06
17:18164475 A G 0.029251 5.0020e-07
17:18169980 T C 0.066916 -1.3013e-06
17:18185510 A G 0.857417 -1.5999e-06
17:18186266 A G 0.033705 -1.4496e-05
17:18204649 T C 0.104597 -1.4226e-05
17:18206386 C T 0.058772 1.2036e-06
17:18215743 C G 0.067679 3.6316e-06
17:18219742 A G 0.157354 2.1042e-06
17:18220268 G A 0.028972 -2.7322e-05
17:18220770 A G 1.334499 2.2471e-05
17:18221134 T C 0.633459 -5.3927e-06
17:18227758 G A 0.155449 -1.8480e-05
17:18232012 A G 0.038148 -2.2287e-05
17:18232096 A G 0.634913 -3.9910e-06
17:18243872 A G 0.473858 2.1628e-05
17:18248021 C T 0.489724 3.0867e-05
17:18256979 T C 0.209168 -5.8165e-06
17:18260841 G A 0.027658 3.7805e-06
17:18263957 C G 1.265609 4.1386e-06
17:18265467 T C 0.605483 -1.3228e-05
17:18275143 A G 0.283646 1.0350e-05
17:18291618 T C 1.219551 -9.4188e-06
17:18312298 T C 0.106304 9.2421e-06
17:18505676 T G 1.027320 -6.1235e-06
17:18529604 C T 0.235553 -2.4800e-07
17:18542223 T G 1.046698 5.5662e-06
17:18544899 G A 0.247527 1.0980e-05
17:18554229 C T 0.463932 1.8703e-06
17:18571366 G A 1.023445 -8.7963e-06
17:18575127 A G 0.757560 -7.1216e-06
17:18577380 C T 0.758280 -1.5273e-05
17:18578202 C T 0.112085 9.4054e-06
17:18586377 A C 0.872296 -2.2485e-05
17:18602826 C T 1.565325 2.5109e-06
17:18606367 G A 0.034195 -5.0036e-06
17:18610134 G T 1.342425 1.1118e-05
17:18614009 T C 0.113727 1.2153e-05
17:18626908 G A 0.186476 3.7040e-06
17:18630995 A G 0.767537 -7.8012e-06
17:18638151 G A 1.414479 -7.6959e-06
17:18652001 G T 0.028206 5.2236e-06
17:18653070 A G 0.846946 -1.4447e-05
17:18666031 T G 0.140298 2.5153e-05
17:18678548 T C 0.996063 2.7047e-06
17:18693352 A G 0.994138 1.0995e-07
17:18699071 G A 1.545519 8.7505e-06
17:18712975 G A 0.400687 1.4938e-05
17:18753870 T C 1.333372 4.2838e-06
17:18759275 T C 0.191134 2.2218e-05
17:18768012 T C 0.101270 1.0005e-05
17:18775900 G A 1.079659 1.8490e-05
17:18789653 A G 0.096200 1.6604e-05
17:18793417 T C 0.175184 -4.1319e-06
17:18796446 T G 0.145017 1.2493e-05
17:18805421 G A 0.191082 2.2237e-05
17:18820457 T C 0.818685 -1.8264e-05
17:18821825 T C 1.898204 -3.3592e-06
17:18823162 C T 0.335631 2.4037e-05
17:18830287 A G 0.571181 -3.5353e-05
17:18833810 T C 0.743034 -2.9565e-06
17:18840433 A G 0.726062 9.2282e-06
17:18844736 T C 0.897481 -1.3034e-05
17:18851586 T C 0.141161 1.4330e-06
17:18851959 C T 0.894572 1.3317e-05
17:18852800 C T 1.284802 9.4079e-06
17:18853178 G A 0.528667 -3.7684e-06
17:18855486 A G 0.177134 1.1632e-08
17:18855611 C T 1.255933 8.9581e-07
17:18855807 C G 1.812735 -2.9029e-05
17:18855987 A C 0.235968 -1.6566e-05
17:18856871 G A 1.568837 -5.5795e-06
17:18857163 A G 0.840445 2.9484e-05
17:18858057 C T 0.099751 -6.6728e-06
17:18859018 G A 1.821288 9.8186e-06
17:18859611 A G 0.788784 2.7771e-05
17:18863105 T C 0.911762 2.3813e-05
17:18865283 T G 0.199462 -1.5778e-05
17:18867127 C T 0.305445 3.1567e-05
17:18868773 C T 1.158426 5.3556e-06
17:18876596 C A 0.096554 -1.2845e-05
17:18879649 T C 1.028563 2.1819e-05
17:18882214 A G 0.104038 -1.6407e-05
17:18883659 T C 0.058263 -8.3925e-06
17:18896380 A G 0.231551 -3.2024e-05
17:18897130 G T 0.077215 -3.1773e-05
17:18897719 C G 0.176177 -4.6868e-05
17:18900788 T C 0.282400 1.1058e-06
17:18901167 C T 0.049090 -4.7687e-06
17:18913112 G A 0.253905 6.4660e-06
17:18914127 T C 0.067627 3.6414e-06
17:18914670 A G 0.344158 1.1051e-04
17:18914688 A G 1.455970 3.5205e-05
17:18914725 A G 0.070629 1.8689e-05
17:18914778 T C 1.309042 2.5799e-05
17:18917513 G A 1.789982 5.2357e-05
17:18917915 T C 1.725634 4.2839e-05
17:18918396 C G 0.042215 1.2578e-05
17:18923180 T C 0.041868 4.6684e-06
17:18923681 T C 0.069967 1.5942e-05
17:18926545 G A 0.041238 -1.1948e-08
17:18927951 C A 0.065186 -2.9651e-05
17:18927996 C T 0.055371 3.4612e-07
17:19146445 G A 0.251675 -2.6933e-05
17:19162984 T C 0.054397 -3.8906e-06
17:19163052 C A 0.233495 -3.9852e-05
17:19168912 G T 1.653076 4.2423e-05
17:19175245 T C 0.032189 -8.5588e-06
17:19176144 A G 0.036584 -4.0091e-05
17:19190942 A G 0.135809 -1.3403e-05
17:19194217 T G 0.028839 -2.0723e-05
17:19200962 G T 0.118502 -2.3339e-05
17:19210026 A G 0.148623 -1.2743e-05
17:19216538 A C 0.030436 1.3520e-05
17:19216576 T C 0.024263 2.9858e-06
17:19231309 T C 0.115850 -8.8364e-06
17:19235079 T C 0.066036 1.6806e-05
17:19248305 A G 0.091338 -3.0568e-05
17:19250679 A G 0.213614 -3.6128e-05
17:19253981 G A 1.597316 3.6303e-05
17:19267371 G A 0.265901 -2.9997e-05
17:19273488 A G 0.067581 9.9684e-06
17:19280289 G A 0.372660 1.3373e-05
17:19292100 A G 0.029832 -1.9769e-05
17:19292113 A G 0.071200 3.4893e-05
17:19307166 T G 0.156588 -2.8648e-05
17:19308768 G T 0.036950 -2.1630e-06
17:19309679 G A 0.153583 -7.7498e-06
17:19323314 A G 0.049982 -3.7873e-05
17:19357150 A G 0.050161 -3.9508e-05
17:19357732 C T 0.067137 -8.6617e-06
17:19370282 A G 0.073615 4.8187e-05
17:19370619 C T 0.369073 9.0281e-06
17:19372401 G A 0.030264 -1.5617e-06
17:19375719 C T 1.492561 -2.2464e-05
17:19376099 C T 0.035896 -3.9123e-06
17:19386966 C T 1.473157 -2.6804e-05
17:19390212 A C 0.061580 -8.5317e-06
17:19400374 T C 0.036126 -1.9695e-05
17:19401672 T C 0.054932 -3.1803e-05
17:19405027 T C 0.041212 -2.3723e-05
17:19412172 A G 0.121196 -1.1814e-05
17:19420741 A C 0.048139 -1.9636e-05
17:19424088 A C 0.058678 -3.5523e-05
17:19436706 C G 0.029745 -4.2062e-05
17:19440538 A G 0.773523 -4.2176e-06
17:19441220 C T 0.042660 6.0920e-06
17:19441531 T C 0.659377 1.2163e-05
17:19442231 G A 0.061145 -1.6969e-05
17:19445923 G A 0.847660 -9.5536e-06
17:19448308 T C 0.054072 -1.1003e-05
17:19451011 C G 1.362263 9.4699e-06
17:19454374 C T 0.109443 1.2398e-05
17:19454733 A G 0.387234 3.2496e-05
17:19459537 A G 0.432445 4.7059e-06
17:19463343 A G 0.793945 -1.3764e-05
17:19474875 T C 0.024350 -9.7409e-06
17:19484358 C T 0.391794 -1.8607e-05
17:19484951 C T 0.386675 3.2075e-05
17:19489693 C A 0.746848 2.3164e-06
17:19491435 G A 0.066952 -2.7527e-05
17:19545479 C G 0.027995 7.9691e-06
17:19548146 G A 0.239412 4.1500e-05
17:19548269 T C 0.019972 -1.1159e-05
17:19561543 C A 0.036454 -1.1118e-05
17:19563766 T C 0.037447 -2.7975e-05
17:19573318 T C 0.052371 1.5158e-05
17:19575721 G A 0.517527 3.8947e-05
17:19580347 A G 0.082489 -2.1230e-05
17:19581009 G A 1.073615 1.9567e-05
17:19583119 C T 0.091282 1.8571e-05
17:19594840 T C 0.552264 -1.5762e-05
17:19598483 A G 0.124883 2.9250e-05
17:19599849 A G 0.102575 3.2077e-05
17:19604614 T C 0.024857 -2.4808e-05
17:19607432 T C 0.049304 -5.6786e-06
17:19608773 A G 0.570782 -2.3094e-06
17:19611514 A G 0.106476 -2.2274e-05
17:19612496 C T 1.778524 4.0170e-05
17:19613357 G A 1.022179 6.3100e-06
17:19613601 C A 0.566948 1.8387e-05
17:19619998 A G 0.526418 1.3203e-05
17:19623351 C T 1.905352 2.8894e-05
17:19626625 A C 1.279044 4.8643e-05
17:19628753 T C 0.021776 2.9512e-05
17:19642952 C G 0.452783 -2.0275e-05
17:19644472 T A 0.839984 4.6503e-05
17:19645938 C A 1.317825 4.2593e-05
17:19646750 T C 0.043023 1.0758e-05
17:19651119 G C 0.031215 -5.0021e-06
17:19658081 A G 0.670974 3.9853e-05
17:19659351 A G 0.042196 1.9156e-05
17:19662460 T C 0.025022 4.9646e-06
17:19663019 A G 0.075670 1.9596e-05
17:19663309 T G 0.021458 -3.1350e-05
17:19665935 A G 0.047827 -1.3290e-05
17:19668924 T C 0.090020 -2.6760e-05
17:19675775 C G 0.254440 -4.0431e-05
17:19696793 T C 0.547516 4.3899e-05
17:19697976 A G 0.571596 3.8197e-05
17:19699121 A G 0.297204 -5.5044e-05
17:19703855 T C 1.925843 1.1731e-04
17:19713740 T C 1.924866 1.3855e-04
17:19715582 C T 0.102377 2.9701e-05
17:19716438 T C 1.923807 3.4129e-05
17:19726570 C T 0.045224 -4.9745e-06
17:19726667 T C 0.044306 2.3829e-05
17:19729906 G A 1.945629 5.5567e-05
17:19735911 T C 0.056659 2.2070e-07
17:19741877 A G 0.043621 1.2391e-05
17:19742056 G A 0.089721 1.0350e-05
17:19750528 C T 0.094470 8.3978e-06
17:19769907 T G 0.041018 2.5933e-05
17:19780659 G A 0.074521 -1.0102e-04
17:19781087 G A 0.032322 -9.2978e-06
17:19782080 G A 0.075141 -1.0628e-04
17:19792965 C T 0.117314 -6.8886e-06
17:19793964 G C 0.076504 7.8503e-06
17:19795842 G A 1.577897 1.1613e-05
17:19801417 G C 0.477630 -3.9610e-05
17:19803330 T C 0.055611 -1.3263e-06
17:19808022 C T 0.069441 4.8633e-05
17:19850546 A G 0.051962 -8.2997e-07
17:19861458 T C 0.798892 -6.1096e-06
17:19862147 C T 0.085797 -7.0979e-06
17:19882084 C T 0.590757 -2.8808e-05
17:19899913 G A 0.578630 -2.7494e-05
17:19907019 A G 0.074518 9.9497e-07
17:19910070 C T 0.027762 -9.3605e-06
17:19911649 C A 0.967636 1.7524e-05
17:19921264 T C 0.059100 3.0529e-05
17:19956948 G A 0.155923 1.4043e-05
17:19967281 A G 0.717831 -3.0681e-05
17:19969397 G A 1.873410 1.3938e-05
17:19980182 A G 0.092457 4.9675e-05
17:19983426 T C 0.027028 2.9425e-05
17:19991211 A G 1.151431 1.0601e-05
17:20003075 G T 0.069597 -3.2435e-05
17:20005497 G T 0.057036 2.3051e-05
17:20052357 G A 0.400158 2.1595e-05
17:20071560 A C 0.158062 1.0757e-05
17:20080366 G A 0.152112 1.9940e-05
17:20120115 T C 0.048700 -2.1641e-05
17:20129504 T C 0.041771 -3.7984e-05
17:20132317 A G 0.287197 5.7421e-05
17:20135672 A G 0.050112 -4.6556e-06
17:20160925 T C 0.393560 1.6880e-05
17:20164108 G A 0.022620 3.6267e-05
17:20175264 C T 0.051907 -3.1192e-05
17:20175391 G A 0.211991 -7.3231e-07
17:20195438 T C 0.770754 -2.5979e-06
17:20201127 A G 0.077160 5.1555e-06
17:20206311 A G 0.047422 -4.5503e-05
17:20209474 T C 1.167342 7.3067e-06
17:20210616 A G 0.395806 1.3093e-05
17:20210985 G A 0.152862 1.9359e-05
17:20217375 A G 0.261227 6.3279e-05
17:20219051 A G 0.036756 -2.7351e-05
17:20224349 T C 0.167238 2.8054e-05
17:20291257 G A 1.219603 1.6905e-06
17:20325731 G A 0.279826 6.0390e-05
17:20331131 A G 0.048295 -2.0253e-05
17:20350968 A G 0.108946 -5.5598e-05
17:20384920 A G 0.835683 -6.5486e-07
17:20432757 C G 0.346502 2.1176e-05
17:20462958 A G 0.477724 1.6859e-04
17:20463248 T C 0.544542 -2.1025e-05
17:20466337 C T 0.049716 2.5665e-07
17:20483255 A G 0.022302 4.2175e-06
17:20514921 G A 0.433318 -3.5681e-05
17:20522444 T G 1.498760 4.5655e-05
17:20522535 A G 0.427459 -3.1252e-06
17:20525861 G A 0.683078 1.2645e-04
17:20531891 T C 0.992950 7.0148e-05
17:20539237 A G 0.145101 -3.7932e-05
17:20540990 T G 0.040959 -2.7903e-05
17:20549720 G A 1.017083 1.0311e-04
17:20553109 T C 0.118443 -3.6058e-05
17:20560210 A G 0.065637 -1.6127e-05
17:20567976 A G 0.122124 -4.0049e-05
17:20610432 C A 0.165612 3.3980e-05
17:20619398 A C 0.076705 -5.6536e-07
17:20620373 T C 0.357888 2.2558e-05
17:20624020 T C 0.078013 3.6621e-05
17:20642014 G A 0.123974 -3.1642e-05
17:20644292 T C 0.064397 -4.7433e-05
17:20653088 G C 0.496267 1.6623e-05
17:20657846 A C 0.035444 -5.1223e-06
17:20658479 A G 0.091708 8.3169e-05
17:20678899 A G 0.175800 3.3964e-05
17:20682586 T C 0.843347 1.5027e-05
17:20688829 C T 1.786496 2.5973e-05
17:20697797 C A 1.750055 1.4712e-05
17:20700719 G T 0.417167 -1.6423e-05
17:20709741 G A 0.043124 1.0119e-05
17:20718139 T C 0.022851 1.6912e-05
17:20719239 T C 0.325969 -3.7979e-06
17:20733364 C G 0.270497 7.3085e-06
17:20733390 G A 0.789735 -5.3785e-06
17:20751405 C T 0.053946 -1.2318e-05
17:20787180 C A 1.593996 1.7327e-05
17:20791480 T C 0.030193 -2.6704e-05
17:20799119 G A 0.976370 1.5174e-05
17:20805784 C T 0.244485 -4.2779e-06
17:20811267 T C 0.066890 -7.5470e-06
17:20813574 A G 0.034889 -3.7827e-05
17:20814961 A G 0.444019 -4.0446e-06
17:20823013 A G 0.883053 -1.9605e-06
17:20833629 G T 0.029751 -2.8283e-05
17:20839396 G A 0.969032 -8.0060e-07
17:20857758 C T 0.651989 -1.6910e-05
17:20861377 A G 0.105298 -2.8402e-05
17:20871172 T C 0.037071 3.5227e-06
17:20873417 G A 0.960394 4.2760e-05
17:20880491 G A 0.044809 3.8345e-05
17:20892475 T C 0.028106 6.9109e-07
17:20898412 A G 0.086199 -2.2088e-05
17:20909743 G T 0.037791 3.5075e-05
17:20911173 T G 0.284140 4.7985e-05
17:20921845 C T 0.094148 9.2865e-06
17:20927226 C T 0.641684 -1.2893e-05
17:20928954 C A 1.961738 3.5982e-05
17:20934531 A C 0.433964 -5.4840e-06
17:20936844 C T 0.026538 1.5728e-05
17:20938791 G A 1.592918 2.2893e-05
17:20940278 T C 0.028914 -3.2465e-05
17:20942135 G A 0.138801 2.6515e-05
17:20956096 A G 1.173535 2.7885e-05
17:20961796 G A 0.079016 -8.2404e-05
17:20969136 A G 0.028515 -4.8062e-05
17:20972023 A C 0.526200 6.9443e-05
17:20975794 G T 0.836407 -4.6405e-05
17:20975908 G A 0.038197 1.6681e-05
17:20979794 T C 1.370790 1.2049e-06
17:20991506 A G 1.671646 8.5925e-06
17:20998891 C G 0.041332 4.4135e-06
17:21003053 C T 1.035045 -5.0914e-06
17:21019308 G A 1.069814 -8.6400e-06
17:21038270 C A 0.051333 2.8073e-05
17:21042655 G A 1.728130 -6.6452e-06
17:21043747 A G 0.023821 -1.2632e-05
17:21054152 A G 0.063764 -1.2848e-06
17:21062412 C T 0.860780 -9.4907e-06
17:21066720 A G 0.205789 7.7098e-06
17:21073482 T C 0.057032 8.8026e-06
17:21074510 T C 0.101120 -4.5488e-05
17:21084813 T C 0.040784 -5.1793e-05
17:21090082 T C 0.064147 -1.5766e-05
17:21097648 A C 0.037746 -1.6297e-05
17:21102838 C A 0.158484 6.5022e-06
17:21110226 T C 0.064397 -2.1950e-05
17:21113746 A C 0.963293 -1.8114e-05
17:21116434 G A 0.038502 -2.3390e-05
17:21116525 G A 0.072697 1.7065e-05
17:21121136 T C 1.602617 1.1503e-05
17:21122322 G A 0.809009 4.0571e-05
17:21125390 G A 0.055361 -1.4719e-05
17:21126760 T C 0.057188 1.1754e-04
17:21132678 A G 0.045098 -7.7889e-06
17:21140504 T C 0.301722 9.7018e-05
17:21141543 A G 0.050038 -7.6635e-06
17:21141892 T C 1.471323 -8.9169e-06
17:21144130 A G 0.047688 -2.2390e-05
17:21147520 T C 0.050911 -5.5564e-06
17:21147560 C A 0.025356 1.8422e-05
17:21150902 A G 0.043686 -2.8821e-05
17:21154152 G C 0.998143 -4.7250e-05
17:21155757 T C 0.635981 7.1777e-05
17:21156860 T C 0.639369 7.9064e-05
17:21157002 G A 0.057201 3.7756e-05
17:21157703 T G 0.611192 1.1965e-04
17:21168137 T C 0.727828 -6.1352e-05
17:21175539 A G 0.095642 2.0680e-06
17:21177285 G A 0.053219 4.2040e-06
17:21178335 C A 0.652586 1.1147e-04
17:21180726 C A 1.377428 6.0044e-05
17:21182041 G T 0.071405 1.0926e-05
17:21186010 A G 0.036133 -3.1428e-05
17:21192073 T C 0.041024 4.4862e-05
17:21192301 T A 0.085430 -2.5329e-06
17:21193717 A G 0.074433 -5.9940e-07
17:21202152 T G 0.032390 -1.9521e-05
17:21257951 C T 0.905524 3.1329e-05
17:21261995 T C 0.093934 4.0405e-05
17:21265508 C G 0.272153 5.4342e-05
17:21268224 G T 0.272552 7.0944e-06
17:21269696 C T 0.052930 3.6012e-05
17:21271030 A G 0.101043 -5.4310e-05
17:21271609 C T 0.056023 6.9171e-05
17:21273837 T C 0.568312 3.7999e-05
17:21274295 A G 0.064913 3.0183e-05
17:21274379 A C 0.073271 -1.9624e-05
17:21274850 T C 0.067426 6.6677e-06
17:21278837 G A 0.147666 -1.5175e-05
17:21281301 T C 0.031994 -4.6143e-06
17:21282610 T C 0.096810 -2.7972e-05
17:21284223 G A 0.798382 -2.0323e-05
17:21284802 A G 0.063167 -7.4171e-06
17:21286805 A G 0.126986 2.2188e-05
17:21287444 T C 0.116236 -3.2574e-05
17:21290110 A G 0.189121 7.0467e-05
17:21294313 T C 1.014291 -7.1971e-06
17:21295270 A G 0.052563 -3.3924e-05
17:21297054 A G 0.041634 9.6180e-06
17:21298131 T C 0.029780 -2.3579e-05
17:21302312 C T 0.196678 -4.6638e-07
17:21303007 A G 0.636347 7.6076e-06
17:21356143 T C 0.044630 2.1292e-05
17:21357541 C T 0.180088 3.7236e-06
17:21361341 C G 0.063803 8.1428e-06
17:21362085 G A 0.043017 5.5865e-06
17:21367904 C T 1.062209 1.5910e-05
17:21370255 A G 0.060733 2.9131e-05
17:21381802 T C 1.053744 6.4708e-06
17:21381972 C T 1.431825 -2.9811e-06
17:21388185 A G 0.035418 -9.6363e-06
17:21389390 A G 0.544750 -3.3227e-06
17:21390735 G A 0.111858 -4.6691e-05
17:21401904 T C 0.063186 1.2665e-05
17:21402491 G T 0.241003 2.8419e-05
17:21404951 G A 0.020192 -5.3251e-06
17:21406574 A G 0.993229 2.8222e-05
17:21407854 A G 0.566585 1.1358e-05
17:21410049 T C 1.212332 3.1269e-05
17:21415777 T G 0.151746 2.2040e-05
17:21422508 T C 0.913122 -4.0770e-05
17:21427052 A G 1.530125 -4.5065e-05
17:21442549 C T 0.100767 -1.1313e-05
17:21451726 A G 0.047607 2.1474e-05
17:21469411 A G 0.021552 -1.5393e-05
17:21478504 G A 0.833178 -6.3886e-06
17:21491027 T C 0.828283 -1.0264e-05
17:21500803 A G 0.108573 3.3038e-05
17:21516719 C T 0.892657 7.9674e-06
17:21525990 C T 0.930805 3.9531e-06
17:21537844 T C 0.107528 -3.7154e-05
17:21539613 G A 0.637026 -4.7624e-06
17:21547783 C T 0.114331 -3.9021e-05
17:21707060 G A 0.426174 -4.6418e-05
17:21710263 C A 0.858888 3.2632e-05
17:21717727 G T 1.277310 4.8241e-06
17:21718642 C T 0.183373 2.0517e-05
17:21727534 A C 0.036824 -2.0669e-05
17:21730174 A G 0.060496 -4.0471e-05
17:21730549 G A 0.049742 -5.3605e-05
17:21730703 A G 0.424551 -5.6469e-05
17:21731931 C A 0.026291 -3.7363e-05
17:21745093 A G 1.149944 5.9149e-06
17:21748558 C A 0.043692 -3.6387e-05
17:21754089 G A 0.439167 -6.8617e-05
17:21779838 A G 0.403073 -1.5676e-04
17:21793607 T C 0.224747 -5.8138e-06
17:21793897 T G 0.775970 6.2447e-05
17:21798121 T C 0.063238 -3.4584e-05
17:21798919 C T 0.062407 -1.9898e-05
17:21803728 T C 0.036580 -5.3377e-06
17:21807097 C T 1.402791 4.0729e-05
17:21810779 A G 0.731437 1.3283e-05
17:21830267 A G 0.043689 -4.4146e-06
17:21835272 G A 0.597949 -2.7164e-05
17:21836002 G C 0.047678 -8.8510e-06
17:21878878 A G 0.025003 1.2710e-05
17:21882982 C T 0.093055 8.1596e-06
17:21913814 A G 0.565416 -2.3985e-05
17:21917251 G A 0.343470 -2.0055e-05
17:21952568 G C 0.378155 -2.4590e-05
17:21953375 T C 0.036856 -1.9934e-05
17:21960452 A G 0.045740 3.8955e-06
17:21961959 C A 0.384436 -2.9625e-05
17:21964613 T C 0.044088 -5.5419e-06
17:21986019 C A 0.117892 2.1011e-05
17:21987105 A C 0.065842 2.2215e-05
17:21989241 A G 0.083171 1.9075e-05
17:21989903 T C 0.044341 -6.5773e-06
17:22010578 T C 0.488886 1.3078e-06
17:22018916 C T 1.629596 -5.2238e-05
17:22027011 T G 0.248289 -1.2584e-05
17:22027109 C A 0.043095 2.5711e-05
17:22027959 T C 0.404602 -2.2625e-05
17:22028441 T C 0.032345 -1.3386e-06
17:22030411 A G 0.390995 -2.0600e-05
17:22030636 A G 0.090374 4.5160e-05
17:22030997 T C 0.108784 1.9028e-05
17:22040530 T C 0.042251 3.1987e-05
17:22058211 A G 0.588546 -9.0781e-06
17:22068507 T C 0.082476 4.4960e-05
17:22076098 T C 0.076605 6.1603e-05
17:22077692 G A 0.147455 2.0025e-05
17:22080883 C G 0.075439 1.7718e-05
17:22083851 T C 0.047525 -4.9347e-06
17:22093659 T C 0.487091 -6.1213e-06
17:22096701 G A 0.119076 1.1843e-05
17:22116641 T G 0.048856 -1.0384e-05
17:22142897 T C 0.084320 2.9093e-05
17:22145506 T C 0.064712 -2.8121e-05
17:22159080 A G 0.032367 -1.8505e-06
17:22172228 A G 0.629820 9.5572e-06
17:22179845 A G 0.060262 -1.8428e-06
17:22181053 T C 0.061138 2.5895e-05
17:22183129 T C 0.035217 -7.3807e-06
17:22191763 C G 0.089994 -3.3631e-05
17:22192695 G A 0.641706 -1.3476e-05
17:22193626 T C 0.485829 -3.1820e-06
17:22195937 G A 0.148961 -5.4802e-06
17:22198440 A C 0.035457 -2.9048e-05
17:22210299 T C 0.027671 -2.7545e-05
17:22213895 T G 0.065027 4.1704e-05
17:25321819 A G 0.102344 1.7761e-05
17:25344561 T C 0.082571 5.4991e-06
17:25352832 C T 0.059139 2.4929e-08
17:25354665 T C 0.145734 2.3834e-05
17:25362886 T G 0.074264 1.1742e-05
17:25375753 G A 0.676946 1.3080e-05
17:25390744 A G 0.147815 -3.3836e-06
17:25395770 T C 0.548399 -1.4194e-07
17:25396146 C T 0.424311 -3.3990e-06
17:25402607 T C 0.057526 1.2491e-06
17:25416520 T C 0.021254 -3.8324e-05
17:25422515 A G 0.085888 3.2774e-05
17:25453172 T C 0.111033 1.1430e-05
17:25460284 A G 0.088082 -2.3248e-05
17:25460568 A G 0.150447 1.9258e-06
17:25469565 A C 0.082412 3.2092e-06
17:25472176 A G 0.315968 1.0248e-06
17:25478073 C T 0.061171 2.3975e-05
17:25485020 T G 0.059649 -3.2506e-08
17:25490482 A G 0.037499 -1.2608e-05
17:25501323 T G 0.154358 9.2992e-06
17:25532171 A G 0.026716 5.8817e-06
17:25541278 C A 0.651869 9.3628e-06
17:25543027 C A 0.040631 -6.3534e-06
17:25545220 A G 0.029683 -1.2862e-07
17:25551556 G A 0.180663 2.9644e-05
17:25562995 T C 0.046902 -1.0203e-05
17:25564483 A G 0.031309 -1.6278e-06
17:25564762 G A 0.076845 -2.5102e-06
17:25566997 C T 0.688547 1.1466e-05
17:25567080 T C 0.059616 -3.2078e-06
17:25573941 C T 0.068373 4.2179e-05
17:25574704 T C 0.095885 2.5682e-05
17:25575844 C T 0.112487 -1.2774e-05
17:25585820 T C 0.796256 -3.5805e-06
17:25589184 T C 0.919328 -1.2275e-05
17:25590426 A G 0.051219 7.9701e-06
17:25597271 T C 0.040362 -4.0610e-05
17:25628820 C T 0.829318 -2.3419e-05
17:25629149 G T 0.041258 1.8144e-05
17:25633153 G A 0.068552 -9.4726e-06
17:25636449 T C 0.725507 -2.1667e-05
17:25653589 G T 0.054170 1.8853e-05
17:25656096 T G 0.092428 2.0996e-05
17:25660376 A G 0.208804 1.0798e-05
17:25665838 G C 0.669916 5.6419e-05
17:25681284 G A 0.589173 -3.8143e-05
17:25681793 C T 0.040352 -8.9071e-06
17:25686461 A G 0.029595 -1.9562e-06
17:25690562 A G 0.050064 -5.7565e-06
17:25691296 T C 1.591367 7.5952e-05
17:25708104 G A 0.029482 -1.1191e-05
17:25712606 T C 0.742983 -4.4403e-05
17:25716662 C T 0.100397 1.3482e-05
17:25721747 T C 0.040284 -3.0330e-05
17:25734161 G A 1.073515 1.0581e-04
17:25736347 T C 0.050362 6.3205e-06
17:25748871 C G 0.362575 1.9387e-05
17:25749382 C T 1.778222 5.8454e-06
17:25758564 A G 0.123361 8.3640e-06
17:25760782 T C 0.046328 -2.4137e-05
17:25761092 A G 1.022546 2.8991e-05
17:25770108 T C 0.935327 5.3500e-05
17:25785742 T C 0.705159 -2.6322e-05
17:25788866 T C 0.295390 1.4362e-05
17:25789742 C T 0.906744 -4.9107e-05
17:25796742 A G 0.164216 -2.7214e-05
17:25801960 A G 0.046740 -2.6754e-06
17:25805337 T C 0.059129 -2.4126e-05
17:25822705 C T 0.496303 -3.6700e-05
17:25826384 A G 1.826614 1.7999e-05
17:25829590 T C 0.032452 5.9055e-06
17:25829922 A G 0.049817 1.1463e-05
17:25831836 T C 0.257615 2.2919e-05
17:25832785 A T 0.115675 1.8765e-05
17:25833133 C T 1.170033 8.5137e-05
17:25833441 A G 0.214098 -5.9627e-06
17:25837931 A G 0.044108 1.9378e-05
17:25840818 A G 0.067364 2.5508e-06
17:25843643 A G 1.171104 -2.6090e-05
17:25846508 G A 0.513087 1.9195e-05
17:25846906 T C 0.080039 2.2339e-05
17:25861528 A G 0.672383 -4.5284e-05
17:25868306 T C 0.021549 2.5329e-05
17:25871059 T C 0.279920 2.0003e-05
17:25874367 T C 0.046049 -4.5442e-05
17:25874456 G A 0.751003 1.1244e-05
17:25875342 C T 0.500130 9.3999e-06
17:25879352 T C 0.781637 -9.4196e-06
17:25880796 G A 0.027969 4.6146e-05
17:25895033 A G 0.110907 1.0696e-05
17:25908309 G A 0.290414 -9.1665e-05
17:25909498 T G 0.028648 -1.4726e-05
17:25909816 T C 0.234985 -1.1817e-05
17:25910348 A G 0.118216 5.1430e-06
17:25913789 A C 1.157280 1.1534e-05
17:25923254 A G 0.922548 2.2867e-05
17:25928690 A C 0.037801 -1.5717e-05
17:25931718 C G 0.049710 2.7852e-05
17:25931745 T C 0.077880 3.5005e-05
17:25934426 T C 0.031416 5.0725e-06
17:25935468 A G 0.035824 -3.3067e-06
17:25940452 A G 0.050190 -1.4091e-05
17:25947363 A G 0.025204 -2.8499e-05
17:25956348 C A 0.188612 -1.9397e-05
17:25957334 G A 1.141122 -3.0144e-05
17:25958304 A G 0.426768 -1.3763e-05
17:25970848 A G 0.072499 -4.8151e-05
17:25974545 G T 0.623828 -6.3644e-06
17:25974617 T C 0.042621 2.0939e-05
17:25981105 G A 0.044182 3.3698e-05
17:25981832 T C 0.041478 1.8795e-05
17:25984015 G A 0.041391 -1.3259e-05
17:25984599 T C 0.111299 4.6350e-05
17:25990033 A C 0.519193 1.4525e-05
17:25991094 A G 0.048791 1.2312e-05
17:25998950 G A 1.800161 7.5423e-06
17:26005077 T C 0.104753 3.8466e-05
17:26007742 C T 0.344317 -3.1785e-06
17:26019732 T C 0.131174 6.6440e-06
17:26039815 T C 0.043442 2.0006e-05
17:26046692 A G 0.135763 4.2482e-05
17:26050450 C T 0.909039 1.3111e-05
17:26075016 C G 0.020273 9.2712e-06
17:26095562 A G 1.155537 -6.4583e-06
17:26096473 A C 0.691517 -3.6992e-06
17:26096597 A G 0.382758 1.3098e-05
17:26098638 A G 0.027865 -3.5944e-06
17:26106675 G A 0.704760 2.7953e-06
17:26109102 A G 0.045643 -1.7590e-06
17:26109417 T C 0.422571 1.9968e-05
17:26110748 A G 0.237439 -1.9900e-05
17:26122511 A G 0.051102 2.4059e-05
17:26125743 A G 0.027956 2.1019e-05
17:26126345 G A 1.280267 -1.2823e-05
17:26129212 A G 0.256261 1.9792e-05
17:26134235 T C 0.566666 8.3686e-06
17:26134658 A G 0.085813 -1.4209e-05
17:26134958 A G 1.674992 -9.8626e-06
17:26142746 T C 0.299401 7.6160e-06
17:26159197 T G 0.722014 3.5316e-05
17:26164223 T C 0.062687 -1.8099e-05
17:26183586 C T 0.076468 1.4111e-05
17:26183994 C T 0.141489 -1.5218e-05
17:26187107 C A 0.350238 -2.1385e-05
17:26190601 A G 0.045107 3.1585e-06
17:26192713 C T 1.087517 1.2954e-05
17:26203119 T C 1.277093 -3.1330e-05
17:26215211 A G 0.102974 -1.4238e-05
17:26226096 G T 0.123685 5.5678e-05
17:26230156 T C 0.039855 -8.8209e-06
17:26234159 A G 0.054303 4.8535e-06
17:26241682 A G 0.046889 9.4544e-06
17:26242756 G C 1.465669 -5.8354e-06
17:26242848 A C 0.038843 -2.2351e-06
17:26246047 A G 0.521390 -3.0761e-05
17:26258447 A G 0.479172 2.6566e-05
17:26259260 T C 0.180539 -1.6481e-05
17:26262011 A G 0.055169 2.4416e-05
17:26267074 T C 0.308256 -1.0366e-05
17:26267773 G A 0.704883 4.8296e-05
17:26270925 A G 0.073547 2.7907e-05
17:26274785 T C 0.111111 -9.7713e-07
17:26284469 G T 0.528800 -5.6284e-06
17:26289495 T C 0.104444 1.5212e-06
17:26291904 G T 0.131751 -8.4612e-05
17:26292692 T C 0.055588 -1.4097e-05
17:26296433 A G 0.054179 4.1957e-05
17:26301822 A G 0.033059 -1.7448e-05
17:26307430 C T 1.465675 -2.9516e-05
17:26322518 T G 0.565488 -1.6397e-05
17:26322837 T C 1.434126 2.7078e-05
17:26327892 A G 0.193831 -7.2612e-06
17:26334368 C A 0.031423 -1.4370e-05
17:26335481 C T 0.164641 -4.1393e-06
17:26339405 A T 0.051430 1.8422e-05
17:26347368 G A 0.026486 4.6508e-05
17:26351978 A G 0.053757 1.7851e-05
17:26368235 C T 0.030063 -1.8728e-05
17:26369335 A G 0.029644 9.9656e-07
17:26396328 T C 0.048726 -1.3780e-05
17:26412824 C T 0.138146 -3.0503e-05
17:26423713 G C 0.033224 5.7022e-05
17:26443265 A G 0.137311 5.0500e-05
17:26443870 A G 0.041108 -7.1436e-07
17:26446189 A C 0.023656 -3.4999e-05
17:26451715 C T 0.070522 -1.0109e-05
17:26457283 A G 1.866515 -4.1730e-05
17:26460871 A G 0.074901 1.9193e-05
17:26460976 A C 0.109865 -3.3105e-05
17:26462889 G A 0.593217 -4.8611e-05
17:26468972 T C 0.111157 1.0595e-05
17:26473608 G A 0.207545 1.0831e-07
17:26491911 G A 0.047516 -2.9212e-05
17:26498048 C T 0.396497 5.0459e-06
17:26509981 C T 0.033302 2.3774e-05
17:26519204 T C 0.110413 2.2833e-06
17:26531353 C T 0.038547 3.3566e-05
17:26545676 T G 0.112319 -3.9719e-07
17:26547727 A G 0.126688 -1.6815e-05
17:26549716 G T 1.046740 -2.3802e-05
17:26567055 A G 0.617888 -2.2928e-06
17:26601133 G T 0.470278 3.4141e-06
17:26610513 C T 0.920938 6.2257e-05
17:26610769 T G 1.597420 3.0367e-07
17:26611494 C T 0.064498 2.9710e-06
17:26627864 A C 0.129833 1.4416e-05
17:26643574 A C 0.063709 4.1303e-05
17:26645991 A G 1.179150 -1.6323e-05
17:26645992 T C 0.075219 -6.0234e-07
17:26648492 A G 0.194629 2.9230e-05
17:26649724 C A 1.027054 -2.1291e-05
17:26650045 T C 0.054783 -2.2215e-05
17:26658162 G A 0.154686 1.6338e-05
17:26661159 A G 0.084580 9.9510e-06
17:26665768 A C 0.242512 1.3594e-05
17:26667226 T C 0.113412 -4.4536e-06
17:26669086 C T 0.027307 -1.7651e-05
17:26673395 C T 0.032536 1.2614e-05
17:26676135 T C 1.025259 -2.9268e-05
17:26683794 T C 0.113010 -3.9247e-06
17:26686416 A G 0.024873 -4.3718e-06
17:26686445 G A 0.127451 -2.1508e-05
17:26686552 A G 0.055257 -2.7320e-05
17:26691321 G A 1.531988 4.7285e-06
17:26694036 A T 0.040855 2.4813e-05
17:26694861 A G 0.947414 -3.3863e-05
17:26712731 T C 0.032387 -2.3778e-06
17:26712804 T A 0.155076 1.1442e-05
17:26719625 T C 0.155027 1.4181e-05
17:26722359 C G 0.034701 2.1529e-05
17:26722890 G A 0.064222 4.8451e-06
17:26735333 T C 0.539638 -1.9394e-05
17:26737888 T C 1.175794 -6.0858e-05
17:26740100 A G 0.024967 -4.5592e-05
17:26741093 A G 0.060051 5.6993e-07
17:26741310 C T 0.027323 -2.1247e-05
17:26743793 C T 0.098459 8.6432e-05
17:26749941 A G 0.294669 7.0247e-06
17:26759358 G A 0.026804 -1.2757e-05
17:26759481 T C 0.036311 -8.5706e-06
17:26771565 G A 0.048447 -5.2686e-06
17:26775433 G A 0.055014 8.2575e-07
17:26775741 A C 0.997523 -9.1643e-06
17:26776695 T C 0.991402 -1.4509e-05
17:26787290 A G 0.023532 5.7876e-06
17:26788169 C T 0.191819 3.9576e-05
17:26789742 T C 0.998637 -1.3275e-05
17:26801637 A G 0.048749 9.3736e-06
17:26803904 A G 0.029946 -1.2957e-05
17:26807604 T C 0.092178 -3.0500e-05
17:26807734 G T 0.330772 -5.5492e-06
17:26815051 C T 0.453367 -6.2028e-07
17:26817537 A G 0.423129 -3.0132e-06
17:26818304 T C 0.079831 -2.2835e-05
17:26824156 G A 0.711375 -2.3627e-06
17:26827495 A G 0.249007 2.3413e-05
17:26827610 A G 0.118369 1.1684e-05
17:26828037 C T 1.054037 1.8296e-05
17:26836186 C T 0.299629 -4.1000e-06
17:26837522 A G 0.709609 -1.1690e-06
17:26842175 A G 0.028596 -9.8333e-06
17:26847669 T C 0.068896 3.0981e-06
17:26851602 T C 0.166826 -2.3647e-05
17:26854864 T C 0.110770 -1.2718e-05
17:26855520 C T 0.166631 -2.1173e-05
17:26861152 C T 0.661645 -4.4376e-05
17:26861877 T C 0.108690 -1.0178e-05
17:26863923 T C 0.567822 -5.8786e-05
17:26864302 C G 0.583882 -3.5935e-05
17:26864708 A G 0.159065 2.1249e-06
17:26865632 G A 0.519206 -1.2648e-05
17:26874314 A G 0.349472 -1.5332e-05
17:26909042 C T 0.123023 9.5501e-06
17:26909156 T C 0.062930 -1.0676e-05
17:26911204 T C 0.031572 -2.9728e-05
17:26940588 A T 0.031517 -1.2833e-05
17:26961216 G A 0.031017 -1.8718e-05
17:26989076 G C 0.028385 -4.0908e-05
17:26993430 G A 0.033318 1.7224e-05
17:26997325 G A 0.112494 -3.3936e-05
17:27000391 G A 1.539164 9.3154e-06
17:27009049 A G 0.066049 1.3604e-05
17:27032367 T C 0.149441 -5.0285e-06
17:27032827 C A 0.173775 1.0457e-05
17:27035482 C T 0.028550 -3.4288e-05
17:27040172 G A 0.025600 4.4194e-05
17:27052155 G A 0.078461 -8.0464e-06
17:27052841 C T 0.058850 -2.8174e-05
17:27059519 A G 0.308383 -9.6526e-06
17:27061271 A G 0.148445 -4.0825e-06
17:27078029 T C 0.064933 9.8999e-05
17:27087929 T C 0.404680 -1.8342e-05
17:27121140 C A 0.053326 -1.4869e-05
17:27140340 C T 0.073547 1.8479e-05
17:27143771 A G 0.079328 -3.0843e-05
17:27143892 G A 0.144751 -3.0319e-06
17:27167011 T C 0.022886 1.7729e-05
17:27181454 A G 0.043501 -1.3979e-06
17:27183104 A G 1.592061 1.7212e-05
17:27194634 T C 1.404518 1.6256e-05
17:27199333 A G 0.086579 6.2235e-07
17:27207453 A G 1.420802 7.1978e-06
17:27208326 T C 0.029251 -2.4202e-05
17:27216172 C T 0.065884 1.1479e-04
17:27217080 A G 1.353516 1.4312e-07
17:27222988 T G 1.417627 9.0084e-06
17:27224799 C T 0.353026 4.6544e-06
17:27238075 A G 0.249299 4.2398e-05
17:27238135 C T 0.021818 5.3887e-06
17:27252417 T C 0.107930 -9.9455e-06
17:27284443 G A 0.253116 -1.3249e-05
17:27306661 A G 0.362306 7.9430e-06
17:27308971 T G 0.020932 1.7928e-05
17:27322231 T C 0.263762 4.4496e-06
17:27324940 A G 0.233521 -4.1460e-05
17:27327888 C T 0.048269 3.7468e-05
17:27334192 A G 0.349838 1.9191e-05
17:27339474 T G 0.034282 5.7724e-06
17:27344633 T C 0.793981 -1.5127e-05
17:27346554 A C 0.593821 1.5519e-05
17:27346800 T C 0.084177 5.6077e-06
17:27353069 A G 0.362156 1.6934e-06
17:27355328 C T 0.076254 8.1658e-06
17:27358738 C G 0.148834 -8.2883e-06
17:27359832 G C 0.065017 -4.4578e-05
17:27360997 G A 0.465085 1.7727e-05
17:27364918 T C 0.050359 5.4070e-05
17:27365862 G A 0.306250 7.4350e-06
17:27382061 A C 0.303258 -1.4472e-05
17:27384753 A G 0.073537 1.1405e-07
17:27396153 T C 0.031465 5.7718e-05
17:27400484 A G 0.051540 -9.1181e-07
17:27401010 A G 0.021965 -2.0510e-05
17:27416624 A G 0.673399 -1.8964e-05
17:27421490 T C 0.318857 -1.7273e-05
17:27430853 G A 0.057526 9.6402e-06
17:27438469 A G 0.883806 -2.6187e-05
17:27444844 T C 0.090399 5.3617e-05
17:27446158 C T 0.116048 -1.1329e-05
17:27449976 C T 1.077312 -2.6287e-05
17:27455297 T C 0.046714 9.4737e-07
17:27472574 G T 0.024532 -5.7348e-05
17:27477938 C T 0.062109 -2.4617e-06
17:27478325 T C 0.076309 9.7938e-06
17:27492627 C T 0.722583 -2.3641e-05
17:27498131 G A 0.095658 3.5306e-05
17:27508238 T C 0.548467 -2.1867e-05
17:27512703 C A 0.077514 1.2800e-05
17:27532773 A G 0.160779 -1.4533e-05
17:27535054 C T 0.790982 -5.1820e-05
17:27546321 G C 0.043062 6.7941e-05
17:27565995 G A 0.086946 -1.3077e-06
17:27568780 C T 1.159097 -3.6650e-05
17:27576202 T C 0.067192 1.4678e-04
17:27582578 A G 0.141966 2.4602e-06
17:27588806 A C 0.363779 -3.7798e-06
17:27599197 A C 1.771192 5.8725e-06
17:27602565 A C 0.209710 1.0942e-05
17:27630995 A G 0.079231 -3.6881e-06
17:27647630 T G 1.476513 -3.4554e-05
17:27655839 G A 1.482343 -5.0227e-05
17:27658110 C T 0.144517 -2.6359e-05
17:27673057 A G 0.072956 -1.8191e-05
17:27675226 T C 0.682165 4.9245e-05
17:27675487 C T 0.066731 -4.0792e-05
17:27678263 T C 0.362179 3.2325e-05
17:27692362 A G 0.290771 4.3981e-05
17:27695764 G A 0.396465 1.1019e-05
17:27695830 C T 0.037272 -1.6766e-05
17:27710635 C T 0.345917 -1.3297e-05
17:27717123 G T 0.028898 -2.7794e-05
17:27732942 T C 0.361410 2.9933e-05
17:27740789 A G 0.140113 1.4548e-05
17:27742695 A G 0.052504 -1.6986e-05
17:27744438 A G 0.143371 2.9698e-05
17:27745753 G A 0.047632 -2.3628e-05
17:27778073 T C 0.020988 8.9808e-09
17:27794730 C T 0.028537 -3.9329e-06
17:27801039 T C 0.053436 5.5918e-06
17:27807416 G A 0.060294 5.8889e-06
17:27814496 T C 0.965692 -2.8559e-05
17:27815176 G T 0.029326 -1.5292e-05
17:27826991 C T 0.035503 2.1671e-06
17:27835211 C A 0.553381 -1.5090e-05
17:27857698 T C 0.965708 -2.8479e-05
17:27884605 G A 0.410613 -1.6354e-05
17:27884667 C T 0.062966 2.4700e-05
17:27889578 C T 1.244726 9.9935e-05
17:27889643 T C 0.035545 -3.7697e-05
17:27889986 C T 1.311963 1.3727e-05
17:27896307 T C 0.146841 2.3071e-05
17:27897585 C T 1.396458 4.4246e-05
17:27904322 G A 1.911808 2.7185e-05
17:27904985 G A 1.477156 1.8034e-05
17:27909352 T C 0.840753 -2.4395e-05
17:27911557 G A 0.434227 6.1957e-05
17:27912109 T C 0.022010 3.2320e-06
17:27917771 G A 1.375896 1.0373e-04
17:27921787 A G 0.148639 -2.3785e-06
17:27936346 T C 0.056029 -2.7552e-06
17:27938424 C T 0.963803 4.1004e-05
17:27941886 G A 0.984375 4.7070e-05
17:27944089 T C 0.509169 3.6779e-05
17:27950329 T C 0.075209 -3.9764e-05
17:27955416 T C 0.052456 -8.9961e-06
17:27955761 A G 0.939092 4.7056e-05
17:27957545 C T 0.133731 -4.5157e-05
17:27957939 T C 0.051411 -1.0881e-05
17:27959903 A G 0.691968 4.3545e-05
17:27963141 C T 0.043595 -1.0904e-05
17:27969220 T C 0.075933 1.7773e-05
17:27980384 G A 0.047107 -4.5193e-06
17:27992131 A C 0.059911 2.0375e-06
17:27996868 G T 0.062274 8.1972e-06
17:28030558 T C 0.046214 3.9486e-05
17:28044991 A C 0.187443 2.1633e-05
17:28054844 A G 0.040271 -4.5713e-05
17:28076217 G A 1.041845 8.8248e-05
17:28120887 T C 0.266258 5.2439e-06
17:28135508 C A 0.994998 4.9918e-05
17:28143880 T C 0.040761 -4.3500e-05
17:28153351 T C 0.147328 -8.4264e-06
17:28165183 G A 0.059282 -5.6704e-06
17:28182194 C T 0.057208 -2.6037e-06
17:28193942 T C 0.044143 1.0547e-05
17:28200904 A G 0.193967 -1.2058e-05
17:28205449 T C 0.041154 1.7971e-06
17:28206326 T C 0.946171 -4.7724e-05
17:28229418 T C 0.078903 -6.7946e-05
17:28268817 A G 0.056633 -1.2382e-06
17:28283302 C T 0.505395 4.0774e-05
17:28299641 T C 0.026028 -2.0582e-05
17:28308571 T C 0.045175 4.0773e-05
17:28317124 C T 1.881258 2.3126e-05
17:28323499 G A 1.043832 2.5776e-05
17:28327638 C A 0.069720 -1.0548e-05
17:28379880 G A 0.046724 -2.1846e-05
17:28380655 T G 0.058947 2.7041e-06
17:28399511 C G 0.059408 1.2768e-06
17:28405431 A G 0.044474 4.1425e-05
17:28418765 A C 0.061684 9.2004e-06
17:28419259 G A 0.061207 5.7041e-06
17:28427898 G A 0.895562 -2.8937e-05
17:28431640 C T 0.039804 -5.9445e-06
17:28492033 T C 0.059577 1.5295e-06
17:28505483 G A 0.044409 1.3178e-05
17:28511978 A G 0.887691 -3.4827e-05
17:28525011 C A 0.884604 -3.4897e-05
17:28526585 T C 0.029560 -3.5280e-05
17:28529242 A G 0.059350 -6.2668e-06
17:28532013 A G 0.824858 -5.7835e-05
17:28538532 T C 0.814011 -5.7043e-05
17:28542546 A G 0.076670 1.0854e-05
17:28543389 T C 0.184460 1.4319e-05
17:28547210 A G 1.611945 -3.8284e-06
17:28548810 G C 0.046100 5.8600e-05
17:28555425 C G 0.122244 4.1410e-05
17:28561755 T A 0.105622 3.9282e-05
17:28565426 C T 0.077952 2.3319e-05
17:28570265 G A 0.044033 2.6752e-06
17:28575158 C A 0.128921 -5.8314e-06
17:28577364 T C 0.060048 1.3993e-06
17:28590530 C T 0.241856 -1.6246e-05
17:28604586 T C 0.052657 4.3294e-05
17:28605680 A G 0.879947 6.6373e-05
17:28607211 C T 1.966201 -8.1924e-06
17:28612107 G A 0.138370 -1.5867e-05
17:28612448 C G 0.658601 5.6268e-05
17:28613047 C T 0.028579 -2.8092e-05
17:28622352 T C 0.061440 -6.0701e-06
17:28642141 T C 0.110741 1.9676e-05
17:28651840 T C 0.025136 3.1117e-05
17:28659019 C A 0.053452 -2.7132e-05
17:28661392 G A 0.323395 2.4388e-05
17:28667268 G C 0.127899 -2.3197e-05
17:28670681 A C 0.637526 2.1233e-05
17:28674352 G A 0.715750 2.5564e-05
17:28676527 G A 0.075427 8.0156e-06
17:28705015 C T 0.024788 1.8344e-06
17:28720171 G A 0.124935 2.6567e-05
17:28732741 T C 0.080948 -1.9473e-06
17:28740495 C A 0.063326 -4.6406e-05
17:28748352 G A 1.724786 3.4890e-05
17:28762109 G A 0.071580 3.5120e-05
17:28782880 T C 0.052855 1.1243e-05
17:28784382 G A 1.018206 -9.0782e-06
17:28793630 G A 0.063803 -4.2998e-05
17:28803663 A C 0.892774 -2.6965e-05
17:28811946 G T 0.080600 5.8974e-06
17:28817494 C G 0.086758 1.2839e-05
17:28846883 T C 0.033909 1.0782e-05
17:28855286 C T 1.903641 4.8519e-05
17:28861134 G A 0.225475 -1.5645e-06
17:28868339 C T 0.142875 5.4546e-05
17:28871912 A G 0.074420 -2.6740e-05
17:28874852 G A 0.519845 3.0956e-05
17:28878817 G A 1.149629 9.3547e-06
17:28879538 C T 0.054611 -4.7448e-06
17:28887134 A G 0.139976 7.4557e-05
17:28914532 C T 0.241519 -3.0945e-05
17:28934548 G T 0.232894 -3.0957e-05
17:28942552 C G 0.025960 -1.1896e-05
17:28952286 G A 0.246124 -2.7427e-05
17:29000019 A C 0.409526 3.6420e-05
17:29031718 T C 0.357645 2.1993e-05
17:29041552 C T 0.602860 3.6798e-06
17:29055710 C T 0.824151 1.1665e-05
17:29068425 C T 0.237166 -1.7376e-05
17:29104731 T G 0.233897 -1.9642e-05
17:29115920 A G 0.046759 -1.6939e-06
17:29140186 G A 0.384345 7.1099e-06
17:29149881 T C 0.597943 2.3129e-06
17:29159404 C G 0.223215 -1.5965e-05
17:29161358 T C 0.213510 -2.0187e-05
17:29161503 G A 0.737880 8.3277e-06
17:29162212 G T 0.077955 -3.7155e-05
17:29172043 C A 0.049823 -3.3675e-05
17:29221277 T C 0.538989 5.4516e-06
17:29226228 C T 0.213475 -1.8568e-05
17:29227072 G C 0.059918 3.2877e-05
17:29243402 G A 0.048882 -2.1122e-05
17:29247715 A G 0.749708 -8.8591e-06
17:29259899 A G 0.757504 -1.1112e-05
17:29261449 T C 0.061047 1.0995e-05
17:29279269 A G 0.022104 2.5526e-05
17:29309415 T C 1.494797 -3.5071e-05
17:29325023 C G 0.488916 -2.6098e-05
17:29325624 G T 0.114068 1.4940e-05
17:29326155 T G 0.021672 -2.4020e-05
17:29333516 C T 0.108407 -2.1475e-05
17:29336337 T C 0.099222 -4.7197e-05
17:29349545 A G 0.176596 -1.4450e-05
17:29377019 A G 0.038508 -3.5523e-05
17:29378172 T C 0.098722 -1.1707e-05
17:29395746 A C 0.288648 4.1010e-05
17:29403139 T C 0.120677 -1.3833e-05
17:29405414 T C 0.121371 1.4634e-04
17:29413535 T C 0.034217 -1.3165e-05
17:29421443 T C 0.054303 4.3258e-05
17:29431798 G A 0.027343 1.5751e-05
17:29437094 C T 0.044289 1.7253e-05
17:29454306 T C 0.054838 -3.4101e-06
17:29471951 G A 0.035555 3.7045e-06
17:29477508 T G 0.045990 2.8858e-05
17:29478460 T C 0.067007 -9.6297e-07
17:29483108 T C 0.049551 2.4886e-05
17:29495379 T C 0.096248 2.5579e-05
17:29495895 G T 0.507037 5.1284e-05
17:29530876 A G 0.279618 4.9171e-05
17:29546175 C T 1.396384 4.2451e-06
17:29558230 A G 0.165618 -6.1986e-06
17:29564603 A G 1.376227 -4.7021e-05
17:29572472 G A 0.096190 2.0474e-06
17:29599954 G C 1.392106 1.0340e-05
17:29603656 A G 0.037275 2.3663e-05
17:29623288 T C 0.279862 4.5977e-05
17:29624175 A G 0.034107 -1.4164e-05
17:29640225 G A 1.228581 1.7095e-05
17:29642089 A G 0.121546 -2.4595e-05
17:29655304 G A 0.027012 -3.0278e-05
17:29677680 G A 0.060145 -1.4405e-05
17:29683190 T G 0.070045 5.7180e-06
17:29685660 A G 0.035058 -4.6340e-05
17:29703374 A G 0.609066 -9.9022e-06
17:29705947 C T 1.230807 1.5287e-05
17:29718035 G C 0.101607 9.3193e-07
17:29733660 C T 0.070749 -2.7925e-05
17:29734626 A G 0.112445 8.3950e-05
17:29735330 G A 0.185376 -5.0173e-06
17:29736578 C G 0.428692 -3.5900e-05
17:29738071 G A 1.702329 2.0953e-06
17:29739349 C T 0.973238 1.0978e-05
17:29742727 T C 0.062644 -1.2244e-05
17:29745981 A G 1.651827 1.4634e-05
17:29750661 T C 0.029569 -2.1104e-05
17:29755009 C T 0.222109 9.7697e-05
17:29761525 C T 1.012659 5.5579e-05
17:29761854 C T 0.277564 3.6716e-05
17:29767062 C T 0.060041 -2.1266e-05
17:29773751 A G 0.729636 1.3157e-05
17:29777029 T C 1.012847 4.0585e-05
17:29783154 T C 0.128652 -1.7337e-06
17:29785370 T C 1.723654 2.1639e-05
17:29789950 G A 1.356690 2.3604e-05
17:29793595 A G 0.042666 -5.0056e-05
17:29794426 A G 0.100809 -2.1168e-05
17:29796197 G A 0.188670 -6.3148e-06
17:29797211 A C 0.288187 -4.2127e-06
17:29799414 A G 0.100169 -8.4229e-05
17:29813741 T G 0.237059 -1.1707e-05
17:29818894 G A 0.895702 6.4871e-06
17:29821884 C T 0.418984 3.3152e-05
17:29833977 A G 0.374766 6.4353e-06
17:29837748 A C 1.259663 1.8947e-05
17:29844909 G A 0.520851 -4.0700e-06
17:29850360 A G 0.051602 2.2694e-05
17:29852092 G A 1.295409 9.0102e-06
17:29855661 A G 0.173541 -2.8178e-05
17:29856942 A G 0.477854 9.9010e-06
17:29857460 A G 0.307805 -2.8463e-05
17:29866507 T C 0.031549 -1.5515e-05
17:29869251 C T 0.046815 -1.3707e-06
17:29870973 T G 1.356414 1.3800e-05
17:29871085 C T 1.191481 5.3914e-06
17:29878053 A G 0.322651 -1.9261e-05
17:29878279 T C 0.103347 -1.5053e-06
17:29882071 T G 1.341636 2.0408e-05
17:29882284 C T 0.035594 -1.3604e-05
17:29888360 T G 0.892005 6.0592e-06
17:29889952 G A 0.332648 1.0200e-05
17:29891369 G A 0.046818 6.4160e-05
17:29891584 G A 1.294211 3.0146e-05
17:29892186 A G 0.056033 1.6446e-06
17:29892369 C T 0.528388 4.6405e-06
17:29893655 C T 0.487815 -4.7266e-06
17:29894732 T C 0.211001 -4.4273e-05
17:29897146 G T 0.035814 5.8808e-06
17:29898592 C T 1.447340 3.0465e-05
17:29900590 A G 0.060788 2.0002e-05
17:29901472 T C 0.098780 8.1187e-05
17:29904857 G C 0.397851 1.3369e-05
17:29907610 A G 0.152161 -1.1407e-05
17:29909428 T G 1.220930 -1.0257e-05
17:29912081 G A 0.388821 -4.4416e-05
17:29915011 T C 0.214848 2.5458e-05
17:29916545 G A 0.888980 3.1260e-05
17:29916644 G A 1.423827 -1.4537e-05
17:29916849 T C 0.337439 -1.4303e-05
17:29918233 A G 0.263662 -1.5119e-06
17:29920645 T C 0.045438 7.7956e-06
17:29920940 G A 0.488214 1.6657e-05
17:29921341 G A 0.206665 1.8162e-05
17:29921429 A G 0.073401 -6.4163e-06
17:29924655 T C 0.189917 3.1261e-05
17:29926222 C A 0.915797 -4.3943e-06
17:29928033 T C 0.355389 4.5825e-06
17:29928492 C T 0.709564 4.0600e-07
17:29930942 G A 0.142200 1.2905e-05
17:29932372 G T 1.866243 -1.9337e-05
17:29932389 G A 0.091964 3.2009e-05
17:29937635 A G 0.034188 -1.3503e-05
17:29943201 G C 0.217233 9.5862e-06
17:29950748 A G 0.029209 -1.7266e-05
17:29955055 G C 0.327754 -2.1292e-05
17:29972355 G A 0.926378 -4.5213e-07
17:29983833 C G 1.834031 2.2280e-05
17:29984108 T C 0.707145 8.9387e-06
17:29984982 T C 0.057318 -1.3399e-06
17:29989696 T C 0.072732 3.1995e-05
17:29999075 A G 0.085086 2.9884e-05
17:30000429 A G 0.748150 -2.3939e-05
17:30005058 A G 0.103779 -2.3197e-05
17:30005513 C T 0.087332 -5.1738e-05
17:30006752 T C 0.057114 1.1339e-06
17:30011567 A G 1.566192 -1.1306e-06
17:30012222 A G 0.034617 -2.3505e-05
17:30018553 G A 0.056013 -1.5117e-06
17:30018776 T C 0.173330 -1.1667e-05
17:30020150 C T 0.059736 -2.7190e-05
17:30023006 G A 0.186508 -1.5778e-06
17:30026212 T C 0.459580 -1.8468e-05
17:30032390 C T 0.602211 4.7006e-06
17:30032954 A G 1.311950 -1.0029e-05
17:30035727 C G 0.050810 -1.7306e-06
17:30035910 A G 0.487861 2.5058e-05
17:30042215 A G 0.220112 -2.9034e-06
17:30045200 T C 0.072606 4.7722e-05
17:30045500 T C 0.339078 -3.6815e-06
17:30046467 G A 0.573677 -3.1840e-05
17:30046691 A G 1.646569 5.8565e-07
17:30050652 T C 0.334791 5.7249e-06
17:30054370 T C 0.123241 -8.8356e-06
17:30061893 T C 0.043835 8.5596e-06
17:30069203 G A 0.917527 -4.0989e-05
17:30072725 A G 0.062232 3.1502e-05
17:30085149 T C 0.432581 2.8206e-05
17:30086321 T C 0.191647 -5.1632e-07
17:30087606 T G 1.560389 8.9253e-06
17:30099690 A G 1.158127 -4.6269e-06
17:30113843 T C 0.033536 5.7963e-06
17:30114467 C A 0.209710 3.2486e-06
17:30115264 A G 0.301102 2.3570e-06
17:30115803 A G 0.108953 5.6668e-06
17:30116262 G A 0.373526 9.2837e-06
17:30117382 G T 0.111897 3.0996e-05
17:30118909 G A 0.210865 -4.9835e-06
17:30121589 G C 0.111040 2.8199e-06
17:30123787 G A 0.122144 8.6595e-06
17:30124080 A G 1.219710 2.4919e-06
17:30125591 C T 0.043854 1.0041e-05
17:30127339 C T 1.570775 -1.7121e-05
17:30128961 T G 0.043968 2.1049e-05
17:30140886 G C 0.095197 1.4964e-06
17:30147974 C T 0.053309 4.8294e-06
17:30150425 G A 1.552427 -1.9077e-05
17:30155820 C A 0.175800 -2.0295e-05
17:30158073 A G 1.514473 -2.3443e-05
17:30168507 A C 0.282692 1.8382e-05
17:30170379 G A 1.435168 2.7403e-05
17:30173336 C T 1.916725 -3.1507e-05
17:30180885 T C 0.080928 -1.7370e-05
17:30183388 T C 0.069029 3.5188e-06
17:30185221 T C 0.065287 2.5177e-05
17:30186612 T C 1.704231 5.0018e-06
17:30189950 T C 0.030235 9.8376e-06
17:30191954 C G 1.752181 -6.9219e-06
17:30196860 T C 0.254609 2.6996e-05
17:30208636 C T 0.045390 -2.0927e-05
17:30212931 G C 0.176596 -1.7008e-06
17:30218317 T C 1.577637 2.6214e-05
17:30219500 G C 0.309665 -1.5357e-05
17:30220855 C T 0.032270 3.9910e-06
17:30222002 C T 0.944733 1.7804e-05
17:30223985 C G 0.044383 1.9474e-06
17:30234431 T C 0.155936 3.7531e-06
17:30234518 C T 0.080117 2.9505e-05
17:30242803 G A 0.316754 -8.2752e-06
17:30243169 A G 0.142589 1.0582e-05
17:30244839 C T 0.282001 4.1661e-06
17:30259185 C T 0.026661 -5.2896e-06
17:30300060 C T 0.028239 -2.2931e-05
17:30311397 T C 0.112228 -1.1425e-05
17:30315147 G A 0.279498 -1.5588e-06
17:30331208 C T 0.028554 7.2446e-08
17:30343282 A G 0.275428 -3.3095e-06
17:30345584 A G 0.059947 3.6558e-05
17:30348206 T C 0.039768 -2.4410e-05
17:30350798 C T 0.088728 3.5505e-05
17:30428639 T C 0.247712 1.1770e-05
17:30432437 A C 0.075835 -6.4796e-05
17:30439530 T C 0.037252 7.7357e-06
17:30450003 A G 0.330802 -1.5213e-05
17:30485868 A G 0.062875 1.5394e-05
17:30488011 G A 0.348410 -1.0600e-05
17:30509618 T C 0.027265 -2.4888e-05
17:30520958 T C 0.064920 -1.0153e-05
17:30522541 T C 0.049561 3.7920e-06
17:30528454 C G 0.065173 2.5169e-05
17:30533098 A G 0.049866 -1.6871e-05
17:30535856 A G 0.099248 -5.5251e-06
17:30537149 C T 0.038827 -3.1972e-05
17:30537236 C G 0.133640 3.8592e-06
17:30549444 T C 0.104843 2.2980e-05
17:30549791 G A 1.961420 4.5551e-06
17:30569359 T C 0.499276 2.8411e-06
17:30569936 A G 1.045623 -3.9337e-05
17:30571025 G A 0.116879 -8.7206e-06
17:30576256 A G 0.225338 -4.5198e-06
17:30580272 A G 0.628814 -4.3904e-05
17:30581859 T G 0.088403 -1.6584e-05
17:30583832 T C 0.255482 6.1358e-06
17:30588264 T C 0.880401 -4.2199e-05
17:30592205 T G 0.870930 -4.8344e-05
17:30596472 T C 0.054338 1.9283e-05
17:30601345 C T 0.553001 -5.0984e-05
17:30604737 A G 0.345843 -1.0366e-06
17:30605442 T C 0.491434 -4.7971e-05
17:30606566 A G 0.896163 -4.0662e-05
17:30611885 G A 0.426167 4.8275e-05
17:30615244 C A 0.676170 6.6696e-06
17:30616206 T C 0.273889 2.9879e-05
17:30616893 C T 0.356947 -8.4310e-06
17:30625205 A G 0.300963 -1.2002e-05
17:30625731 G A 0.910931 1.3035e-05
17:30629019 A G 0.076319 -3.0412e-05
17:30630034 G A 0.076131 3.0353e-05
17:30635002 C T 1.232641 -2.5968e-05
17:30637986 A G 0.031475 -2.2189e-05
17:30643361 G A 1.568441 -2.1099e-06
17:30645505 C A 0.053725 9.6324e-06
17:30659006 A T 1.530884 8.2411e-07
17:30673178 A G 0.046600 9.9108e-06
17:30680345 G T 0.027937 1.8307e-05
17:30682061 C T 0.048145 -2.3006e-05
17:30696292 T C 1.243898 -2.5344e-05
17:30702319 A G 0.264892 -7.4559e-05
17:30705321 A G 0.122517 -2.0994e-05
17:30731260 A C 0.129272 2.1459e-05
17:30746382 A G 0.275911 3.2273e-06
17:30749457 C T 0.180345 1.6021e-05
17:30763794 G A 1.250062 -2.3688e-05
17:30765464 G A 0.264775 -8.9741e-05
17:30811507 C G 0.254599 -9.3301e-05
17:30812667 G A 0.063806 -1.5505e-05
17:30816798 T C 0.075180 3.2634e-05
17:30817450 T C 0.886192 1.0898e-06
17:30821161 T G 0.050057 4.0008e-07
17:30823007 A G 0.373728 -1.1804e-04
17:30824081 A G 1.339848 -5.6778e-05
17:30829882 T C 0.110024 -2.6868e-05
17:30834617 C T 0.950478 -1.7057e-05
17:30835770 T C 1.406030 -3.5801e-05
17:30843610 A G 0.915002 -2.1172e-05
17:30844594 G A 0.963715 -3.2265e-05
17:30845428 C A 0.073226 -6.0057e-07
17:30846985 T C 0.086391 7.7695e-05
17:30848023 C T 1.119768 4.2971e-05
17:30848513 A G 1.339351 -3.0189e-05
17:30850398 A G 0.766992 2.7382e-05
17:30852148 A G 1.341247 3.2742e-05
17:30853613 G A 0.209570 -4.8121e-05
17:30858399 A G 0.104188 7.6418e-07
17:30858969 G A 0.298418 -9.3391e-06
17:30861761 T G 0.048704 3.2519e-05
17:30861865 A G 1.178654 1.6872e-05
17:30862215 T C 0.634384 3.4533e-05
17:30865166 G A 0.105921 -5.3666e-05
17:30866889 C T 0.196204 -5.8611e-05
17:30871576 G T 0.023594 -5.0696e-05
17:30871996 G A 0.160078 -4.2197e-07
17:30873653 T C 0.197405 -2.5693e-05
17:30873862 C T 0.984222 5.0678e-07
17:30876400 T C 0.036996 3.5510e-05
17:30877658 T C 1.208453 -2.2436e-05
17:30885738 A G 0.060090 -1.7040e-06
17:30886247 C T 0.038112 2.2308e-05
17:30890092 T C 0.070246 2.8204e-05
17:30890773 T C 0.362117 4.2006e-05
17:30890849 C T 0.109326 1.1632e-05
17:30891392 G A 0.371696 1.8071e-05
17:30892354 T C 0.823654 7.1621e-06
17:30893571 A G 0.953396 -1.9400e-06
17:30894790 G A 0.458359 -8.1008e-06
17:30894886 G A 1.060389 3.0881e-05
17:30895363 G A 1.115314 4.4112e-05
17:30896455 T C 0.788693 4.3311e-06
17:30896910 G A 1.034032 1.5187e-05
17:30897864 C T 0.037473 9.7770e-06
17:30898255 A G 0.638123 1.7341e-05
17:30898292 C T 0.133686 -2.3800e-05
17:30898898 C T 0.054244 3.5931e-05
17:30899045 G A 0.291128 -4.4284e-05
17:30899334 G A 1.067854 4.5380e-05
17:30902216 G A 0.037282 -2.8398e-05
17:30905082 C T 0.080058 1.0661e-05
17:30906715 T C 0.197622 2.6824e-05
17:30922541 T G 0.041014 -5.5256e-05
17:30928890 G A 1.031059 -8.8921e-05
17:30931926 G A 0.352688 -3.1297e-05
17:30933360 G A 0.040823 -1.0902e-05
17:30936198 C G 0.675755 -3.5586e-05
17:30937416 G A 0.076277 2.3799e-05
17:30942538 A G 0.035691 6.6414e-06
17:30945102 T C 0.022065 3.1824e-05
17:30948306 G T 0.121459 -1.7365e-06
17:30950365 T C 0.638915 -3.0125e-05
17:30955629 G A 1.969116 -1.4492e-05
17:30958320 C T 0.596511 -1.4119e-05
17:30958381 T G 0.029342 1.7707e-05
17:30960298 G A 1.028768 -2.7951e-05
17:30962831 A G 0.061820 2.1992e-05
17:30965185 A C 0.349553 -1.5672e-05
17:30982980 A G 0.084739 -4.9137e-06
17:30994394 A G 0.053975 -9.4251e-06
17:30996048 A C 1.394251 -2.3907e-05
17:31013123 G T 0.049194 -1.3102e-05
17:31013544 T C 0.092555 2.5487e-05
17:31015687 T C 0.024357 1.6473e-06
17:31037626 C G 0.104240 -5.0960e-06
17:31045883 T C 0.880102 -6.0786e-06
17:31052604 C A 0.037058 2.0194e-05
17:31075754 C G 0.197567 -2.1484e-05
17:31113260 A G 1.263421 -2.3647e-05
17:31117116 A G 0.046899 -8.8078e-06
17:31124743 C T 0.313988 1.7804e-05
17:31128912 A G 0.066948 -8.8124e-06
17:31132529 C T 0.374815 -1.9251e-05
17:31137386 C T 0.072090 -2.6289e-05
17:31175581 G A 0.844444 -4.0562e-06
17:31188734 T C 0.893423 -1.0348e-05
17:31190759 A G 0.071359 -6.5183e-06
17:31195475 C T 0.103720 -6.6059e-06
17:31201070 C T 0.046552 -7.8722e-06
17:31222433 G A 0.729788 3.2951e-05
17:31233088 C T 0.263279 9.5983e-06
17:31235121 A G 0.160048 1.6191e-05
17:31235667 C G 0.110774 2.8571e-05
17:31237767 A C 0.073226 -2.0229e-06
17:31238031 A G 0.026392 2.0021e-05
17:31251802 C A 1.672506 1.8315e-05
17:31258686 C G 0.136863 1.0667e-07
17:31261382 A G 0.201449 -1.1616e-05
17:31267529 C A 0.062758 4.4624e-06
17:31275005 G C 0.082717 -1.3945e-05
17:31275580 A G 0.248864 3.4086e-06
17:31283408 C A 1.585274 -1.4390e-06
17:31283590 T C 0.264334 5.8386e-06
17:31291631 T C 0.713874 3.9643e-05
17:31302215 C T 0.201342 -1.3460e-05
17:31310952 C T 0.302917 -5.8236e-05
17:31312527 G A 1.006277 2.7842e-05
17:31318547 C T 0.326128 2.4765e-05
17:31319160 C T 0.838050 -5.0559e-06
17:31319575 C T 1.029378 -4.9932e-06
17:31319764 G A 1.281364 -2.6708e-05
17:31320417 A G 0.191130 -7.7714e-06
17:31320517 C G 0.403450 -2.4518e-05
17:31320658 G A 0.836530 8.8521e-06
17:31320695 T C 0.021614 -5.2914e-05
17:31321088 C A 0.224004 -2.0747e-05
17:31321391 G A 1.323167 4.1854e-05
17:31322254 G A 0.412385 1.1846e-05
17:31322427 A G 0.031027 2.4488e-06
17:31322631 A G 0.039064 8.1841e-06
17:31324673 A G 0.290573 -1.0015e-04
17:31330842 C T 0.209401 -7.7284e-05
17:31333628 A G 0.089267 -3.7430e-06
17:31336638 A G 0.272740 -5.2352e-05
17:31337392 T C 0.031377 -1.4115e-05
17:31338574 T C 0.059217 7.5031e-06
17:31339642 T G 0.151853 -8.2538e-05
17:31340682 T C 0.724478 -3.0961e-05
17:31342413 A G 0.291410 -4.7207e-06
17:31362864 C T 0.306003 2.3095e-05
17:31363767 G A 0.411691 -1.7462e-05
17:31375354 T C 0.457872 -9.4249e-06
17:31376455 G A 1.742869 -1.8042e-05
17:31377543 A G 0.397448 2.2322e-05
17:31380311 T C 0.861429 6.3818e-06
17:31384111 A G 1.323531 3.7909e-06
17:31391990 T C 0.103850 1.0409e-05
17:31392912 A G 0.076835 -3.6212e-05
17:31394429 C T 0.417472 -2.1863e-05
17:31402438 C T 0.196314 1.5547e-05
17:31420382 A G 0.395556 1.5876e-05
17:31421901 T G 0.099770 -2.0968e-05
17:31425568 A G 0.037084 -1.9940e-05
17:31430646 C T 0.156549 -1.0092e-05
17:31432056 A C 0.414554 4.8263e-05
17:31441187 C T 0.407481 -1.1827e-05
17:31443047 C T 0.586232 -1.1155e-04
17:31444517 T C 0.083885 -2.5514e-05
17:31447149 T C 0.680361 1.9120e-06
17:31451386 T C 1.680770 -6.4197e-06
17:31454858 T C 0.026314 -7.2001e-06
17:31456001 A C 0.300804 -4.5758e-06
17:31457391 T G 0.446398 1.2201e-05
17:31459920 C T 1.212394 -2.7210e-05
17:31460899 T C 0.429118 -1.7259e-05
17:31466067 T G 0.036035 -1.8744e-05
17:31469805 T G 0.086573 1.8578e-06
17:31474432 G T 0.023961 5.4312e-06
17:31475096 T C 0.040891 -1.4056e-05
17:31485880 A G 0.039989 -1.6925e-05
17:31486464 C T 0.035561 -3.9020e-05
17:31488910 G A 0.175103 -2.1412e-05
17:31488998 G T 0.471589 8.1772e-06
17:31489722 G C 0.040446 -1.8451e-06
17:31490555 A G 0.273935 -3.6590e-05
17:31490728 C T 0.391281 9.9118e-05
17:31491099 A C 0.038499 -6.5999e-06
17:31491507 G A 0.659201 -2.9497e-05
17:31495076 C T 1.222219 1.7286e-05
17:31495586 G A 0.232654 1.9976e-05
17:31497097 T C 0.034162 7.1792e-06
17:31497368 C A 0.048450 -1.7484e-05
17:31501913 C T 1.339611 1.5861e-05
17:31509858 A G 1.169766 -3.3410e-05
17:31511876 A G 0.124111 -4.5815e-05
17:31521611 A G 0.159552 -1.8887e-06
17:31523167 G A 0.238247 -3.3530e-05
17:31529186 T G 0.203961 -1.8721e-06
17:31529232 A G 0.035139 1.8089e-05
17:31531617 T C 1.398776 2.6194e-05
17:31536400 T C 0.080162 -1.2984e-05
17:31536813 G A 0.656027 1.2758e-05
17:31543286 A G 1.495943 1.1361e-05
17:31545439 G T 0.043416 -5.4983e-05
17:31546731 C G 0.041878 -6.4300e-06
17:31552697 G A 0.305737 8.3755e-06
17:31556958 A G 1.521010 1.3067e-05
17:31563184 G A 0.476458 2.5813e-05
17:31567750 G A 0.222125 -1.2535e-05
17:31568862 T C 0.049385 -9.7888e-05
17:31571697 G A 0.050791 2.7155e-05
17:31578760 C T 0.129187 -1.8853e-05
17:31581420 C T 0.969411 5.0583e-06
17:31585968 A G 0.044224 -1.1747e-05
17:31590048 C T 0.103370 4.2091e-05
17:31592879 G T 0.427440 -3.8888e-06
17:31601046 C T 0.663966 -9.7651e-06
17:31613494 G A 0.909662 -1.9964e-05
17:31632119 C G 0.042686 -7.5183e-07
17:31633603 A G 0.065007 1.0836e-06
17:31637545 A G 0.057915 -2.4528e-05
17:31638579 C T 0.303605 -3.0058e-05
17:31644710 T G 0.022218 -1.6523e-05
17:31652161 T A 0.020559 1.3678e-05
17:31654050 G A 0.029670 -1.6624e-05
17:31659507 G A 1.619511 -4.8459e-06
17:31668591 T C 0.206996 4.3641e-05
17:31671306 T C 0.069156 -1.2098e-05
17:31672360 A G 0.445457 1.2541e-06
17:31676083 C T 0.588770 5.8998e-05
17:31678691 A G 0.259569 -2.4390e-05
17:31679142 T C 0.026376 2.1336e-05
17:31682988 A G 0.708405 -4.9083e-05
17:31684663 G T 0.309334 1.8553e-05
17:31686823 T G 1.969989 -2.1988e-05
17:31688689 A T 0.060639 2.5979e-05
17:31691091 A G 0.084687 -8.7580e-06
17:31691157 C T 0.061943 -3.8192e-05
17:31691901 T C 0.336706 4.1126e-06
17:31692448 A G 0.030527 3.0599e-05
17:31693847 C T 1.646254 -4.0141e-05
17:31694753 G A 0.055517 1.0564e-05
17:31695774 T C 0.117294 -3.7897e-06
17:31697058 G T 0.044429 -8.8480e-06
17:31699022 C T 1.954987 -2.7635e-05
17:31702697 C A 0.197622 8.2185e-05
17:31703706 G A 0.543127 -4.9559e-05
17:31704077 A G 0.070357 7.4501e-06
17:31706825 A G 0.841081 -7.5422e-06
17:31708160 T G 0.044422 -2.9075e-05
17:31708639 T C 0.033484 -4.8137e-05
17:31727111 A C 0.037353 4.6652e-05
17:31727270 T C 0.089010 -2.4623e-05
17:31727854 T C 0.097417 -2.0293e-05
17:31728365 T C 0.063962 -1.4721e-05
17:31735087 A G 0.060090 -2.5607e-05
17:31737421 C T 1.087679 -8.0441e-06
17:31738880 A G 0.365584 1.1281e-06
17:31740698 G A 0.271130 6.4062e-05
17:31741556 T G 0.035665 -4.2444e-06
17:31742326 A C 0.717639 -1.1154e-05
17:31746410 C T 0.282685 -7.1163e-05
17:31747117 T C 0.068675 1.8398e-05
17:31749596 G T 0.987150 -5.3095e-05
17:31750384 T C 0.660178 -2.7878e-05
17:31750928 G A 0.070012 2.6716e-05
17:31753539 T C 0.841351 1.0544e-05
17:31761562 C A 0.028557 -2.4760e-05
17:31762385 C A 0.489711 -8.0786e-07
17:31764917 C T 0.187823 -1.3000e-05
17:31765616 C A 0.197434 -1.4445e-05
17:31765706 C T 0.726237 5.5551e-06
17:31771204 G A 0.047960 1.1523e-05
17:31773453 G A 1.569571 1.7304e-05
17:31780550 G A 0.020234 -2.8947e-06
17:31787706 G A 0.484332 3.1471e-07
17:31788443 T C 1.600361 2.3237e-05
17:31789102 C T 0.474949 2.6948e-05
17:31790674 A C 0.056533 1.5549e-05
17:31795493 T C 0.032906 -2.7386e-05
17:31798082 C A 0.033344 -1.0878e-06
17:31802557 T G 0.062683 -2.5600e-06
17:31804400 G A 0.209314 1.0303e-05
17:31809299 G A 0.552063 -3.7123e-05
17:31815117 T G 0.121397 5.0670e-05
17:31816042 T C 0.337767 7.9838e-06
17:31817061 C G 0.346469 1.5728e-05
17:31819130 G A 0.131761 7.4836e-06
17:31819146 A G 0.023175 -3.5377e-05
17:31819214 C T 0.478126 4.1491e-05
17:31819598 A G 0.649172 -4.3349e-05
17:31820053 C T 0.116447 1.2424e-05
17:31820235 A G 0.132696 -6.9635e-05
17:31825116 G A 0.202757 3.0506e-05
17:31825761 C T 0.826576 -3.7608e-05
17:31827478 C A 0.152729 2.4147e-06
17:31828113 G A 0.078273 4.2774e-05
17:31829166 A G 0.926365 2.5555e-05
17:31832845 A G 0.882790 -1.0935e-05
17:31833531 C T 0.484128 -1.8291e-05
17:31833747 T C 0.110433 3.5687e-05
17:31834428 A C 1.955204 1.6136e-05
17:31839233 T C 0.418767 -3.6929e-05
17:31842103 G A 1.000571 3.2161e-05
17:31851717 T C 0.334083 -3.3300e-05
17:31853274 T C 0.038645 -1.0918e-06
17:31858155 A C 0.053897 1.2697e-05
17:31858869 G A 1.379395 -3.8065e-05
17:31871892 C T 0.028128 -3.0592e-05
17:31875859 T C 0.981956 1.9076e-05
17:31878770 T C 0.026642 -1.6344e-05
17:31880675 A C 0.108203 7.5132e-06
17:31881490 T G 0.118710 2.6885e-05
17:31895448 G A 0.126522 -9.8809e-06
17:31896657 T C 0.028576 2.4933e-07
17:31897113 C T 0.039609 1.0287e-05
17:31898385 T C 0.479038 5.6593e-05
17:31905978 A G 0.038028 6.7300e-06
17:31907441 A G 0.065906 3.2845e-05
17:31920587 A G 0.104584 2.0677e-05
17:31920949 A G 0.338903 8.0084e-06
17:31924809 A G 0.338650 5.5842e-05
17:31939424 G A 1.427362 -2.6286e-05
17:31942607 T C 1.000308 -2.0611e-05
17:31944898 A G 0.820227 3.7837e-06
17:31945366 T C 0.194055 -4.4983e-05
17:31950621 A C 0.068990 2.7394e-05
17:31950781 T C 0.030306 3.3616e-05
17:31957186 G A 0.618573 -1.1051e-05
17:31961260 T C 0.213783 -1.7132e-05
17:31967460 T C 0.288788 1.8589e-05
17:31967697 T G 0.276921 1.9228e-05
17:31970039 C G 1.478165 2.2347e-05
17:31979184 C A 0.130644 2.8079e-05
17:31981221 T C 0.083307 2.7154e-05
17:31981832 A G 0.034584 3.7037e-05
17:31983895 G A 1.601267 3.3355e-05
17:31987790 A G 0.551709 2.2533e-06
17:31988250 A G 0.082622 6.9265e-06
17:31988557 A C 0.134728 -2.9913e-05
17:31989230 T C 1.182685 7.8877e-05
17:31990878 T C 0.084499 2.6030e-05
17:31991192 C T 0.458684 2.1227e-05
17:31993787 A G 0.115019 -1.6651e-06
17:31995900 C T 0.129015 -1.7728e-05
17:31996640 T C 0.039479 2.0615e-05
17:31997286 T C 0.033438 1.0219e-06
17:31999703 C T 0.238805 2.3999e-05
17:32001213 A G 0.054371 1.7419e-05
17:32004852 G A 0.313784 2.0605e-05
17:32006851 T G 0.051735 3.4445e-05
17:32009432 C T 0.030550 -8.8560e-06
17:32010964 A G 0.349459 1.0138e-05
17:32011058 G T 0.105937 3.0033e-05
17:32011978 A G 0.673515 4.4148e-06
17:32012187 G A 0.962576 4.0308e-05
17:32014447 A C 0.021358 7.5386e-06
17:32016424 G C 0.063261 -4.6500e-05
17:32023100 T G 0.130057 1.3704e-05
17:32026528 A G 0.316257 6.4176e-05
17:32027896 G A 0.552248 4.2029e-05
17:32037438 G A 0.234456 -7.4571e-06
17:32039262 T G 0.935707 2.6589e-05
17:32043307 A G 0.197070 -1.6991e-05
17:32044278 C A 0.248857 -1.7598e-05
17:32051956 G T 0.023130 3.5880e-06
17:32054930 T C 0.189832 -1.5037e-05
17:32055605 A G 1.039064 -7.3807e-05
17:32057393 T C 0.052216 -2.1098e-05
17:32058317 C A 0.217201 4.2118e-05
17:32064306 G A 0.045503 -2.1168e-06
17:32065023 C A 0.317932 -2.0152e-05
17:32070003 G A 0.187365 7.5297e-06
17:32070419 T C 0.965851 -1.8295e-05
17:32073639 T C 0.027142 3.4525e-06
17:32074165 C T 0.057574 -4.0054e-05
17:32074928 G A 1.366230 -6.3282e-06
17:32077629 T C 0.031647 5.6580e-06
17:32081343 G A 1.471093 -1.9597e-05
17:32082580 G A 0.982524 -1.9208e-05
17:32087810 G A 0.131615 1.7366e-05
17:32096101 T C 0.922882 -1.1379e-05
17:32097347 G C 1.161963 -1.6693e-05
17:32102083 G A 0.151986 1.5885e-05
17:32106168 T G 0.129742 -7.0738e-05
17:32108323 A G 0.097232 -1.9204e-05
17:32111258 A G 0.025240 -1.7098e-05
17:32111368 A G 0.038135 1.1448e-05
17:32111735 T C 1.291771 3.6543e-05
17:32113016 C T 0.082658 1.6092e-05
17:32118084 T G 0.047503 -3.3605e-05
17:32122438 T C 0.112789 5.2349e-06
17:32123716 C T 0.025879 5.8054e-06
17:32127434 T C 0.074015 1.2876e-04
17:32132307 C T 1.949871 3.8841e-05
17:32136960 C T 0.233342 2.8282e-05
17:32139404 C T 1.003015 6.3937e-06
17:32148680 T G 0.107800 2.8620e-06
17:32151614 C T 0.121342 -1.3045e-05
17:32155530 T G 1.648299 9.0158e-05
17:32158365 T C 0.057746 -7.5026e-07
17:32158448 A G 0.040242 1.0887e-05
17:32160611 G A 0.555010 -3.8845e-07
17:32161502 A C 1.371722 1.4073e-05
17:32162085 C T 0.054929 -3.3410e-06
17:32162363 A G 0.129953 -1.5647e-05
17:32164169 C T 1.646526 -1.6518e-05
17:32166145 C T 0.133907 -2.5339e-05
17:32167842 G A 0.033075 1.4813e-05
17:32172927 C T 0.409166 -1.2724e-05
17:32173887 G A 1.410750 1.0450e-05
17:32175997 G C 0.021108 3.2587e-06
17:32176646 C T 0.507761 -1.7889e-06
17:32177712 T G 0.191348 2.8130e-05
17:32181202 C T 0.421334 8.7231e-06
17:32182817 C T 0.470499 -4.2824e-05
17:32183092 G A 1.443497 -2.3978e-05
17:32183128 C T 0.094781 -5.2979e-06
17:32183294 C T 0.059249 1.1762e-05
17:32183805 A G 0.634621 -2.4090e-05
17:32184643 T C 0.058230 -1.3252e-05
17:32189287 T C 0.071596 -3.0036e-06
17:32194347 C A 0.628976 -2.5391e-05
17:32194656 A G 0.558032 1.5877e-05
17:32201611 G A 0.521569 4.2426e-05
17:32211944 G A 1.702296 2.9101e-05
17:32218761 T G 0.299012 -4.4945e-05
17:32219236 C T 0.197853 -2.9423e-06
17:32231746 T C 0.043572 5.4482e-06
17:32231810 T C 0.053008 -1.2287e-05
17:32238030 A G 0.053374 -1.6451e-05
17:32240606 G T 1.860851 4.8806e-05
17:32243356 T C 0.068435 -1.3788e-05
17:32243549 G A 0.943201 -8.2645e-06
17:32244116 A G 0.220096 4.5331e-05
17:32251642 A G 0.061856 -4.4541e-05
17:32256159 T C 0.650775 1.6102e-05
17:32258877 T C 0.227519 1.0517e-05
17:32261351 A C 0.081970 -1.8640e-05
17:32263850 G A 0.071226 8.7017e-06
17:32268193 A G 0.056731 1.9079e-05
17:32268937 T C 0.050456 -3.0530e-06
17:32269804 A C 0.571522 6.8183e-05
17:32271376 C G 0.045802 1.6185e-05
17:32272233 G A 1.730658 4.1748e-06
17:32274480 G A 0.043335 1.0837e-05
17:32277516 T C 0.052735 8.8672e-06
17:32287449 A G 0.721242 -2.9085e-05
17:32287894 A G 0.081415 -4.8162e-05
17:32290064 T C 0.034003 -8.6921e-06
17:32292227 T C 0.093989 -1.7047e-05
17:32295633 T C 0.604863 8.2535e-06
17:32296508 G A 0.386377 6.4749e-06
17:32297222 C T 0.528479 3.5046e-05
17:32297374 C T 0.059045 1.1376e-05
17:32297606 C A 0.572048 -6.6134e-07
17:32297751 T G 0.282445 -7.9156e-05
17:32297947 A G 0.080217 -4.7584e-05
17:32298115 G A 1.125412 -6.0161e-05
17:32299940 G A 0.143887 -5.0748e-05
17:32300379 T C 1.939829 1.2038e-05
17:32302600 A G 0.260886 -7.3316e-05
17:32304300 A G 1.567903 3.4970e-06
17:32305520 G A 0.098861 2.7731e-05
17:32306423 T C 0.045003 2.1647e-05
17:32310953 A G 0.039391 -4.1380e-05
17:32312428 A G 0.105116 -2.7496e-05
17:32313998 C T 1.242950 4.5031e-05
17:32315813 T C 0.076098 -1.6528e-05
17:32318658 C G 0.054517 -2.4492e-05
17:32321100 C T 0.318708 -1.4680e-05
17:32321174 A G 0.045552 6.8348e-06
17:32321863 T C 0.042722 4.3403e-05
17:32321992 C T 0.078922 5.7079e-07
17:32328662 A G 0.045286 9.8905e-07
17:32330177 T C 0.242713 -1.9980e-05
17:32335847 T G 0.063742 -1.9506e-06
17:32338395 A G 0.786301 -2.8605e-05
17:32338647 A G 0.048399 -3.9286e-07
17:32338784 T C 0.207584 -2.9120e-05
17:32338871 C G 1.578237 -3.6168e-06
17:32339662 T C 1.068214 1.4843e-05
17:32342235 T G 1.074148 2.2390e-05
17:32342410 A G 0.041939 -2.3413e-05
17:32343860 A C 1.585411 9.9375e-06
17:32344765 G A 0.025558 1.7248e-05
17:32355932 T C 0.032238 9.1973e-06
17:32356968 A G 0.247890 1.2412e-05
17:32365183 A G 0.161139 -5.1298e-06
17:32371030 C T 0.029170 -1.0441e-05
17:32372493 C A 0.733664 -5.3116e-06
17:32392629 A G 0.021874 1.2454e-06
17:32393306 T C 0.024944 8.1104e-06
17:32397035 C T 0.205042 7.2353e-06
17:32400784 T C 1.792696 5.4513e-06
17:32401014 C T 0.027729 9.9514e-06
17:32406886 A G 0.084544 3.7537e-07
17:32417721 C T 0.279959 -1.5225e-05
17:32418481 T C 0.023545 -2.7232e-06
17:32424019 C A 1.310210 1.5692e-06
17:32435052 A C 1.793744 -4.6970e-07
17:32445331 G T 1.975653 -3.1691e-05
17:32454213 G T 0.440608 -3.9302e-06
17:32454244 C T 0.031007 9.2492e-06
17:32455562 T C 0.068630 -5.7948e-06
17:32459843 G T 1.064641 -1.3450e-05
17:32461732 A G 0.026333 1.8542e-05
17:32464154 C A 0.241837 2.5517e-05
17:32466867 T C 1.495225 2.3802e-05
17:32474149 A G 0.226468 -2.7076e-05
17:32474236 C A 0.242859 2.6041e-05
17:32474613 A C 0.822268 -3.0429e-05
17:32481833 C T 0.041819 -1.7067e-05
17:32483237 G A 0.389110 1.7442e-05
17:32483270 G C 0.385286 1.9813e-05
17:32487334 G A 0.514762 -1.7785e-05
17:32487493 G A 0.046802 -3.2198e-06
17:32487512 T C 0.021013 1.0884e-05
17:32491138 A G 0.507241 1.0024e-05
17:32492249 T G 0.049408 2.0496e-05
17:32496436 C T 0.304481 -8.1993e-06
17:32499907 G T 0.445434 1.0189e-06
17:32501774 A G 0.195301 -5.6034e-05
17:32501900 A G 0.023441 -1.3657e-05
17:32502391 T C 0.187937 -1.7574e-05
17:32504633 T C 0.082697 3.3382e-06
17:32505561 A G 0.476614 7.6749e-06
17:32506449 G T 0.066199 2.5235e-05
17:32506658 C T 0.291186 -1.6571e-04
17:32509708 G A 0.653885 -9.3233e-05
17:32518496 T C 0.029190 -3.2889e-06
17:32519710 T C 0.444970 -2.6864e-06
17:32521852 C T 0.152525 9.6213e-06
17:32522613 A G 0.839633 1.3145e-05
17:32523297 T C 0.041037 8.5676e-06
17:32529710 T G 0.102484 2.4638e-05
17:32531029 C T 0.698313 -1.2536e-05
17:32534360 C T 1.631342 -2.3599e-05
17:32535921 C A 0.221109 -1.4435e-04
17:32557844 T C 0.112990 2.5743e-05
17:32571279 G A 0.165826 1.9045e-05
17:32585861 C T 0.088153 -3.2994e-05
17:32593665 G A 0.548622 -2.2396e-04
17:32598942 C T 0.104107 -1.0376e-05
17:32600928 T C 0.043098 -9.7072e-06
17:32602965 T C 1.605421 -1.9028e-05
17:32610534 T G 0.079338 -1.8637e-05
17:32613418 A G 0.162953 1.6394e-05
17:32617674 A G 0.076361 -1.4614e-05
17:32629251 C T 0.025928 3.0311e-05
17:32632378 A G 0.061901 1.9771e-05
17:32632637 A C 0.111523 -3.9903e-06
17:32639550 T C 0.053644 -1.4107e-05
17:32645129 A G 0.029540 -3.5856e-05
17:32645949 T C 0.727198 -2.5521e-05
17:32647357 T A 0.041696 2.5618e-05
17:32669021 A C 0.309428 -1.1947e-05
17:32675763 A G 0.358437 2.9254e-05
17:32675796 A G 0.351708 -8.7866e-06
17:32678939 A G 0.037996 -1.2820e-05
17:32684991 A G 1.101640 -3.3625e-05
17:32686210 G T 1.894131 2.9746e-05
17:32686911 A G 0.042916 7.0273e-06
17:32688183 A C 1.306098 -6.5616e-05
17:32688713 A G 0.090662 -2.4917e-05
17:32692036 T C 0.043540 5.5464e-06
17:32693935 G A 0.092389 2.2660e-05
17:32695460 T C 0.040553 1.9963e-05
17:32700797 G A 0.335518 -1.6360e-06
17:32700924 G A 0.867418 3.6888e-05
17:32702998 C T 0.202445 1.7645e-06
17:32705994 G T 0.057039 1.4376e-05
17:32706178 A G 0.041319 2.2698e-05
17:32707967 A C 1.752970 1.0081e-05
17:32710728 G A 0.115915 -2.7845e-05
17:32712152 A C 0.185441 2.3380e-05
17:32716989 G A 0.364360 -3.0284e-05
17:32725717 G T 1.525567 -1.3842e-05
17:32727623 G C 0.091191 5.9438e-06
17:32735141 C A 0.123773 3.7086e-05
17:32735169 G A 1.828478 3.7815e-05
17:32736356 G A 0.513103 8.7104e-05
17:32748060 A G 0.917608 2.0417e-05
17:32748418 A G 0.104236 -3.4417e-06
17:32749694 T C 0.161425 -1.7068e-05
17:32752056 C T 0.266512 2.6597e-05
17:32753024 A G 0.059898 4.2428e-05
17:32754797 A T 0.145494 -1.6346e-05
17:32755205 C T 0.064894 -1.1181e-05
17:32756492 A G 0.064212 -2.8888e-06
17:32757394 A G 0.719723 -1.8357e-05
17:32764752 C A 1.489451 1.0155e-05
17:32765964 T C 0.077017 -5.4811e-06
17:32767554 T C 0.322272 -2.9382e-06
17:32773046 T C 0.089536 -3.2533e-05
17:32776132 T C 1.759384 -1.7264e-05
17:32776775 C T 0.034341 1.5076e-05
17:32778464 C T 0.129833 7.7209e-06
17:32778659 T C 0.053777 3.8478e-05
17:32779063 A G 0.122760 9.6242e-06
17:32781524 A C 0.266843 1.8942e-05
17:32784346 C T 0.461920 4.5250e-06
17:32786115 C T 0.428527 2.5897e-06
17:32786927 G A 0.036431 -6.8217e-06
17:32790339 T C 0.069600 -1.5004e-05
17:32795100 G T 0.441978 3.1616e-05
17:32796666 C T 0.169137 2.0800e-06
17:32802236 A G 1.019387 3.6397e-06
17:32802970 C T 1.929884 7.6346e-06
17:32810443 C A 0.848504 -1.3050e-06
17:32810473 T C 0.270682 4.1647e-06
17:32812675 T C 0.045354 -1.2393e-06
17:32816836 A G 0.050794 -3.3581e-06
17:32819688 A G 0.366363 -3.6825e-05
17:32821421 A G 0.044234 -4.0513e-06
17:32824736 C A 0.799262 -8.4662e-06
17:32825653 T C 0.263292 8.7230e-06
17:32826737 C T 0.124189 4.3614e-05
17:32827291 A G 0.358378 -1.3295e-05
17:32827399 T C 0.226555 1.0412e-05
17:32827786 G C 0.743336 6.4507e-08
17:32829138 A C 0.083473 5.6476e-06
17:32829484 C A 0.078091 -7.3312e-06
17:32831852 A G 0.168948 2.6464e-06
17:32831885 C T 0.560032 -8.1058e-06
17:32833531 G A 1.502149 -1.4604e-05
17:32834523 A G 0.023753 -1.4869e-05
17:32835793 G A 0.285315 9.5546e-06
17:32835986 T C 0.043770 1.1178e-05
17:32836365 C A 0.074362 1.5702e-05
17:32837626 T C 0.041388 1.6879e-05
17:32840267 G A 0.395708 9.8388e-07
17:32842603 A G 1.874675 2.0236e-06
17:32843616 G T 1.644465 -9.6184e-06
17:32844543 A G 0.393797 1.4259e-05
17:32847778 C T 1.035292 3.1044e-05
17:32849827 C G 1.026973 -1.8237e-05
17:32854168 T C 0.050070 1.4717e-05
17:32862366 C T 0.557954 -9.6983e-06
17:32862852 T G 0.211534 -9.4000e-06
17:32864044 A T 0.032510 2.3555e-06
17:32866507 T G 0.044150 -1.5246e-05
17:32867572 C A 0.029641 3.0055e-05
17:32869119 C T 0.024967 1.7739e-05
17:32869621 A G 0.031864 -1.2253e-05
17:32870849 A G 1.642979 -3.3469e-06
17:32886467 C A 0.583320 -7.2643e-06
17:32888978 C T 0.153914 -1.3937e-05
17:32891054 A G 0.361092 2.6851e-05
17:32893002 G A 0.618294 4.0863e-06
17:32894641 A G 0.773006 -8.2733e-06
17:32903526 A G 0.690293 -1.0157e-06
17:32904586 T C 1.702689 -3.2775e-06
17:32906008 G C 0.147782 1.0435e-06
17:32907449 T C 0.045347 -1.1589e-05
17:32909859 C A 1.529271 1.0449e-05
17:32912470 A C 0.145773 -4.2939e-06
17:32912798 T C 0.036577 6.2057e-05
17:32913130 C A 1.684496 3.8680e-05
17:32913371 T A 0.029498 -1.7488e-05
17:32913790 A C 0.225303 8.9490e-06
17:32914447 G A 0.271137 3.0669e-05
17:32917274 T C 0.423275 2.2089e-08
17:32918180 T C 1.111864 5.9401e-05
17:32919557 G C 0.937722 8.8596e-05
17:32920546 A G 1.564800 5.9127e-05
17:32921492 G A 0.023510 1.2063e-05
17:32921902 C T 0.466243 -2.5408e-05
17:32922993 T C 1.534769 2.1705e-05
17:32923810 G T 0.789106 3.2469e-05
17:32933043 T G 1.249247 1.6945e-04
17:32936539 A G 0.133410 -1.2700e-05
17:32942495 A G 0.061031 6.7510e-06
17:32943378 T C 0.116765 2.9600e-06
17:32946110 C T 0.129333 -1.2921e-05
17:32947489 A G 1.208051 8.6524e-05
17:32949698 T C 1.828121 1.3488e-06
17:32950262 A G 0.095061 2.8159e-05
17:32955463 A G 0.299918 2.0878e-06
17:32957114 A G 0.063196 -4.1319e-05
17:32957436 C T 0.137457 4.6018e-05
17:32962050 T C 0.063573 -3.8194e-05
17:32962064 A C 0.066403 1.3097e-07
17:32962760 A C 0.477789 7.9739e-06
17:32963837 C T 1.308899 1.5279e-05
17:32968409 A G 0.354701 -6.4858e-06
17:32969075 A G 0.203981 -1.2890e-05
17:32970223 A G 0.243674 1.7777e-05
17:32971434 T C 0.386539 2.6437e-05
17:32971541 T C 0.845447 1.5240e-05
17:32972001 C T 0.141002 -1.4466e-05
17:32973008 C A 0.817068 -1.6449e-05
17:32973141 C T 0.582944 -3.4720e-06
17:32975100 T C 0.171899 6.9816e-05
17:32979788 A G 0.021617 2.6037e-05
17:32979827 A G 0.083625 -5.4100e-05
17:32980342 A C 0.828422 7.9782e-06
17:32983157 A G 0.510526 -4.2298e-05
17:32983531 A G 0.166907 -3.4057e-05
17:32984805 G A 0.252207 -2.1509e-05
17:32988923 T C 0.067968 1.4114e-05
17:32989538 C A 0.455688 1.3311e-05
17:32989953 A G 0.563375 2.4194e-05
17:32992519 T C 0.101701 2.6297e-06
17:32995542 A G 0.043617 9.7959e-06
17:32995652 A G 0.354233 -2.4793e-05
17:32995915 C T 0.075469 -9.7825e-06
17:32997871 T C 0.029410 1.1127e-06
17:33000348 C T 1.622861 -1.3970e-06
17:33008781 C A 0.023273 -1.2084e-05
17:33009979 A C 0.106148 3.4154e-05
17:33010157 T C 0.449372 -2.4315e-06
17:33011780 G A 0.860420 -1.0605e-05
17:33014241 T G 0.022653 -1.4641e-05
17:33024201 C T 1.828237 2.5732e-05
17:33026691 T C 0.662398 2.6599e-05
17:33028104 A G 0.477536 -1.6682e-05
17:33031637 G A 0.021049 -8.8183e-06
17:33034347 C T 0.239526 8.2928e-06
17:33036965 T C 0.167524 3.9871e-05
17:33043542 T C 0.046886 -7.7634e-06
17:33048609 T C 0.128486 -5.8542e-06
17:33051477 A G 0.436310 -2.2333e-05
17:33051528 C G 0.041287 2.9316e-05
17:33055555 G A 1.748776 2.1518e-05
17:33066377 T C 1.010267 7.5882e-06
17:33067586 G A 1.470979 8.2676e-06
17:33081016 A G 0.452257 -9.1388e-08
17:33084281 A G 0.065621 -5.1179e-05
17:33096928 A G 0.163158 -1.4100e-05
17:33099818 T C 0.037204 2.2479e-06
17:33103536 A G 0.040855 1.9289e-05
17:33105512 T C 0.035240 3.4395e-06
17:33107590 G A 0.020682 -6.8944e-06
17:33114483 C T 1.408065 -7.9300e-06
17:33131535 A G 0.584145 2.3041e-05
17:33140642 T C 0.028378 1.8652e-05
17:33143026 T C 0.039771 9.6635e-06
17:33147544 A G 0.176706 2.6780e-05
17:33152587 A C 0.233680 2.8168e-05
17:33161067 T C 0.523753 6.3319e-05
17:33165296 T C 0.030056 1.0263e-05
17:33165891 C T 0.036577 5.5775e-06
17:33173469 T G 0.169036 -8.9558e-05
17:33174320 G A 0.029793 -1.9623e-05
17:33186925 G A 0.746553 -4.5484e-05
17:33199865 C G 0.198184 3.7177e-05
17:33211013 A C 0.211784 -2.5426e-05
17:33215113 A C 0.029346 -2.0279e-05
17:33236989 A C 0.052758 -2.6007e-05
17:33237518 G A 0.041323 2.8118e-06
17:33240951 C T 0.047915 1.5762e-05
17:33252341 A G 0.328874 -2.6111e-05
17:33283680 C T 0.643826 -8.3546e-06
17:33286664 G A 0.426875 6.5322e-05
17:33288363 T C 1.161503 1.2056e-05
17:33288882 G T 1.961722 1.5610e-05
17:33289046 C G 0.192091 2.6429e-05
17:33292671 G A 0.065523 2.6365e-05
17:33294449 G A 0.094058 3.6771e-06
17:33304429 G A 0.049103 3.4695e-05
17:33320143 G T 0.120888 5.5126e-05
17:33324382 T C 0.909467 6.7331e-06
17:33330695 C T 0.044435 3.5905e-06
17:33336914 G T 0.620767 -4.7973e-07
17:33338403 G A 0.032754 1.4922e-05
17:33341834 C T 1.115142 1.2095e-05
17:33372221 T C 0.049213 1.4831e-06
17:33380889 T C 0.025668 6.9631e-06
17:33382734 T C 0.926622 2.9284e-06
17:33391662 A G 0.171363 -1.5549e-05
17:33399450 G C 0.042001 3.9212e-05
17:33405683 C T 0.303991 -1.4295e-05
17:33408120 A G 0.499218 1.7133e-05
17:33411994 G A 0.188651 7.9314e-06
17:33427599 T C 0.032682 -7.2318e-06
17:33430313 C T 0.046318 1.1575e-05
17:33430774 G A 0.047042 -1.6796e-05
17:33433487 T C 0.270001 4.0401e-05
17:33433820 G A 0.971687 2.9157e-05
17:33438984 G A 1.865821 5.1348e-05
17:33448818 C T 1.339786 3.1089e-05
17:33450236 A G 0.113360 5.1585e-06
17:33450339 T G 0.049892 -1.3521e-05
17:33451667 G A 0.053955 -5.0410e-05
17:33454415 A C 0.860228 4.5447e-06
17:33454559 T G 0.020455 1.5974e-06
17:33464864 T C 1.426612 7.2998e-05
17:33464975 A C 0.077796 4.3004e-06
17:33473667 G T 1.470586 3.5420e-05
17:33476001 A G 0.071067 6.2881e-06
17:33476389 A G 0.498948 3.7598e-05
17:33477242 A G 0.206613 7.3694e-06
17:33478731 T C 0.060541 -6.6877e-05
17:33482522 A G 0.259410 -8.6979e-06
17:33491164 G A 0.021030 -1.3519e-05
17:33503119 C T 0.071661 5.9336e-06
17:33504465 T C 0.417887 3.5981e-05
17:33504716 C T 0.199174 6.5992e-06
17:33510323 C G 0.216795 2.0949e-06
17:33513337 A T 0.152366 1.7806e-05
17:33542076 T C 0.789534 -1.3662e-05
17:33546932 C T 0.446103 3.7606e-05
17:33548508 A G 0.097024 1.5579e-05
17:33552244 C T 0.050109 2.8510e-05
17:33552275 C T 0.082892 1.3776e-05
17:33561071 T C 0.195671 1.6291e-06
17:33565304 A G 0.237627 -9.1603e-07
17:33565966 G A 0.204088 -1.8562e-05
17:33571546 A G 0.971284 -1.3439e-05
17:33572025 G C 1.897857 8.9403e-05
17:33577065 A C 1.396315 5.6415e-06
17:33578096 G A 1.217130 6.9080e-06
17:33578330 C T 0.189034 3.8191e-06
17:33582398 A G 0.024185 2.4242e-05
17:33584234 G T 1.233336 1.7668e-05
17:33592323 G C 0.048061 -2.9069e-05
17:33592591 T C 0.880096 -1.6788e-05
17:33592621 T C 0.097781 4.0677e-05
17:33597344 T C 0.239458 9.2809e-07
17:33597682 T C 1.257449 2.7287e-05
17:33598061 A G 0.223527 -8.7434e-06
17:33599505 T C 0.028524 -1.4333e-05
17:33609364 T C 0.078147 5.7995e-05
17:33611610 C G 0.254999 -8.1632e-07
17:33611899 T C 1.524821 3.2183e-05
17:33612961 C T 0.665570 -8.7246e-06
17:33620038 A G 0.067341 -1.6425e-05
17:33638697 C T 0.080597 4.5247e-05
17:33642561 T C 0.097216 -5.7324e-06
17:33649705 T G 0.496861 7.9252e-06
17:33660117 G T 0.040781 -1.3158e-05
17:33664441 G A 0.468168 -4.1538e-05
17:33664818 A G 0.200066 -1.7685e-06
17:33666278 C T 0.318928 1.9563e-06
17:33667531 T C 0.044987 -1.0134e-05
17:33674594 T C 0.054004 3.7271e-06
17:33678827 G A 0.309772 -1.2648e-06
17:33679943 T C 0.032046 1.4797e-06
17:33680507 T G 0.041706 1.3410e-05
17:33680508 T C 0.031459 -1.5655e-06
17:33682734 T C 0.049242 -2.0961e-05
17:33687416 T C 0.444928 1.4193e-05
17:33689926 C T 1.925933 -6.3558e-06
17:33690466 A C 1.079231 -1.3225e-05
17:33690619 T G 0.345255 -3.4618e-06
17:33691903 T G 0.382456 1.2583e-05
17:33692726 G A 0.037762 -2.4760e-05
17:33700578 C T 0.881576 -1.8829e-05
17:33701490 C T 0.254434 1.6156e-05
17:33702115 C T 0.067205 8.1118e-06
17:33703494 A C 0.052504 -1.4770e-05
17:33704936 T G 0.117012 1.7397e-06
17:33718077 T G 0.951845 -2.8303e-05
17:33718840 A G 0.218983 -5.0087e-05
17:33719031 A C 0.096748 6.0587e-06
17:33720825 C A 1.398386 -9.9772e-06
17:33729123 C A 0.125763 6.0038e-06
17:33734417 T C 1.105859 -3.2918e-05
17:33736730 T C 0.195626 1.1252e-05
17:33740076 T C 0.539995 3.6419e-05
17:33740344 G A 0.021072 -1.3213e-06
17:33749546 G A 1.201368 -1.5434e-05
17:33749919 C A 1.004181 -2.5806e-05
17:33753680 C T 0.990821 -2.9295e-05
17:33754216 A G 0.028274 1.9334e-05
17:33756168 A G 0.170555 2.3056e-05
17:33759458 G C 0.150554 1.6013e-05
17:33760166 T C 0.192637 -4.1549e-05
17:33763678 G A 0.563177 4.4409e-05
17:33766040 T G 0.022120 1.8237e-05
17:33766947 C T 0.729921 2.1043e-05
17:33769862 T C 0.521711 3.0558e-06
17:33771996 A G 0.080626 -1.5217e-05
17:33772550 T C 0.171324 5.2263e-05
17:33772658 T G 0.183824 -7.2410e-05
17:33772689 C T 0.209168 8.5530e-06
17:33786177 C T 0.023740 -1.0595e-05
17:33787357 C G 0.835904 3.9207e-05
17:33790746 C G 0.070529 3.2386e-05
17:33792549 A G 0.281076 9.9948e-06
17:33795698 T C 0.658286 2.0437e-03
17:33802156 G T 0.286373 1.5096e-05
17:33803132 C G 0.024811 -6.5706e-06
17:33805150 C T 1.331470 4.0701e-05
17:33805956 G A 0.161662 -6.4336e-05
17:33806332 T C 0.274620 7.9056e-06
17:33806546 A G 0.080081 -1.8866e-05
17:33806863 A G 0.867067 7.3793e-05
17:33807250 A T 1.339929 4.1643e-05
17:33810711 G A 0.124854 -3.8257e-06
17:33811201 T C 0.043692 2.4215e-06
17:33813786 C T 0.059084 -2.7666e-06
17:33814758 C T 0.162807 -5.3337e-05
17:33816226 C G 0.650519 4.0217e-05
17:33817496 T G 0.059467 -2.8626e-05
17:33817525 C T 1.961797 9.4210e-05
17:33817688 T C 0.230928 2.1974e-05
17:33818305 T C 0.081100 -2.0677e-05
17:33826720 A G 1.096693 1.7695e-05
17:33827134 G A 0.202728 5.4842e-06
17:33840760 A G 0.388649 -3.6778e-05
17:33843512 G T 1.554640 -2.2162e-05
17:33847808 T C 1.816815 -4.3078e-05
17:33857104 G A 0.063047 7.8737e-06
17:33860226 T C 1.338770 1.0332e-05
17:33861639 A G 0.040177 3.4943e-05
17:33863401 C T 0.079296 -1.4527e-05
17:33864632 G A 0.434123 -4.1362e-05
17:33864707 C A 0.514684 -1.4933e-05
17:33867117 A G 0.074459 8.0415e-05
17:33873501 T C 0.538388 -1.4875e-06
17:33875688 A T 0.048463 -2.1009e-05
17:33880305 C T 0.076952 7.1708e-05
17:33881017 C T 0.041748 4.4159e-05
17:33881718 A G 1.228139 -2.4986e-05
17:33884804 C T 0.346005 7.8471e-05
17:33885647 G A 0.049223 -1.3434e-05
17:33885736 G A 1.030904 -2.4704e-05
17:33896845 A G 0.040706 -3.4765e-05
17:33921338 C T 0.174090 3.3972e-05
17:33941120 T C 0.178118 7.0614e-05
17:33944055 G C 0.348310 1.0772e-04
17:33945432 T C 0.049411 -5.9794e-06
17:33946581 A G 1.663226 9.1159e-05
17:33953109 A G 0.060350 1.5507e-05
17:33954561 G A 0.045065 1.0486e-05
17:33959837 A G 0.081441 3.2049e-06
17:33962009 T C 0.033565 -2.7493e-05
17:33968102 G A 0.041144 4.6377e-05
17:33973311 A G 1.309334 -6.5656e-06
17:33983991 G A 0.083363 1.7764e-05
17:33989695 G A 0.187145 8.5891e-05
17:33996558 A G 0.048064 1.8866e-05
17:34001896 A G 0.048963 -6.4183e-06
17:34010834 T C 0.067757 -2.3161e-05
17:34011303 C G 0.058438 9.7630e-06
17:34016101 T G 0.029845 1.3652e-05
17:34024584 T C 0.999981 -3.7247e-05
17:34027653 C T 0.029849 2.6936e-05
17:34042403 T C 0.044211 -6.0529e-05
17:34046034 G A 0.047827 -2.2564e-05
17:34057899 C A 1.723988 3.4030e-05
17:34060481 A G 0.210232 2.8443e-05
17:34061659 C A 0.606866 -1.5663e-05
17:34065695 T C 0.056951 2.3951e-05
17:34066871 A G 0.151415 2.3521e-05
17:34067786 C G 0.049074 3.4474e-05
17:34069578 T C 0.046130 1.1599e-05
17:34072555 A G 0.470379 -5.6090e-05
17:34077232 A G 0.302368 -1.6462e-05
17:34083465 A G 0.163706 8.1589e-06
17:34085967 C A 0.350296 3.2420e-06
17:34086113 G T 0.067500 -4.7368e-05
17:34088656 T C 0.039674 6.4662e-06
17:34091078 G C 0.356337 -5.0294e-07
17:34092703 A C 0.042809 4.4080e-06
17:34093681 A G 0.054546 3.1322e-05
17:34093726 A G 0.042134 2.0517e-05
17:34097653 T C 0.283211 -9.6490e-06
17:34100327 A G 0.092013 -1.5087e-05
17:34106368 C T 0.047220 -6.8283e-06
17:34125831 T C 0.074196 1.1871e-05
17:34131998 G A 0.105181 -2.4312e-05
17:34134560 A G 0.296646 -9.8282e-06
17:34134958 C T 0.343334 -5.3729e-06
17:34139854 A G 0.128145 5.5351e-06
17:34144511 A G 0.020196 1.8198e-06
17:34146026 C T 0.050998 2.0624e-05
17:34147598 A G 0.034315 2.2212e-06
17:34160031 T C 0.031485 -1.4431e-05
17:34161281 A G 0.094716 -1.7397e-05
17:34163387 C G 0.362578 1.1964e-05
17:34169497 G A 0.022205 -1.4715e-06
17:34171452 A G 0.045312 -1.6197e-05
17:34171590 G A 0.219109 -1.2947e-05
17:34177193 T C 0.202020 1.6847e-05
17:34182341 A G 0.256638 2.9882e-05
17:34195180 C A 0.039041 2.1567e-05
17:34195739 C T 0.054270 2.6629e-05
17:34204684 A G 0.046993 -2.2833e-06
17:34204807 G A 0.105762 -1.7381e-05
17:34207486 G A 0.054355 -1.7847e-05
17:34211460 C T 0.242057 4.5071e-06
17:34223283 T C 0.067549 -1.5726e-05
17:34252537 C A 0.297746 1.2780e-06
17:34253191 C G 0.349588 1.3655e-05
17:34257637 C T 0.054728 2.4982e-05
17:34261018 A G 0.059376 -7.2442e-06
17:34261831 G A 0.294234 -2.0192e-06
17:34264046 T C 0.030027 -3.0904e-06
17:34264124 T C 0.304436 5.6343e-05
17:34267597 A G 0.443039 7.2879e-06
17:34269842 G T 0.223913 2.5731e-05
17:34273986 G A 0.340555 7.8857e-06
17:34274213 G A 0.350371 5.0544e-05
17:34277959 A C 0.053946 3.2510e-05
17:34286028 T C 1.777622 -4.0270e-05
17:34286521 C T 0.084401 5.6377e-05
17:34287081 G A 1.818351 -1.2047e-05
17:34292844 A G 0.077945 -2.5163e-06
17:34296054 T C 0.096726 1.1560e-05
17:34296059 A G 1.677430 -1.3430e-05
17:34300666 G A 0.027388 -3.8306e-05
17:34301095 A G 1.522211 -1.5436e-05
17:34304680 T C 0.039034 -1.3929e-05
17:34305525 A G 1.432506 -2.0984e-05
17:34308682 T C 0.058107 2.6207e-05
17:34309051 C A 1.596622 -3.0455e-05
17:34310490 C T 0.230006 -5.2428e-05
17:34311387 C T 0.101221 -3.6233e-05
17:34312581 A G 0.106496 3.2558e-05
17:34313674 A G 0.063923 1.4381e-05
17:34315633 G A 0.171402 4.6167e-05
17:34319064 T C 0.108190 -2.6971e-05
17:34319442 C T 0.403674 2.1790e-05
17:34324928 C T 0.217026 1.4321e-05
17:34325532 C T 1.090179 -4.9356e-07
17:34327923 T G 1.848131 -1.8460e-05
17:34328461 G A 1.921217 -4.7262e-05
17:34333721 A C 0.045753 -9.1502e-06
17:34336836 A G 1.871673 3.2779e-06
17:34340284 T C 1.633894 -2.3843e-05
17:34340325 T C 0.030900 4.6742e-06
17:34340834 A G 0.097138 -5.6732e-05
17:34345223 A C 1.638473 -3.0730e-05
17:34352666 A G 1.076903 9.6168e-06
17:34354803 G A 1.005784 2.4463e-05
17:34355568 A G 1.719061 1.7717e-05
17:34359771 A G 0.600699 1.9388e-05
17:34360838 C T 0.977828 -2.8740e-06
17:34363701 T C 0.037359 3.6995e-05
17:34364758 G T 1.055780 3.7051e-06
17:34374462 C T 0.847040 -1.6418e-05
17:34374696 C T 0.217837 -9.7651e-06
17:34375940 C G 0.023756 1.0799e-05
17:34385160 G C 0.081460 -1.3174e-05
17:34385567 A G 0.096025 -2.9825e-05
17:34393296 G A 1.039729 -2.4501e-05
17:34398679 C T 0.021919 -9.3714e-06
17:34402156 G A 0.056111 2.9381e-05
17:34402939 A G 0.623913 -1.1375e-05
17:34405314 T C 1.152807 -1.6284e-05
17:34405675 G A 0.531478 -8.6465e-06
17:34406906 A G 0.598423 -8.6527e-06
17:34422135 A G 0.731155 5.9627e-06
17:34425574 T G 0.460375 -4.0901e-06
17:34430828 A G 0.260111 -4.8671e-06
17:34432403 A C 0.480483 -3.7316e-06
17:34434181 G C 0.079020 -2.9781e-05
17:34434535 A G 0.096982 7.2914e-05
17:34434892 T G 1.508660 -2.0900e-06
17:34444869 C T 0.024058 2.1224e-05
17:34816186 T C 0.106119 -6.6717e-05
17:34817693 A G 0.043660 2.3041e-05
17:34819136 C A 0.211988 -5.7270e-05
17:34819191 T C 1.430218 3.9826e-06
17:34820303 T C 0.190475 -2.2739e-05
17:34821230 C T 0.060152 -2.3887e-06
17:34823747 G A 0.050726 -3.2871e-05
17:34831963 A G 0.959125 -7.9086e-05
17:34833820 A G 0.052605 3.1144e-05
17:34834400 T C 0.105252 1.4603e-05
17:34850473 C T 0.021046 -4.3972e-05
17:34854280 A G 0.818360 -7.4579e-05
17:34859111 T C 0.077760 -3.9400e-07
17:34866915 G A 1.054222 -1.0421e-04
17:34871394 T C 0.035704 -4.3530e-05
17:34871721 C T 0.092113 -6.4545e-05
17:34876195 A T 1.036860 4.1381e-05
17:34883848 T C 0.113880 5.4228e-05
17:34884029 C T 0.067270 1.2291e-05
17:34891080 G T 0.106434 -5.8743e-06
17:34893326 G A 0.093632 -6.1062e-05
17:34904985 C A 0.825079 -7.5153e-05
17:34908041 C A 0.053757 -5.2436e-05
17:34914714 T C 0.063060 6.7583e-06
17:34914787 C T 0.816536 -7.3246e-05
17:34924934 C T 0.110219 -7.4135e-07
17:34934080 T C 0.092662 1.4505e-06
17:34935258 C G 0.035889 2.9448e-05
17:34949598 C T 0.893767 -4.9997e-05
17:34951204 A G 1.048262 -1.0293e-04
17:34951458 A T 0.024525 5.6458e-06
17:34955034 G A 1.753421 -7.1231e-06
17:34958598 C G 0.087449 -6.0390e-05
17:34965999 T C 1.218392 -2.7254e-05
17:34967803 T C 0.101942 -4.6193e-06
17:34974689 C T 1.906342 -9.6454e-06
17:34976664 G T 0.057292 -2.0934e-06
17:34979848 G A 0.457915 5.1329e-07
17:34985674 G C 1.791686 -1.9431e-06
17:34986640 G A 1.338926 7.4915e-06
17:34990589 C G 0.250127 4.3734e-05
17:34991417 T C 0.063566 -3.5115e-06
17:34991638 G A 0.059574 3.4819e-05
17:34994977 A G 0.644128 4.4495e-05
17:34999067 T C 0.068101 -5.7660e-06
17:34999185 T G 0.954945 1.0797e-05
17:35001550 T C 0.060684 -1.8269e-05
17:35002306 A G 0.730025 4.1742e-05
17:35002346 A G 0.059233 -4.2703e-06
17:35002528 A G 0.927517 1.1061e-06
17:35009830 G T 0.109504 3.2511e-05
17:35009883 G A 0.364026 4.1911e-05
17:35010976 C T 1.217409 -5.3413e-05
17:35012096 A C 0.118245 1.0286e-05
17:35014142 G A 0.411762 -2.9804e-05
17:35014385 A G 1.916472 -1.2835e-05
17:35015953 T C 0.218957 -4.1776e-05
17:35017235 G A 0.041384 7.6166e-06
17:35017494 C T 0.237685 3.3167e-05
17:35019479 G A 0.034230 1.6438e-05
17:35020061 C T 0.131761 5.1977e-06
17:35020814 C T 1.651869 1.3427e-05
17:35021190 G A 1.797191 1.5154e-05
17:35021191 C T 0.127032 1.5238e-05
17:35022714 C G 0.068007 2.2351e-05
17:35023713 C T 0.110894 -1.9576e-05
17:35031059 C T 1.367720 -4.3878e-05
17:35034943 G A 0.104181 -3.3143e-05
17:35035406 T C 0.092500 -5.4996e-06
17:35035551 G A 0.504573 6.3788e-05
17:35035884 T C 0.472722 2.4989e-05
17:35039559 T G 0.388652 1.2561e-05
17:35039867 A G 0.293835 -2.6142e-05
17:35041718 G C 0.728071 -2.4412e-05
17:35043659 A G 0.071178 -1.0656e-04
17:35048367 C T 0.797155 -2.6999e-05
17:35051979 A G 0.374046 1.3057e-05
17:35062707 T C 1.404897 -6.5645e-05
17:35063138 T C 0.040495 -7.1340e-06
17:35064809 A G 0.045088 1.5019e-05
17:35069385 A G 1.003684 -6.5233e-05
17:35071109 C T 0.053241 -1.5810e-05
17:35080172 C T 1.006047 -2.5811e-05
17:35082453 T C 0.231528 -3.3407e-05
17:35088133 A G 0.266398 -5.9378e-05
17:35088881 A G 0.968798 -3.9335e-05
17:35089764 A G 1.259426 -9.2813e-05
17:35100702 C T 0.292530 -2.9875e-05
17:35109864 G A 0.646101 -2.0667e-05
17:35109963 G A 0.816260 -2.8773e-05
17:35117132 T C 0.048103 -1.4619e-05
17:35120930 C T 0.525392 -2.4459e-06
17:35122455 A C 0.054666 3.3609e-05
17:35123481 C T 1.431666 4.2134e-05
17:35126152 A G 0.891963 -1.2271e-05
17:35126446 T C 0.036136 9.0266e-06
17:35129075 T C 0.075264 1.1930e-05
17:35129336 A G 0.845447 5.2257e-05
17:35129493 T C 0.079198 6.3966e-06
17:35143371 A G 0.077757 -1.1608e-04
17:35145342 C T 0.621628 -4.5692e-06
17:35147345 C T 1.508511 -7.9347e-06
17:35149363 T G 0.087118 -8.0782e-06
17:35160465 T C 0.069776 -2.4834e-05
17:35161748 G T 1.338212 1.8538e-06
17:35162181 A G 0.047178 2.7262e-05
17:35162793 T C 0.046785 -2.5937e-05
17:35171886 A G 0.103295 -3.4772e-05
17:35178796 A G 0.054601 2.0110e-06
17:35181835 G A 0.134741 5.2528e-06
17:35182024 C T 0.392677 1.5054e-05
17:35183451 C T 0.054004 2.8131e-05
17:35184054 T C 0.201699 -4.0046e-07
17:35184153 C G 0.799440 4.1106e-06
17:35184825 C A 0.184704 -5.7061e-06
17:35185387 A G 0.027564 5.1133e-06
17:35188510 T C 0.061466 -2.6049e-05
17:35189091 A G 0.143060 -2.1415e-05
17:35190772 A G 0.268836 1.5538e-06
17:35192403 C T 0.564141 3.1400e-05
17:35198674 T C 0.094557 3.2801e-06
17:35198789 C T 0.200504 -5.9415e-06
17:35200553 C T 1.327588 -6.3030e-06
17:35201776 A C 0.147851 2.2946e-05
17:35206946 A G 0.027667 4.8482e-06
17:35208603 A C 0.059405 -1.7517e-06
17:35208813 T G 0.575523 -3.2834e-05
17:35209231 T C 0.028356 -1.7491e-06
17:35213687 A G 0.567701 7.8047e-05
17:35215045 T C 0.240392 -5.3123e-06
17:35216919 A G 0.720583 3.3083e-06
17:35217641 A G 0.194954 2.0917e-05
17:35217672 T C 0.091383 1.5904e-06
17:35221374 A G 0.084304 6.1059e-06
17:35221897 C T 0.188151 -3.4267e-05
17:35225476 G A 0.087465 5.0960e-06
17:35226171 T C 0.062988 -3.1809e-05
17:35229152 A G 0.481635 2.5544e-05
17:35229248 G A 1.680504 7.5214e-06
17:35230922 C T 1.106788 -7.1211e-06
17:35237981 G A 0.483836 2.1615e-05
17:35240967 T C 0.222730 -1.0522e-05
17:35243896 C T 1.060496 -3.1753e-05
17:35245788 A G 0.034665 -2.2252e-05
17:35245917 T C 0.022055 7.4761e-06
17:35246156 T C 0.051154 8.1251e-06
17:35250306 A G 1.535016 -2.1947e-05
17:35252590 A G 1.143530 -6.8281e-06
17:35257728 A G 0.123517 4.2860e-05
17:35259093 T G 0.444052 1.2417e-05
17:35259440 C T 0.236062 -2.1945e-05
17:35259685 C T 0.344577 9.1770e-06
17:35263956 G A 0.811723 -2.4167e-05
17:35269374 C G 0.067004 -1.6646e-05
17:35269883 T C 1.125143 -7.7883e-06
17:35271377 C G 0.351994 5.3457e-06
17:35272400 G A 0.109290 1.7353e-05
17:35272788 C T 1.494106 -8.3044e-06
17:35276321 A G 0.066208 -2.7669e-05
17:35276344 A G 0.055922 1.8774e-06
17:35278028 G C 0.060135 9.9852e-06
17:35281526 A G 1.335713 -3.5906e-05
17:35282364 T C 1.045273 -2.2098e-05
17:35286563 A G 0.090834 -1.6235e-05
17:35288368 A G 0.048074 -5.9129e-06
17:35288713 A G 1.199355 6.8107e-07
17:35290493 C T 0.213452 4.7777e-06
17:35290548 T C 0.067231 -2.1094e-05
17:35293059 C A 0.052319 3.2882e-07
17:35293520 A G 0.141103 1.5227e-05
17:35297249 T C 0.084901 2.5470e-05
17:35304863 G A 0.140275 -1.3945e-05
17:35305790 A G 0.160402 7.2664e-06
17:35308301 G A 0.039125 3.0021e-05
17:35308596 G A 0.050502 1.5212e-05
17:35309514 G C 0.034140 8.8319e-06
17:35309726 C G 0.118346 8.4003e-06
17:35309758 G T 0.040411 -2.3464e-05
17:35312516 G A 0.076180 3.8299e-06
17:35333207 G A 0.319873 -3.6168e-05
17:35337910 G A 0.045928 7.3449e-06
17:35346122 A G 0.040378 -2.6435e-05
17:35346641 C T 0.618674 2.4630e-05
17:35349338 G A 0.039602 4.9138e-07
17:35376063 T C 0.026288 1.2128e-05
17:35376954 A G 0.383137 5.4301e-06
17:35395129 T C 0.025853 -4.8711e-05
17:35396286 G A 0.335112 -2.5333e-05
17:35414006 T C 0.239136 -5.1749e-05
17:35421163 C A 1.147880 -1.1541e-05
17:35428714 G A 1.443334 2.2801e-06
17:35443538 T C 0.051524 -1.7001e-05
17:35443984 T C 0.036003 1.1740e-05
17:35447127 C G 0.127895 6.8222e-06
17:35447313 G A 0.449219 7.1167e-05
17:35465618 T C 0.061726 -4.4714e-06
17:35471186 T C 0.057250 -1.5079e-05
17:35476626 G A 0.255485 -2.4503e-05
17:35481049 T C 0.031835 1.0874e-05
17:35483943 C A 0.039203 -3.9969e-06
17:35488423 T C 1.746686 -5.4380e-05
17:35489362 T C 0.322995 -6.2614e-06
17:35494511 C T 1.288025 -3.7241e-05
17:35519602 A C 0.073946 7.0122e-06
17:35525090 T C 0.056909 -1.5538e-05
17:35532433 C T 1.590795 -1.4941e-05
17:35544133 C T 0.027346 -1.1313e-05
17:35546465 T C 0.066484 7.6611e-06
17:35550949 T C 0.075745 -2.4963e-05
17:35557289 T C 1.070993 -3.2588e-05
17:35565143 C T 0.097154 -3.8628e-07
17:35569330 G A 0.038745 -2.9738e-06
17:35573686 C A 0.159458 1.0542e-05
17:35573874 G A 0.055864 -9.9960e-06
17:35580205 A G 0.222716 2.4151e-05
17:35583137 A G 0.117288 1.1193e-05
17:35586650 A G 1.608527 -1.9841e-05
17:35589505 C G 0.025830 -4.3595e-07
17:35589547 T C 0.049255 -1.3109e-05
17:35592695 T C 0.033396 -7.7724e-07
17:35595368 C T 0.408701 1.5669e-05
17:35596097 C T 0.086186 -3.2910e-05
17:35608558 A G 0.254385 -2.5241e-05
17:35609866 T C 0.241970 4.3387e-05
17:35619235 G A 0.313631 -4.7860e-05
17:35627330 C T 1.591292 -1.3162e-05
17:35630474 C T 0.030537 6.1492e-06
17:35630997 C T 0.246621 3.4292e-05
17:35631252 T C 0.047853 -2.2187e-05
17:35632584 C T 1.344736 -4.8673e-05
17:35632979 A C 1.605067 -1.9049e-05
17:35668502 A G 0.053410 -2.2999e-06
17:35669313 A T 0.178468 -1.1635e-05
17:35684460 T A 0.077147 -6.1453e-06
17:35696804 A G 1.587118 -9.4935e-06
17:35731855 C G 1.299155 -6.6459e-06
17:35733466 C T 0.112867 -1.7160e-05
17:35735111 C T 0.050125 -8.0049e-06
17:35743010 G C 0.374731 8.2935e-05
17:35750377 A G 1.725776 5.1230e-06
17:35754502 T C 0.053647 -2.7707e-05
17:35759862 G A 0.266563 -1.2127e-05
17:35766475 G A 0.723900 -1.2186e-05
17:35767502 A G 0.088569 -1.4343e-05
17:35770649 G A 0.078799 2.0805e-05
17:35788255 A G 0.131527 -1.6581e-05
17:35794104 C G 0.116535 1.5891e-05
17:35798479 C T 0.151333 -1.7637e-05
17:35799942 C A 0.035269 1.5147e-05
17:35806991 A G 0.299246 -2.4182e-06
17:35824396 T C 0.800262 3.8327e-05
17:35825367 T C 1.960196 -6.3555e-06
17:35837865 A G 0.099829 6.0144e-06
17:35844246 C T 0.044195 -4.2867e-05
17:35846178 C T 0.020643 -1.5312e-05
17:35848211 C G 0.096171 -1.5499e-05
17:35848255 A C 1.273221 1.5118e-05
17:35850553 T C 0.507845 5.0556e-05
17:35851177 C A 1.281361 1.6063e-05
17:35852723 G A 0.052946 5.1068e-06
17:35866985 C T 0.244859 5.4658e-06
17:35873324 C T 0.239311 2.2986e-06
17:35874829 T C 0.036567 -9.2117e-06
17:35875533 C G 0.027534 5.0889e-06
17:35877634 T C 0.075936 3.5612e-06
17:35879970 C T 0.055552 6.1720e-06
17:35896402 T C 0.375243 7.4042e-05
17:35898342 T G 0.494745 6.5003e-05
17:35899141 A T 1.160071 3.0075e-05
17:35900290 A G 0.174291 -1.3211e-05
17:35903764 C T 0.093181 1.9400e-05
17:35911014 G A 0.088037 1.3586e-05
17:35912440 G A 0.020439 4.9339e-06
17:35913589 T C 0.034256 -2.0364e-05
17:35922443 T G 1.636078 -7.2723e-05
17:35937637 C T 0.358969 -4.0194e-07
17:35956391 C G 0.359238 -1.0793e-05
17:35974255 A G 0.047895 3.8443e-05
17:35981285 G A 0.030972 -3.0688e-06
17:35984410 C T 1.607706 -6.0349e-06
17:35986659 T C 0.345833 -9.8570e-06
17:35999301 T C 0.159919 -1.9807e-05
17:36000607 C T 0.345333 -4.5211e-06
17:36003063 T C 0.360209 -2.8878e-06
17:36003420 C G 0.078705 -1.7292e-05
17:36003551 A G 0.092558 1.9889e-05
17:36022817 G A 0.484482 -1.2252e-04
17:36026335 T C 1.236783 4.6528e-05
17:36026401 A C 0.832541 -2.4054e-05
17:36028882 T C 0.047964 -3.2475e-05
17:36029661 A G 0.057704 2.4243e-05
17:36032844 A G 0.917374 4.8076e-05
17:36034423 G A 1.144666 -4.4724e-07
17:36037542 A G 0.500691 2.1433e-05
17:36041312 G A 0.087001 -6.5866e-06
17:36042145 T C 0.658413 5.1030e-06
17:36042232 C T 0.224384 -1.3706e-05
17:36043734 G A 0.089354 1.9016e-06
17:36044701 T C 0.079192 -9.1061e-06
17:36045807 C T 0.983336 -6.6417e-06
17:36046931 T G 1.213494 -9.1029e-06
17:36048823 G A 0.910013 -1.3567e-05
17:36049552 C T 0.673541 3.5148e-05
17:36050782 A G 0.041018 -2.0178e-05
17:36051372 T C 1.753230 -1.7147e-05
17:36059377 G A 0.563589 -3.6705e-06
17:36060105 G A 1.526161 1.7798e-05
17:36064088 C G 0.104688 -5.0157e-06
17:36064268 A G 0.022474 3.5301e-06
17:36064897 G A 0.274013 6.0865e-07
17:36067959 G A 0.418176 2.8292e-05
17:36068728 T C 1.351906 -1.0198e-05
17:36071034 G T 0.376405 5.9428e-06
17:36071652 G A 0.166436 -3.3233e-05
17:36073320 A C 0.257803 6.7611e-05
17:36076011 G A 1.666323 -4.7048e-07
17:36077099 A G 0.434739 -3.6722e-05
17:36080369 G A 0.026687 2.0715e-05
17:36080810 A G 1.517667 -1.9579e-05
17:36082771 A G 0.075397 -4.4056e-05
17:36083710 C A 0.232362 3.6233e-06
17:36084202 C T 0.888006 -1.0538e-04
17:36084227 T C 0.224147 -6.5983e-05
17:36085591 A G 0.204682 8.8163e-05
17:36089282 C T 0.276794 -2.1856e-07
17:36090702 A G 0.142946 2.8910e-05
17:36090885 A G 1.181779 5.9505e-05
17:36091256 G C 0.244482 2.8949e-06
17:36093022 G A 1.254463 7.5794e-05
17:36098040 A G 1.034782 4.9178e-05
17:36101156 C T 1.203127 6.3824e-05
17:36101633 T G 0.812846 4.8241e-05
17:36103727 A G 0.060574 1.7689e-05
17:36105858 T C 0.176563 -5.8172e-05
17:36107092 A G 0.086352 -3.0618e-06
17:36108367 C T 0.420640 -4.2532e-05
17:36111154 C G 0.068948 -3.2450e-06
17:36111410 C A 0.038281 7.9318e-05
17:36111774 T C 0.070324 1.8883e-06
17:36115103 G A 0.202601 -4.6662e-05
17:36116306 A G 0.076601 5.1755e-06
17:36120051 T C 0.028683 3.0348e-05
17:36120226 G A 0.039907 -2.6402e-05
17:36122952 G A 0.198716 -4.7114e-05
17:36124082 G A 1.228772 -4.1225e-05
17:36129493 G C 0.935713 -3.0228e-06
17:36131333 T C 0.174671 -5.0337e-05
17:36131437 T C 0.723696 9.2589e-06
17:36132131 C T 0.184259 -1.1832e-04
17:36134612 T C 0.099822 5.0039e-05
17:36136180 C T 0.146896 5.6799e-05
17:36138334 A G 0.424749 5.3626e-06
17:36139313 T C 1.025386 -4.1001e-05
17:36147547 G T 0.023354 2.9387e-05
17:36151146 A G 0.251048 4.1585e-06
17:36157849 A C 0.057928 8.8282e-06
17:36159666 T C 0.163164 5.5997e-05
17:36160101 A G 0.677618 6.0312e-07
17:36162124 G A 0.089205 -1.0491e-04
17:36170256 G A 1.489334 1.3229e-05
17:36174806 C A 0.078117 -6.3441e-05
17:36175376 A C 0.135536 8.9930e-05
17:36180401 G A 1.244404 1.8761e-05
17:36181619 C T 1.449722 8.5322e-06
17:36183401 C T 0.037804 3.9526e-06
17:36184397 G A 0.072892 -5.7706e-06
17:36185998 T C 0.281738 -2.8068e-05
17:36190732 T C 0.070155 -2.3576e-05
17:36200112 C T 0.136247 -1.3595e-05
17:36203084 G A 0.053501 2.5127e-05
17:36204801 C T 0.128327 -1.6421e-05
17:36205713 A G 0.086436 3.9137e-05
17:36206306 T C 0.132829 -2.4999e-05
17:36206318 G A 1.689131 -7.0710e-05
17:36210152 T C 1.482622 -8.2630e-06
17:36210949 T C 0.115123 -1.7310e-05
17:36228819 T C 0.150668 -5.7867e-05
17:36239339 G A 1.956142 -5.8209e-05
17:36249430 G A 1.547376 2.7708e-06
17:36249489 T G 1.424113 9.3871e-06
17:36411405 A C 0.270738 -6.7030e-05
17:36417877 C A 0.120190 -2.4766e-05
17:36422353 A G 0.086329 -8.0546e-07
17:36439266 T C 0.103032 -2.2185e-05
17:36445446 T C 0.099650 -1.6431e-05
17:36453208 C T 0.250071 -5.5702e-05
17:36477193 T C 0.032565 1.4451e-05
17:36478450 T G 0.097089 -5.7593e-06
17:36480543 A C 0.097177 -1.6982e-05
17:36480609 C T 0.150019 -3.4007e-05
17:36483522 T G 0.047470 -9.0534e-06
17:36484067 A G 0.052287 -3.2138e-06
17:36485998 G A 0.023169 -2.2457e-05
17:36486004 C T 0.096924 -1.0963e-05
17:36487543 T C 0.029508 -4.8620e-06
17:36490105 A G 0.040066 2.5266e-06
17:36491258 A C 0.030955 2.7793e-05
17:36491311 A C 0.070405 1.7400e-05
17:36493586 T A 0.038973 1.0074e-05
17:36493751 A C 0.078887 -1.7045e-05
17:36495719 C T 0.242580 2.4714e-05
17:36505284 C G 0.224173 1.5035e-05
17:36510746 T C 0.113445 -4.7026e-05
17:36512762 A G 0.102948 3.9796e-05
17:36516801 A G 0.336706 -7.0545e-06
17:36532206 C A 0.063569 4.4312e-05
17:36541631 T C 0.064115 1.5817e-05
17:36549012 C T 1.665907 1.1557e-05
17:36549243 T C 0.059181 1.5959e-05
17:36552190 G A 0.081451 2.0769e-05
17:36556500 A G 0.026074 1.7334e-05
17:36560319 A G 0.111377 -4.3173e-05
17:36568481 A G 0.080234 1.5068e-05
17:36569953 C T 0.341597 -4.9971e-05
17:36570042 G A 0.038372 7.2329e-06
17:36576867 T C 0.216811 3.4727e-05
17:36577210 T C 0.390057 -4.9565e-05
17:36577435 C T 1.860358 -2.4751e-05
17:36580427 T C 0.027041 -1.9242e-05
17:36581033 C T 0.120183 -1.8705e-05
17:36581699 T C 0.873877 2.9883e-05
17:36581784 T C 0.278641 3.1417e-05
17:36586475 C T 0.517424 -2.3366e-05
17:36586853 A G 0.773337 -1.4172e-05
17:36590115 A G 0.123273 -8.7750e-06
17:36592405 T C 0.618168 1.8249e-05
17:36593981 G T 0.544964 2.1919e-05
17:36597171 T C 0.180978 -1.0615e-05
17:36597741 C A 0.053988 -2.8179e-05
17:36610869 C A 1.796802 -7.2901e-06
17:36613608 G T 0.514499 3.4253e-05
17:36614485 T C 0.021315 -3.2265e-05
17:36620303 T C 0.203000 -9.2611e-06
17:36620469 T C 0.129888 -1.6899e-05
17:36623602 G A 0.482255 -2.2741e-05
17:36631978 A G 0.041115 5.6799e-05
17:36636318 A G 0.233002 -1.0896e-05
17:36639644 T C 0.671214 4.4536e-05
17:36648503 G A 1.481668 4.9052e-05
17:36654447 G C 0.155495 1.7012e-05
17:36662884 G C 0.439316 1.5463e-04
17:36668103 A G 0.154878 -1.9915e-05
17:36669125 G A 0.073742 1.5723e-05
17:36669929 G A 1.644933 7.6374e-06
17:36689019 C T 0.122484 2.6436e-05
17:36689220 G A 0.306854 -2.0904e-05
17:36689232 G A 0.199648 -5.5845e-05
17:36690694 T C 0.157750 -3.2858e-05
17:36693071 A G 0.105181 2.2413e-05
17:36704829 A G 0.251078 -2.8803e-05
17:36706177 G A 0.404365 -1.5085e-05
17:36708225 T C 0.077851 -3.5168e-06
17:36717383 A G 0.118479 -4.5559e-05
17:36721517 C T 0.143806 1.5136e-05
17:36722932 A G 0.041693 -4.7219e-06
17:36740608 C T 0.139366 -8.1523e-06
17:36741972 T C 0.031283 -4.6857e-06
17:36744673 G A 0.449738 -2.3232e-05
17:36745605 A G 0.288359 -3.1554e-05
17:36748710 A C 0.094645 -3.9391e-05
17:36753832 G A 1.372780 -2.7342e-05
17:36753976 T C 0.024678 2.8375e-05
17:36759682 T C 0.051583 -1.6232e-06
17:36764491 G A 0.085112 -8.0872e-06
17:36766705 G A 0.266320 -4.5827e-05
17:36770757 T C 0.039482 -1.4441e-05
17:36776675 T C 0.022234 -3.9251e-05
17:36777205 T C 0.214539 5.8789e-05
17:36782119 G A 0.249812 -6.3965e-05
17:36785061 T C 0.104194 1.1217e-05
17:36792367 C T 0.218369 5.8028e-06
17:36796578 G C 1.034020 -9.3038e-06
17:36804595 G A 0.270725 -2.3700e-05
17:36810506 T C 1.918150 2.1055e-05
17:36813498 A G 0.042660 -3.6188e-05
17:36821619 A G 0.294906 4.8275e-05
17:36823139 T C 0.494015 -3.1174e-05
17:36824188 T C 0.092785 -3.2820e-06
17:36826936 T G 0.779316 2.0307e-05
17:36839296 A G 0.040820 6.1514e-07
17:36847713 A G 0.385120 -1.5743e-05
17:36863871 A G 0.022932 1.9095e-06
17:36874034 A G 0.037116 1.2202e-05
17:36886828 A G 0.277171 -1.1817e-05
17:36889559 T C 0.473248 -1.1152e-05
17:36889979 T C 0.642859 -2.7731e-05
17:36895514 G A 0.198593 9.1648e-05
17:36896077 C T 0.075199 -1.1137e-05
17:36896534 T C 0.078932 -1.9947e-07
17:36900927 T C 0.408276 -3.0125e-05
17:36907020 T C 0.636432 5.8363e-05
17:36908672 A C 0.981431 -3.1910e-05
17:36922196 G A 1.129840 -8.5300e-05
17:36928633 C T 0.063388 4.2436e-06
17:36930277 G T 0.439553 1.6418e-04
17:36942396 C T 0.110319 3.6019e-05
17:36942814 C T 1.115188 -7.5503e-05
17:36954001 C T 0.650571 1.0087e-04
17:36957038 C T 0.026048 1.5639e-06
17:36959002 A G 0.023967 1.1044e-05
17:36962670 G A 0.449342 6.7402e-05
17:36980163 A G 0.159373 4.1743e-05
17:36980566 A C 0.053157 -4.9924e-05
17:36980577 C G 1.851267 -1.4052e-05
17:36992104 A G 0.155170 1.9211e-05
17:36997461 A G 0.154729 2.1278e-05
17:36997503 C T 0.093811 1.4400e-05
17:36997929 A C 0.042653 6.6437e-06
17:37004449 C T 0.323518 5.5515e-05
17:37006131 C T 0.871280 4.3222e-06
17:37007025 G A 0.028011 3.6394e-06
17:37009563 T C 0.100484 -2.9482e-05
17:37010150 A G 1.692020 -2.2181e-05
17:37013813 T C 0.034815 1.1686e-05
17:37021253 T C 0.054634 -4.0003e-05
17:37030771 C T 0.673892 -7.5003e-06
17:37035312 A G 0.143443 -5.0258e-05
17:37036028 G C 0.127168 -2.2352e-05
17:37037002 T C 0.266466 3.3318e-05
17:37038190 C T 0.490120 -4.5605e-06
17:37041349 A G 0.781205 5.3754e-06
17:37044029 C T 1.250954 9.2787e-06
17:37047859 G A 0.202871 2.8783e-05
17:37048425 G A 1.942559 8.3902e-06
17:37054253 G A 0.891184 -1.5615e-05
17:37054458 C T 1.386133 -1.8848e-05
17:37054772 T C 0.889668 -1.6037e-05
17:37055077 A G 0.476296 -6.5848e-06
17:37063827 A G 0.040203 -1.7575e-05
17:37064348 A G 1.948755 -3.2069e-05
17:37064942 T C 1.560512 7.7587e-06
17:37066450 G A 0.917738 -2.5153e-05
17:37067839 A G 0.668715 -3.3301e-06
17:37071995 C T 1.323057 4.9892e-05
17:37072192 G T 0.155001 4.9434e-05
17:37073182 A G 0.500441 1.3306e-05
17:37074932 T C 0.145127 4.3133e-05
17:37075758 A G 0.640999 5.5494e-06
17:37081554 A G 0.301823 -8.4396e-06
17:37093510 C T 0.070266 1.9535e-05
17:37101380 C T 1.834034 2.8869e-05
17:37117536 G A 0.053754 -5.9139e-06
17:37125922 G A 0.713299 1.1451e-05
17:37148373 A G 0.946522 -1.7205e-05
17:37160446 G A 0.179390 -1.9604e-05
17:37165752 A G 0.040190 6.6880e-06
17:37173642 G A 0.087277 1.7045e-05
17:37184660 G A 1.469327 -2.3167e-05
17:37188037 G A 0.555676 -2.3649e-05
17:37190141 C T 0.514142 -3.5937e-05
17:37191530 G T 0.140340 5.7370e-06
17:37203360 T G 1.011312 3.5207e-05
17:37210058 G A 0.172714 7.9230e-06
17:37214804 A G 0.573323 -1.8945e-05
17:37214898 A G 1.587705 -1.9078e-05
17:37224211 T C 0.143829 2.6567e-05
17:37226399 G A 0.423541 7.3359e-05
17:37231600 A G 0.500263 -4.8550e-05
17:37242395 C T 0.584203 -6.4469e-05
17:37247044 A G 0.062515 -5.4018e-06
17:37247163 C T 0.024519 -2.9053e-05
17:37247202 T C 0.023162 -2.2325e-05
17:37247708 G A 0.360124 3.1585e-06
17:37253808 T C 0.086904 -1.4167e-05
17:37254642 G A 0.038752 9.1482e-06
17:37254995 A C 0.243674 6.9407e-05
17:37255905 C A 0.559691 -4.4388e-05
17:37257853 C T 0.090412 1.5995e-06
17:37260188 T C 0.030378 -2.4257e-05
17:37261981 C T 0.822768 -4.5423e-06
17:37262501 G T 0.144735 -1.2406e-05
17:37267979 T C 0.569263 -4.4541e-05
17:37271234 A G 0.049901 -4.0596e-05
17:37273200 T C 0.250932 4.4213e-06
17:37273267 A G 0.159958 -1.0384e-05
17:37275050 A C 0.610404 -5.5908e-05
17:37278090 A C 0.039748 -1.4111e-05
17:37283370 T C 0.167004 3.6022e-05
17:37284945 C T 1.169877 -2.9960e-05
17:37288065 T C 0.145705 1.0762e-05
17:37288131 T C 0.148584 -3.4532e-05
17:37288287 C T 0.293364 -6.9415e-06
17:37293278 C A 0.062618 2.1238e-05
17:37294596 A G 0.120281 -2.9067e-05
17:37295052 G A 0.080367 4.8797e-06
17:37295201 G A 0.077257 -1.5451e-05
17:37295935 T G 0.029745 -8.6090e-07
17:37302085 T C 0.090111 1.7567e-05
17:37304256 T C 0.181912 -1.3267e-05
17:37305634 T C 0.270049 7.6088e-05
17:37305723 A G 0.026252 4.5550e-05
17:37309368 A C 0.163947 4.3906e-05
17:37316089 G A 0.235407 3.2028e-05
17:37317156 A G 0.405546 2.2017e-06
17:37317200 G A 0.105596 -1.7865e-06
17:37317211 A G 0.188508 2.7332e-05
17:37317328 C T 0.087342 -1.9159e-05
17:37319029 G T 0.402336 5.5931e-06
17:37319065 T C 0.292611 6.1577e-06
17:37330995 G T 0.207295 -2.6084e-06
17:37332963 A C 0.250714 -4.8433e-06
17:37334426 T A 0.210953 1.2020e-05
17:37340336 A G 0.045266 -4.8626e-06
17:37343589 A G 0.040751 -2.3742e-05
17:37343983 C T 0.043533 1.5515e-05
17:37349655 C T 0.713627 4.8492e-05
17:37350511 G A 0.524016 -3.3591e-05
17:37355093 T C 0.260052 3.3121e-05
17:37359216 T C 0.135004 -7.8638e-07
17:37364993 A G 0.670873 -5.1286e-05
17:37365647 T C 0.102088 -3.8403e-05
17:37366429 A G 0.819698 -2.9539e-05
17:37369017 G C 0.168673 3.5650e-05
17:37370595 G T 0.129515 2.4579e-05
17:37374806 T C 1.913434 -3.0243e-05
17:37378538 G A 1.056188 -2.8877e-05
17:37382474 T G 0.064738 1.9845e-05
17:37384940 A G 0.164307 -2.3423e-05
17:37387413 G A 1.533198 -2.9652e-05
17:37388567 T C 0.122105 2.2780e-05
17:37393677 A G 0.135182 -1.9248e-05
17:37403979 T C 1.494894 -4.3244e-05
17:37408742 A G 0.029751 -8.5931e-06
17:37438037 C T 0.034935 -7.7312e-06
17:37442136 T C 0.225053 -1.3267e-05
17:37461643 G T 0.509264 3.4497e-05
17:37461873 T C 0.070415 -9.6519e-06
17:37468305 C T 0.038057 6.4092e-05
17:37488629 C T 0.053553 -3.8895e-05
17:37507772 T C 1.165722 -1.1097e-05
17:37530066 C T 0.193997 1.4425e-05
17:37531456 T C 0.021452 -7.0791e-06
17:37532916 T C 0.506073 4.5543e-05
17:37554241 T C 0.037382 -5.6440e-06
17:37561131 A C 0.122660 -3.6085e-05
17:37597185 G A 1.688235 -3.8629e-05
17:37601228 A G 0.046201 2.0056e-05
17:37617630 C T 0.023075 -2.7587e-06
17:37628894 G A 0.077296 3.5187e-05
17:37629440 G C 0.039950 7.8705e-05
17:37635650 C A 0.131777 -2.8918e-05
17:37659185 C T 0.037411 1.0426e-06
17:37671910 A G 1.922146 -1.3653e-05
17:37682657 G A 0.195597 1.6882e-05
17:37694226 A G 0.057101 -4.1250e-06
17:37696852 A G 1.498056 -4.6130e-05
17:37715786 C T 0.023101 -2.6795e-06
17:37722515 A G 0.837981 5.0082e-06
17:37723291 A G 0.171451 4.1032e-06
17:37725807 A G 0.024133 1.6410e-05
17:37728175 A C 0.054105 1.1287e-05
17:37730285 T C 0.224689 -1.8146e-05
17:37739187 C T 0.069061 -1.1580e-06
17:37740912 G T 0.124526 -4.8000e-05
17:37756828 A G 0.082032 2.5737e-05
17:37758753 G A 0.195892 1.4751e-05
17:37771064 C T 0.197336 8.0463e-06
17:37776375 A G 0.110709 -5.1760e-05
17:37785622 T G 0.052316 -2.3720e-06
17:37792090 A G 0.025850 6.2003e-06
17:37792096 A C 0.026152 6.5236e-06
17:37794033 G A 0.258371 -1.1013e-05
17:37807698 C A 1.494816 3.7173e-07
17:37809021 A G 0.052488 -1.3091e-05
17:37813374 A G 0.020114 1.5392e-05
17:37814080 A G 1.332782 -2.2670e-05
17:37815304 C G 0.049233 8.7101e-06
17:37817223 A C 0.135497 3.9554e-05
17:37818561 C T 0.135731 4.2422e-05
17:37828496 C T 1.395913 -1.9303e-06
17:37847457 C A 1.919296 1.0645e-05
17:37850777 T C 0.081480 2.3757e-05
17:37853118 G A 1.381774 7.5981e-06
17:37855331 A C 0.025752 6.3859e-06
17:37867211 T G 0.023425 -1.0140e-05
17:37879494 C T 0.029505 -9.8746e-06
17:37879588 G A 0.496582 3.1727e-05
17:37884037 G C 1.354727 5.4272e-06
17:37885383 T C 0.081740 -3.9009e-06
17:37891229 G A 0.026716 2.8113e-06
17:37908867 A C 0.693831 -3.5516e-05
17:37917011 T C 0.027427 -2.8988e-06
17:37922259 A G 0.960089 -2.4889e-06
17:37939398 T G 0.049281 -2.8340e-05
17:37947427 G A 0.035214 1.8364e-05
17:37954143 T C 0.039670 1.6002e-05
17:37957235 C T 0.053420 1.1104e-05
17:37957567 C G 0.055260 2.0631e-06
17:37962845 A G 0.068964 1.4871e-06
17:37976469 T C 1.039537 -3.8157e-06
17:38003091 A C 0.036795 2.1464e-05
17:38009350 T C 0.021348 -1.6858e-06
17:38013360 A G 0.056860 3.3998e-07
17:38020141 T C 0.401791 1.0219e-05
17:38027030 G C 0.027109 2.5274e-05
17:38040763 A G 0.954880 -6.3682e-06
17:38049233 C T 1.035357 -6.1538e-06
17:38051348 G A 1.038184 -3.5685e-06
17:38062217 T C 1.021799 -4.4779e-06
17:38062503 C T 0.080458 -2.1481e-06
17:38064469 C T 0.941578 -5.1880e-06
17:38066240 C T 1.025476 8.5306e-07
17:38068382 C A 1.186009 2.7106e-05
17:38069949 T C 0.960751 2.5336e-06
17:38077464 T C 1.950543 1.9870e-05
17:38080865 G A 0.996890 -7.9358e-06
17:38085722 C T 1.559944 -4.6740e-06
17:38088417 C T 1.080198 -6.1266e-06
17:38097674 A C 0.085872 9.6503e-06
17:38100633 T C 0.209025 2.6935e-05
17:38100673 G C 0.119888 -2.6601e-05
17:38102641 A G 0.902288 6.2627e-06
17:38103440 A G 0.062586 2.9700e-06
17:38110689 G T 1.235563 4.1885e-05
17:38114598 T C 0.903080 -1.2616e-06
17:38115299 T C 0.154521 5.1208e-05
17:38118705 A G 0.085518 -2.8248e-05
17:38119254 T G 1.116525 2.3713e-05
17:38121993 A G 0.900201 -1.4566e-05
17:38122680 T G 1.006625 -2.6668e-06
17:38128765 C G 0.692370 -7.9912e-05
17:38131187 A C 0.945181 1.3663e-05
17:38143382 A G 1.852422 -5.2767e-05
17:38154396 T C 0.065098 3.8877e-05
17:38158763 G C 0.336511 2.2487e-06
17:38166879 C T 0.776119 2.6457e-05
17:38168613 T C 0.335122 4.6281e-06
17:38171306 A G 0.029518 -5.4726e-06
17:38179374 A G 0.149616 5.0481e-05
17:38182844 C T 0.478899 3.5570e-05
17:38194296 G A 0.740902 -1.9550e-04
17:38209538 A G 0.021689 -5.4201e-06
17:38216487 G A 0.294656 5.1454e-05
17:38217136 T C 0.221700 -1.6201e-05
17:38218804 A G 1.327965 8.6656e-05
17:38223191 T C 0.477552 5.7244e-07
17:38231853 C T 1.451413 -1.6042e-04
17:38246286 G A 0.227643 -5.1590e-06
17:38246454 G A 0.102938 9.9898e-06
17:38250782 T C 0.189673 2.0137e-05
17:38253228 C T 1.356645 4.9234e-05
17:38254492 T C 0.528128 5.6423e-06
17:38255594 A G 0.538310 1.4134e-05
17:38257090 A C 0.443701 1.4304e-05
17:38257828 G A 0.092344 -6.3412e-07
17:38258536 T C 0.034127 -5.8078e-05
17:38261299 A G 0.174145 1.6799e-05
17:38264197 G A 0.253450 2.5954e-05
17:38276896 A G 0.030173 -4.6154e-05
17:38280177 G C 0.022309 -2.5372e-06
17:38280230 T C 0.189576 9.8990e-06
17:38282379 G A 0.073843 4.1145e-07
17:38289003 G A 0.510445 1.8889e-05
17:38303570 T C 0.034945 -4.9308e-05
17:38308244 T C 0.470310 -1.5960e-04
17:38316776 G A 0.404884 4.8561e-05
17:38324788 G A 0.068458 2.5137e-05
17:38339464 A G 0.054630 8.3534e-06
17:38344485 C T 0.536730 2.1464e-05
17:38348353 C T 0.243622 -2.8571e-05
17:38352388 A C 0.600312 2.7422e-05
17:38357847 C A 0.024973 9.0349e-06
17:38364764 T C 0.304306 7.0692e-05
17:38365155 A G 0.040355 3.5569e-05
17:38366553 G A 0.039064 -3.8712e-05
17:38386114 T C 0.205766 -1.7353e-05
17:38397982 C T 0.133692 6.4980e-05
17:38407864 A G 0.046915 4.7544e-06
17:38414349 T G 0.257420 -7.0796e-06
17:38433225 G A 0.095508 -3.6149e-05
17:38450248 A G 0.050456 1.8436e-05
17:38452235 C T 0.053098 -1.6378e-05
17:38457151 A G 0.207272 -1.3803e-05
17:38462043 C T 1.884111 -1.5931e-05
17:38462752 C A 0.050609 -1.4975e-05
17:38486912 A G 0.051875 -4.5601e-06
17:38489170 G A 0.300028 4.4235e-05
17:38504241 G A 1.406368 -2.8593e-05
17:38505824 G C 0.519306 9.1765e-05
17:38512836 A C 0.037262 -2.0583e-05
17:38518171 T C 0.028748 2.0379e-05
17:38518223 A C 0.057568 2.6591e-05
17:38519545 A G 0.050544 1.2795e-05
17:38520338 T C 0.104207 7.0714e-05
17:38535514 A G 0.048678 9.6129e-06
17:38544624 A G 0.286210 9.1902e-05
17:38545193 T C 0.525584 1.7955e-04
17:38547868 T C 0.052206 1.6394e-05
17:38548163 A G 0.036103 -2.6623e-05
17:38582538 C T 0.128515 1.5970e-06
17:38582776 A G 1.594109 9.6400e-06
17:38593437 G A 0.056085 -1.6765e-05
17:38596425 A G 0.800294 -7.2210e-05
17:38596890 G A 0.050856 7.8692e-06
17:38601397 G C 0.095372 -1.0682e-05
17:38604146 T C 0.549132 8.5038e-05
17:38607341 A G 0.069068 -7.8051e-06
17:38609207 C T 0.596807 -2.5077e-05
17:38609635 A G 0.028755 -4.8632e-07
17:38617958 T C 0.116704 3.5315e-05
17:38620130 C T 0.260390 -9.0758e-06
17:38620706 C A 0.080234 -4.4065e-05
17:38627349 G A 0.142067 8.6564e-06
17:38630573 C A 1.149013 -2.0616e-05
17:38635107 G C 0.304332 1.4053e-05
17:38638203 A G 0.153794 7.1283e-06
17:38640605 T C 0.281199 1.4609e-05
17:38640744 T C 0.487163 -2.7464e-05
17:38643385 A G 0.091772 6.9632e-06
17:38643441 T C 0.027921 4.1379e-06
17:38645125 G A 0.495031 -2.5536e-05
17:38648030 C G 0.129103 -2.7367e-05
17:38648346 G A 0.535866 -4.3980e-06
17:38650414 T C 0.042277 -5.9225e-07
17:38654792 A G 1.883403 -1.4148e-05
17:38660914 A G 0.208126 4.0067e-05
17:38662879 T C 0.044020 -1.7815e-05
17:38663793 G A 0.025532 -2.7577e-05
17:38665159 G A 0.088264 1.2941e-05
17:38666907 A G 0.054296 8.4680e-06
17:38670513 G A 0.462436 7.1264e-07
17:38671228 T C 0.032416 1.2283e-05
17:38672267 G T 0.026674 -3.3453e-06
17:38673928 G A 0.297723 1.2891e-05
17:38679607 T C 0.109573 8.6989e-06
17:38680796 T A 0.045321 -2.8964e-07
17:38681128 G C 0.055354 3.6159e-05
17:38682547 A G 0.039570 -1.3856e-05
17:38683645 C T 0.123111 -2.1607e-05
17:38690040 C T 0.045085 3.6209e-06
17:38697394 G A 0.051573 3.2221e-05
17:38698666 C T 0.212098 2.7501e-05
17:38701874 C T 0.043738 2.8414e-07
17:38706103 T C 0.105889 -2.0342e-05
17:38709835 T C 0.079283 9.5410e-05
17:38713686 A G 1.448531 6.2514e-05
17:38715186 C T 0.075521 3.9123e-05
17:38720826 T C 0.096411 -2.2967e-06
17:38720972 A G 0.057471 -3.4421e-06
17:38723925 T C 0.059298 -2.1260e-05
17:38725703 A G 0.052638 1.9864e-05
17:38738153 G A 0.065978 3.8473e-05
17:38739303 T C 0.786136 -4.9707e-04
17:38747318 T C 0.058003 -3.9887e-06
17:38752382 C T 0.288590 2.3129e-05
17:38754800 A G 1.318821 -1.7395e-04
17:38760347 G T 0.251990 -5.5597e-06
17:38768510 A G 0.032153 1.0910e-05
17:38770286 C T 1.299395 -9.3940e-05
17:38773947 G C 1.046548 -1.4133e-04
17:38776450 T C 0.041621 -6.5405e-05
17:38779784 T C 0.116954 2.1429e-05
17:38781856 T C 0.042452 1.5114e-05
17:38819445 G A 0.171545 6.1340e-06
17:38833664 G A 1.960661 -1.3240e-05
17:38833815 A G 0.266869 1.0790e-05
17:38844144 A G 0.097313 2.8672e-05
17:38847750 C T 0.115396 -2.1136e-04
17:38855772 C T 0.843613 5.2984e-05
17:38857446 A C 0.820246 4.7748e-05
17:38864731 G A 0.567526 4.0846e-05
17:38867318 C T 0.234956 6.3857e-06
17:38870705 T C 0.046834 2.5437e-05
17:38877404 G A 0.056429 1.3935e-05
17:38877872 A C 0.751477 4.0722e-05
17:38878088 G A 0.545786 -7.7901e-05
17:38879374 C A 0.147773 4.7834e-06
17:38881219 A G 0.309817 1.5173e-05
17:38881833 A G 0.827413 1.2066e-05
17:38882390 T A 0.029268 -1.0347e-05
17:38892405 T G 0.146734 -1.5494e-05
17:38894342 C T 0.961573 5.0085e-06
17:38894728 A G 0.866217 2.0639e-06
17:38895108 G T 0.123848 1.1327e-05
17:38896451 T C 0.056890 6.5453e-06
17:38897592 T C 0.051076 8.2068e-06
17:38898887 T C 0.325676 1.1086e-05
17:38899821 C T 1.315293 1.6481e-05
17:38899837 G T 0.074226 -2.0401e-05
17:38906153 G A 1.217048 1.3031e-05
17:38907448 T C 0.045841 -1.3579e-05
17:38911212 A G 1.065218 -1.5269e-05
17:38911363 A G 0.819042 -2.9804e-05
17:38916070 T C 0.068782 -3.1803e-05
17:38921043 T C 0.035827 -1.8825e-05
17:38928014 G A 0.245787 1.1327e-05
17:38928543 G A 1.077380 -2.2106e-05
17:38930738 C A 1.714591 -3.8061e-05
17:38931000 C T 0.041495 -8.0477e-06
17:38932263 T G 0.045208 5.8502e-05
17:38935812 G A 1.088546 -2.6338e-05
17:38935876 T C 0.358897 1.7571e-05
17:38936659 T C 0.855811 -2.4245e-05
17:38936791 A G 0.024723 -1.1124e-05
17:38938316 T C 0.245131 1.3376e-05
17:38938557 A G 0.262032 -1.1534e-05
17:38938591 G C 0.527236 -6.9712e-06
17:38939539 C T 0.829899 7.8148e-06
17:38940484 T C 1.364344 -1.8684e-05
17:38951621 G T 0.166177 2.5037e-05
17:38955961 A G 0.363289 -1.0324e-05
17:38955991 T C 0.367129 2.0226e-05
17:38956007 G A 0.033494 2.1355e-05
17:38964995 G A 0.057990 1.7728e-05
17:38971595 G A 0.028492 -1.5500e-05
17:38972349 T C 0.072200 1.4905e-05
17:38973016 G A 0.037132 1.0056e-06
17:38973404 C A 0.038879 4.2986e-07
17:38974612 C T 0.406556 2.2105e-05
17:38976998 A G 1.364088 1.7141e-05
17:38990780 G C 0.107352 2.0320e-05
17:39001242 C T 0.308561 3.2566e-05
17:39003217 G A 1.217143 1.4293e-05
17:39005455 G T 1.962712 3.5086e-05
17:39007294 G A 0.325358 -7.8109e-06
17:39010562 A G 1.514820 -2.9109e-06
17:39016028 T C 0.074050 -9.0368e-06
17:39023381 A G 0.173204 -8.7678e-07
17:39023396 A G 0.677326 -1.9397e-05
17:39032039 G A 0.228337 9.4267e-06
17:39039996 G A 0.059454 1.8438e-05
17:39040106 T C 0.584086 -8.7345e-06
17:39041052 T C 0.172652 8.9062e-07
17:39041309 A G 0.172499 7.8340e-07
17:39046547 A G 0.045974 -1.2609e-05
17:39046881 A C 1.079318 -1.5393e-05
17:39048154 T C 0.052170 1.2178e-05
17:39052897 C T 0.354616 -3.2863e-05
17:39053014 C G 0.975913 -2.6317e-06
17:39053831 A G 0.590494 3.3809e-05
17:39061807 T C 0.030491 -1.3999e-05
17:39064982 T C 0.075676 -1.0765e-05
17:39066651 C T 0.103344 1.2371e-05
17:39068732 C T 0.802024 -5.2160e-06
17:39069453 G A 0.366132 -5.0963e-05
17:39070870 A G 0.023708 -1.0771e-06
17:39070967 T C 0.063644 4.5050e-05
17:39071330 G A 0.121962 -6.0461e-05
17:39076152 A C 0.064693 7.5327e-06
17:39076616 T A 1.122708 -3.7608e-06
17:39078939 G A 0.675998 5.1104e-05
17:39083591 T C 0.269459 1.5569e-05
17:39083947 A G 0.145841 -5.0621e-06
17:39084504 C T 0.778489 -7.8812e-06
17:39091906 A G 0.723930 -6.2676e-06
17:39092784 T C 0.185593 9.1263e-06
17:39094687 G A 0.977234 6.9903e-06
17:39096666 A G 0.740905 3.2363e-05
17:39100732 T C 0.474894 1.6691e-05
17:39103315 T G 0.335063 -1.4679e-05
17:39105745 A G 1.065601 1.4202e-05
17:39110149 T C 0.243921 3.5428e-05
17:39114962 T C 0.297051 -5.0650e-05
17:39116728 A G 0.263590 2.9159e-05
17:39119942 A G 0.295055 -4.8672e-05
17:39134202 T C 0.526528 -6.0929e-06
17:39134528 A G 0.231421 -1.4997e-05
17:39135089 A G 0.273604 1.0348e-05
17:39137297 T C 1.027583 1.8802e-05
17:39140203 T C 0.022403 2.5991e-05
17:39140272 G A 0.204412 2.1624e-05
17:39140417 C T 0.526389 -1.8418e-06
17:39148112 G T 0.663447 1.2050e-06
17:39149279 G A 0.154745 2.4401e-06
17:39154242 G A 0.911262 4.8707e-05
17:39155398 G A 0.377921 -3.8312e-06
17:39157181 G A 0.247981 7.7766e-05
17:39157255 G A 0.171120 1.6474e-05
17:39160529 G A 0.418231 1.0421e-04
17:39167793 A G 0.176167 5.7353e-06
17:39169280 A G 0.330058 -2.1458e-05
17:39174279 G A 0.125204 -2.3492e-05
17:39177816 A G 0.783017 3.7641e-05
17:39183304 T C 0.026213 3.4736e-05
17:39186925 G A 0.537074 -3.6010e-06
17:39195521 T C 0.325735 -1.4137e-05
17:39197499 A G 0.320763 -1.4317e-05
17:39198503 T C 0.026191 3.0724e-05
17:39203713 T C 0.351614 -2.2054e-06
17:39204975 A G 1.757543 2.0934e-06
17:39240504 G A 1.233050 -5.2229e-05
17:39252000 T C 1.248280 -5.0692e-05
17:39254318 T C 0.025798 2.0878e-05
17:39274518 T C 1.454169 1.7810e-05
17:39286884 G T 1.391119 1.5414e-05
17:39288244 T C 0.103347 5.9766e-06
17:39289313 G A 0.067056 6.4094e-05
17:39293419 A G 0.157361 -6.4389e-05
17:39293446 G A 0.527836 -2.8185e-05
17:39294792 A C 0.148652 -6.0801e-06
17:39296135 A G 0.044919 -3.8971e-05
17:39296793 A G 0.025515 2.3313e-05
17:39298139 C T 0.056120 -3.8650e-05
17:39305257 C A 0.063735 6.2407e-06
17:39313987 T C 0.057279 -5.7201e-05
17:39315129 C T 0.045695 -2.3824e-05
17:39323411 G T 0.772461 5.6221e-05
17:39328336 T C 0.079864 -2.9541e-06
17:39331040 A G 0.064274 3.3988e-05
17:39332202 A G 0.096063 1.2423e-05
17:39332228 A G 0.129278 -1.7909e-05
17:39345594 T G 0.063569 -6.4467e-06
17:39346518 C T 1.848407 -3.8727e-06
17:39346632 T C 0.029459 2.3711e-05
17:39347296 T C 0.377110 4.5152e-06
17:39356060 C T 0.355885 1.7661e-06
17:39383073 C G 1.500587 -6.8742e-06
17:39387469 T C 0.029336 -5.6396e-07
17:39390471 A C 0.100695 2.1337e-05
17:39409070 C T 1.469538 -1.8393e-05
17:39440983 A G 0.123750 1.3170e-05
17:39443265 A G 0.047921 3.3450e-05
17:39447834 T C 0.076949 -6.9293e-05
17:39448413 T C 0.075897 1.1855e-05
17:39449318 C T 0.037531 1.4001e-05
17:39458772 A G 0.113175 9.0460e-06
17:39458893 A G 0.361416 -1.3032e-06
17:39462753 G A 0.144293 -5.0228e-06
17:39464487 C G 0.601159 2.4899e-05
17:39464736 G C 0.525402 1.8362e-05
17:39465094 T C 0.354951 -2.8132e-06
17:39467500 A G 0.148613 6.4420e-06
17:39477279 T C 0.169429 2.9007e-05
17:39481348 A G 0.112585 1.2651e-05
17:39500394 C T 0.270020 5.5012e-05
17:39500455 A G 0.039171 5.7382e-06
17:39510218 A G 0.202617 -3.2311e-05
17:39521248 C A 0.170029 2.4465e-05
17:39535859 G A 1.316682 1.6482e-05
17:39538895 T C 0.195769 -6.5527e-05
17:39546078 T A 0.026992 -1.3254e-05
17:39549846 C T 0.068555 8.8585e-06
17:39551099 T C 0.059207 1.1337e-05
17:39552256 T C 0.026853 2.8017e-05
17:39561910 C T 0.560337 1.6071e-05
17:39569839 A G 0.110371 1.2191e-05
17:39574838 A G 0.044766 -1.2758e-05
17:39577180 A G 0.134533 2.9471e-05
17:39577215 A G 0.167046 2.6211e-05
17:39579112 A G 0.343194 -1.0595e-05
17:39585220 G A 0.970401 -1.9849e-05
17:39593722 T C 0.023565 -1.0962e-05
17:39596125 A G 0.814744 -2.1475e-06
17:39598822 T C 1.783098 -3.2187e-05
17:39605910 C T 0.184376 -9.0865e-06
17:39607035 T C 0.083265 -4.6115e-06
17:39610981 G A 0.625237 -1.0273e-05
17:39616429 A G 0.046026 2.4033e-05
17:39618757 T C 0.065209 -3.1277e-05
17:39619115 A G 0.773474 -1.8081e-05
17:39619504 A G 1.290638 -8.7150e-06
17:39620399 T C 0.760705 -3.8792e-05
17:39620565 T C 0.611851 1.4259e-05
17:39622046 A G 0.072272 4.0899e-05
17:39622068 T G 0.986504 1.2592e-05
17:39623363 C T 0.647309 8.0669e-06
17:39625032 C A 0.392644 -1.6108e-05
17:39633354 T C 0.339536 4.3520e-06
17:39634434 T C 0.439420 -8.8301e-06
17:39637244 G A 1.089199 -2.2113e-06
17:39637975 G A 1.441455 3.6280e-07
17:39638669 T C 1.086975 2.1641e-06
17:39640106 C T 1.833999 -2.0718e-05
17:39640399 C T 0.062696 3.8776e-05
17:39642805 G A 0.023539 -7.2413e-06
17:39643340 G T 0.447635 -1.2115e-05
17:39643646 A G 1.096713 -5.5954e-06
17:39644345 C T 0.227010 4.9895e-05
17:39645676 A G 0.028641 1.3506e-06
17:39649395 A C 0.090250 1.9112e-05
17:39650076 T C 0.535399 2.0511e-06
17:39651472 T C 0.560307 -2.4082e-06
17:39654962 A G 1.477857 -1.4798e-05
17:39657337 A C 1.158130 -3.5261e-06
17:39657338 A G 0.070616 5.4480e-05
17:39659913 A G 1.801213 -1.0568e-05
17:39660741 T C 0.321226 1.6298e-05
17:39661366 C G 0.097680 -5.6546e-05
17:39663039 G A 1.898091 5.6916e-05
17:39665162 T G 0.141236 -8.7817e-06
17:39665672 C T 0.211251 -5.5529e-06
17:39669179 A G 0.041030 2.0478e-05
17:39677832 T C 0.168510 1.1991e-05
17:39682032 G T 1.249825 -1.8297e-05
17:39684410 A G 1.240000 -1.9100e-05
17:39689887 A G 0.043481 2.6753e-05
17:39691808 T C 0.037755 1.2348e-05
17:39694480 T C 0.309626 1.9320e-05
17:39701140 C T 0.048304 1.2575e-05
17:39706586 A G 0.501191 -1.0240e-06
17:39712739 A G 0.187138 -1.5901e-05
17:39727018 A G 1.105080 -1.7826e-05
17:39736083 C A 1.323352 1.6770e-05
17:39738752 T C 0.046055 6.3818e-06
17:39751283 A G 0.863646 1.1212e-06
17:39756889 T C 0.218006 2.6225e-07
17:39758639 G A 0.120972 1.8466e-05
17:39762074 A C 0.044306 2.0710e-05
17:39765714 C T 1.163745 4.5173e-07
17:39766504 G A 1.915138 3.0935e-06
17:39766857 T C 0.050460 3.9880e-05
17:39771360 A G 0.104639 6.2355e-05
17:39785045 G A 0.030543 1.5373e-05
17:39788384 A G 0.830399 1.5600e-05
17:39792251 C T 0.027414 1.9456e-05
17:39796553 G A 0.832217 8.0167e-07
17:39800190 T C 0.029115 1.4492e-05
17:39815757 T C 0.051527 7.5188e-07
17:39819959 A G 0.043874 -4.0806e-06
17:39822667 T C 0.315225 -9.0354e-06
17:39823687 G A 0.038888 -1.3606e-06
17:39823717 A G 0.061700 -2.7899e-06
17:39824484 A G 0.945778 2.7013e-05
17:39824539 A C 0.722449 -1.0720e-05
17:39829302 C A 0.037402 -1.3831e-05
17:39863431 A G 0.021442 -1.5060e-05
17:39863825 T C 0.113539 1.2857e-05
17:39863901 A G 1.038853 1.2351e-05
17:39866113 A G 0.123617 6.7838e-06
17:39871238 G T 0.025473 2.1281e-06
17:39871700 A G 1.755408 3.3617e-05
17:39881289 C G 1.756644 3.8084e-05
17:39881730 A C 1.737422 3.3605e-05
17:39883350 A G 0.464215 -2.9074e-05
17:39883559 A G 0.827361 -1.0356e-05
17:39883672 A G 0.783062 -7.3305e-06
17:39884065 A C 0.792241 8.5189e-06
17:39884246 A G 1.649665 -4.5505e-06
17:39890715 T A 1.649201 -2.7120e-06
17:39890876 C T 1.036233 -7.6158e-06
17:39897264 T A 1.651726 -6.9506e-07
17:39897508 C T 0.577436 -7.7188e-06
17:39902271 C T 1.448843 1.6512e-05
17:39907129 T C 1.031264 -1.8868e-05
17:39909018 T C 1.491162 4.3903e-05
17:39911143 A G 0.050911 1.9286e-05
17:39911373 T C 0.040284 -1.4387e-05
17:39912145 A T 1.491204 4.6689e-05
17:39915764 G C 1.457100 1.6880e-05
17:39920321 A G 0.105061 1.1566e-05
17:39922414 C G 1.453461 -3.8040e-05
17:39923960 C T 1.640739 -2.6700e-06
17:39925713 T C 0.097819 1.7529e-05
17:39930023 T C 0.041443 4.7282e-05
17:39938469 T C 1.185340 -4.8432e-05
17:39940637 T C 0.027323 1.0129e-05
17:39943065 T C 0.451790 3.6678e-05
17:39948402 G A 0.026294 2.9028e-05
17:39963355 T C 0.192747 -8.4958e-05
17:39967442 C T 0.691883 1.2895e-05
17:39970273 A G 0.026291 -1.4634e-05
17:39973065 G A 1.733962 1.5437e-05
17:39974642 G A 0.077773 -1.0829e-05
17:39983820 A G 1.484732 6.2551e-05
17:39984363 A C 0.052206 -4.3043e-05
17:39988601 T C 1.483067 6.1700e-05
17:39991801 G T 0.325706 -7.3999e-05
17:40001580 C T 0.020734 1.9240e-05
17:40010070 A G 0.048022 -2.0377e-05
17:40017491 A G 0.422324 4.3458e-05
17:40025453 C T 1.502178 5.2337e-05
17:40026218 C T 0.106450 1.8217e-05
17:40034781 A C 1.831357 -2.8986e-07
17:40038268 T C 0.025564 -1.6744e-06
17:40038910 C T 0.037441 -2.1365e-05
17:40048613 G A 1.831723 6.0097e-06
17:40051120 G C 1.881034 7.9996e-06
17:40052999 T C 0.025733 -5.0990e-06
17:40061354 T G 0.132293 2.2447e-05
17:40062719 C T 0.328007 -5.4283e-05
17:40065774 G T 0.251415 -5.2798e-05
17:40073869 A G 0.072547 -5.9509e-06
17:40086986 T C 0.081717 4.6078e-05
17:40091167 T C 0.028716 4.3577e-05
17:40106335 G A 0.022753 -9.0697e-08
17:40107809 A C 0.403362 4.9767e-05
17:40113010 A G 0.035305 1.1463e-05
17:40113631 T C 0.107378 2.2678e-05
17:40113960 A C 1.830474 2.1025e-06
17:40125864 A G 0.657932 1.2392e-06
17:40140693 A C 0.051949 -3.1081e-05
17:40142121 T C 1.030069 -3.6314e-05
17:40146970 A G 1.705068 8.3451e-06
17:40154777 A G 1.868723 1.3601e-05
17:40157157 G C 1.950475 -1.4658e-05
17:40174305 C T 0.153453 -1.4509e-06
17:40178215 A G 1.893686 1.8887e-05
17:40189830 T C 0.172749 -1.1407e-05
17:40205066 G A 1.704565 -1.2635e-06
17:40213963 A G 1.701670 2.0923e-06
17:40215747 C A 0.368456 2.4704e-05
17:40215785 C T 1.355327 -1.9741e-05
17:40217435 C T 0.048668 -6.2854e-07
17:40219289 T C 0.028700 5.6658e-06
17:40226281 A G 0.142807 5.9836e-06
17:40226780 G C 0.301102 2.8626e-05
17:40228273 T C 0.031864 4.7087e-05
17:40229530 C T 0.108096 -5.4370e-06
17:40239395 T C 0.068146 2.2582e-05
17:40239619 C T 1.115032 3.4924e-05
17:40246383 T C 0.043101 1.6061e-05
17:40248644 T C 0.075349 3.0108e-06
17:40248964 A G 0.087579 -1.6841e-05
17:40249861 C T 0.130917 4.5945e-06
17:40254065 T C 0.042209 5.4985e-06
17:40257055 C T 0.092493 -1.0315e-06
17:40257163 C T 0.341075 4.9360e-06
17:40261284 A G 0.408572 9.5465e-06
17:40263458 C T 0.103438 1.3359e-05
17:40266939 A G 0.153774 -3.1846e-05
17:40268416 G A 0.357787 1.7053e-05
17:40280291 A G 0.331022 1.7664e-05
17:40288062 A G 0.453007 2.1943e-05
17:40291283 A G 0.032247 6.3650e-05
17:40308385 G A 0.045179 -2.4443e-06
17:40314498 G A 0.227117 -7.7951e-06
17:40322252 C T 0.182039 -1.4605e-05
17:40324798 T C 0.052758 -9.1908e-06
17:40332156 T G 0.028222 -1.0499e-05
17:40341909 A G 0.115448 -6.6844e-06
17:40342399 C G 0.083814 2.1564e-05
17:40344516 G A 0.021121 9.7611e-06
17:40356360 G T 0.126396 6.1993e-06
17:40363689 T C 0.045344 1.4652e-05
17:40366653 C T 0.177060 -5.3558e-05
17:40375881 T G 0.347943 -4.8739e-05
17:40378517 C G 0.044351 -3.3386e-05
17:40380203 A G 0.045883 -3.0017e-06
17:40394090 T C 0.217457 -7.3089e-06
17:40394367 T C 0.024902 2.1880e-05
17:40400712 A C 0.060681 2.0475e-05
17:40424508 T C 0.131904 -6.2968e-05
17:40427147 A G 0.613312 8.8318e-06
17:40448844 A G 0.613253 9.8905e-06
17:40454281 C T 0.215237 9.2106e-05
17:40456052 G T 0.036188 1.1898e-05
17:40464104 A G 0.040807 6.0601e-06
17:40476667 G C 0.170909 1.3467e-05
17:40498273 C T 0.698742 -2.0143e-05
17:40513732 C T 0.171029 1.8066e-04
17:40514723 C T 0.150769 1.1254e-05
17:40538979 T A 0.129869 -4.5464e-05
17:40542210 C G 1.486111 2.9561e-05
17:40543297 C T 0.069805 -6.5422e-05
17:40546917 G A 0.148078 1.8669e-05
17:40551185 G A 0.063917 2.2967e-05
17:40554849 A G 0.179660 -7.6687e-05
17:40555114 C A 1.815549 -1.0233e-05
17:40566240 C T 0.143644 -2.9350e-05
17:40570772 C A 0.519397 -9.4264e-06
17:40571284 C T 0.680705 -2.5444e-05
17:40579943 C T 0.114347 1.4432e-05
17:40585877 A G 1.823703 -3.3207e-05
17:40605624 T C 0.747663 -3.3356e-06
17:40629582 G A 0.065127 -3.9138e-05
17:40632729 T C 0.078633 -8.2226e-06
17:40679439 C T 0.143491 -2.7574e-05
17:40691305 A G 0.042955 2.9388e-05
17:40706596 T C 0.022296 -8.6303e-07
17:40717672 G C 0.122640 2.7161e-05
17:40725742 G A 0.032526 3.2033e-05
17:40728373 T C 0.062362 -1.6057e-05
17:40731435 T C 0.030391 2.2511e-05
17:40731661 C T 0.103545 -3.6783e-05
17:40737043 C G 1.136244 9.0613e-06
17:40756882 T C 0.159841 3.6470e-05
17:40757564 C A 1.135052 6.1084e-06
17:40759083 C G 0.025048 -6.9109e-06
17:40759937 G T 0.333700 -6.2364e-06
17:40770165 T C 0.048752 1.2486e-05
17:40772288 C T 0.572466 -1.4593e-05
17:40782083 G T 0.498945 -3.7829e-07
17:40795413 T G 0.041384 1.2916e-06
17:40797406 T G 0.761295 -9.9504e-07
17:40811781 T C 1.136851 2.1228e-06
17:40818584 T C 0.610355 -2.0323e-05
17:40818699 G A 1.142696 7.8686e-07
17:40822678 T C 0.241012 -6.7028e-06
17:40824339 A G 0.028086 -8.1878e-06
17:40834631 C G 1.140697 -1.3978e-06
17:40838753 G C 0.095466 -2.2356e-05
17:40841070 T C 0.105535 -2.4647e-05
17:40842084 A G 1.041469 -2.4970e-05
17:40843392 T G 0.141129 4.4726e-06
17:40861424 A G 1.197106 -4.5127e-05
17:40882366 T C 0.035240 2.2608e-06
17:40883541 G A 0.105152 6.6832e-05
17:40912760 G A 0.913379 3.1843e-05
17:40938261 A G 0.098904 -1.9053e-05
17:40943095 T C 0.049580 -2.7653e-06
17:40947694 T C 0.030397 4.4258e-06
17:40971770 T C 0.100838 6.1182e-06
17:40996656 G A 0.052199 1.0860e-05
17:40997461 A G 0.022442 -2.3610e-05
17:41004637 A G 0.217623 -6.4851e-05
17:41006078 G A 0.023110 -3.1847e-05
17:41028844 C T 0.053060 6.3825e-06
17:41029545 A G 0.075923 3.3454e-05
17:41034294 A G 0.022322 -2.6038e-05
17:41038924 A G 0.033854 -1.4217e-05
17:41043469 T G 0.041732 3.5831e-06
17:41046727 A G 0.292137 -2.6038e-05
17:41051983 G A 0.241032 -3.7121e-05
17:41056283 C T 0.029336 -2.6730e-05
17:41063466 C T 1.574953 -1.4232e-05
17:41064188 T G 0.047749 2.5300e-06
17:41064320 C T 0.136539 5.2370e-05
17:41071396 G A 1.432078 -3.3798e-05
17:41085683 G A 0.515119 -4.1599e-05
17:41131645 A C 0.179244 -6.1307e-05
17:41134334 G A 1.415638 1.0941e-04
17:41139295 A G 0.020419 -2.4997e-05
17:41143775 A G 0.042056 -8.9482e-06
17:41145826 A G 0.035730 -1.9870e-07
17:41146245 G A 0.404479 -4.1659e-05
17:41150021 G A 0.160792 4.9738e-05
17:41158533 G A 0.138363 -1.2131e-05
17:41167957 A C 1.417634 1.4927e-04
17:41172481 T G 0.636601 -3.0096e-05
17:41196363 T C 0.038830 2.4190e-05
17:41201364 C T 0.160490 -4.1920e-05
17:41204856 A G 0.416313 -1.7828e-06
17:41222975 T C 0.021111 -4.3869e-06
17:41244429 T C 0.049541 -1.8791e-05
17:41245466 A G 0.651285 -4.0300e-05
17:41246481 C T 0.122543 -8.5065e-06
17:41247055 T C 0.059460 -3.0089e-05
17:41254723 A G 0.038216 2.5736e-05
17:41266997 T C 0.096268 -4.8913e-05
17:41280762 C T 0.024623 -5.8255e-06
17:41291953 G C 0.655673 -3.7506e-05
17:41307101 C T 0.495780 -1.5133e-05
17:41327791 G A 0.032199 4.2945e-06
17:41341027 A C 0.075336 1.4685e-05
17:41353410 G A 0.337456 1.8057e-05
17:41419656 T C 0.663755 -3.0773e-05
17:41422469 A G 0.109144 3.2783e-05
17:41424395 T G 0.159837 -3.4137e-05
17:41426980 T G 0.039216 3.8977e-06
17:41435270 T G 0.034880 -1.2153e-05
17:41445325 G A 0.480350 3.7479e-05
17:41448680 A G 0.056705 -9.0582e-06
17:41454709 C G 0.178884 -1.6891e-05
17:41463821 C G 0.416190 7.2436e-06
17:41469457 C A 0.126331 1.6187e-05
17:41470683 G A 1.221583 1.6083e-05
17:41476843 T C 0.451442 1.4684e-05
17:41485022 A G 0.659110 4.8722e-06
17:41487451 A G 0.111144 -1.8331e-06
17:41488380 G A 0.020011 -2.4332e-05
17:41502805 A G 0.034052 2.4797e-05
17:41503598 G A 0.706133 4.0493e-06
17:41511293 T C 1.112870 1.4736e-05
17:41521201 C T 0.042874 -2.0287e-06
17:41524217 T C 0.115831 3.1129e-06
17:41524963 C T 1.723297 3.9807e-05
17:41532424 C T 0.310194 8.3563e-06
17:41533830 T A 0.501577 5.5619e-06
17:41544329 C A 0.032043 2.9821e-06
17:41573527 T C 0.114841 1.4045e-05
17:41582284 G A 0.484258 4.0133e-05
17:41585657 A G 1.026824 3.7034e-06
17:41592920 T C 0.038716 -4.3465e-05
17:41606033 A G 0.029589 2.6586e-07
17:41610270 T A 0.020309 6.5648e-06
17:41611019 A G 0.040501 -1.1560e-05
17:41618244 A G 0.043919 2.0531e-06
17:41624765 T C 0.082558 2.8761e-05
17:41625224 G C 0.027963 5.6195e-06
17:41627530 A G 0.616684 5.0577e-05
17:41629649 C T 0.195009 2.6289e-05
17:41650012 G A 0.619505 4.5002e-05
17:41652878 C T 1.050258 3.2511e-06
17:41653122 C G 0.116431 4.0027e-05
17:41655200 C T 0.196830 1.5523e-05
17:41661590 T C 0.040901 2.2526e-06
17:41667507 A G 0.023308 2.0286e-06
17:41673192 C A 0.039791 1.9512e-06
17:41673990 C T 1.096223 1.9515e-05
17:41674976 G A 1.401129 -6.8749e-06
17:41678009 A G 0.054653 -2.0645e-05
17:41682425 G A 1.452770 -7.4883e-06
17:41682852 C G 0.514752 1.1674e-05
17:41687016 G A 1.747777 -1.8859e-05
17:41689963 T C 0.273714 1.8912e-05
17:41690304 A C 0.195584 8.3765e-06
17:41695496 A G 0.053504 1.6013e-05
17:41705798 T C 0.075939 3.8361e-05
17:41705947 A G 0.048035 1.5710e-05
17:41709508 A G 0.571830 -1.8273e-06
17:41714118 G A 0.081100 -4.3026e-08
17:41724658 C A 0.411223 4.8478e-05
17:41727216 T C 0.092487 6.3767e-06
17:41728870 T C 0.046850 -2.1002e-05
17:41729227 G T 0.072012 3.5920e-05
17:41738823 A G 0.205509 2.0413e-05
17:41740041 C T 0.203484 1.6577e-05
17:41746847 T C 0.411882 2.6165e-05
17:41748964 C G 0.092431 -3.3879e-05
17:41757610 G C 0.101640 -1.4676e-05
17:41760775 A G 0.124202 -2.0360e-05
17:41764918 T C 0.122468 1.2449e-05
17:41768051 C A 0.390382 5.2979e-06
17:41769420 A G 0.077835 -3.3818e-05
17:41773814 C T 0.781290 -3.0083e-05
17:41776943 C A 0.068133 1.3707e-05
17:41780484 A G 0.753531 -4.1232e-05
17:41784403 T C 0.045175 -5.1344e-06
17:41796933 A C 0.122767 -1.4393e-05
17:41803431 C T 0.022549 1.4522e-06
17:41807331 C T 1.279511 -3.6338e-05
17:41816956 T C 0.086008 -4.1297e-07
17:41824639 A G 0.722764 6.2862e-06
17:41826839 C G 0.165531 -3.0150e-05
17:41836082 T C 0.033770 3.7462e-06
17:41836456 A G 0.117181 3.1696e-06
17:41837660 C T 0.132511 -9.2091e-06
17:41839323 A G 1.847148 5.3428e-06
17:41840849 T C 0.058078 6.0895e-06
17:41843029 C A 1.426745 2.6799e-05
17:41858026 T G 0.151953 -2.3818e-06
17:41879074 C T 0.206814 1.1572e-05
17:41879544 G A 0.427313 -1.5967e-05
17:41881450 T C 0.047159 -4.1315e-05
17:41885771 C A 0.036665 1.0545e-05
17:41902083 G A 0.098751 7.3534e-06
17:41912024 G T 1.792592 1.2968e-05
17:41926126 T C 0.063949 1.7783e-05
17:41926542 A G 0.048678 -3.8483e-06
17:41930093 A G 0.613893 -2.4923e-06
17:41935629 G A 0.334219 -6.6467e-05
17:41936553 A G 0.086965 8.4901e-06
17:41939212 C T 0.026811 5.9649e-06
17:41955315 A G 0.037171 1.1445e-05
17:41965831 A G 1.734183 -6.0844e-06
17:41969301 C A 0.343986 -3.3981e-05
17:41973872 A G 0.027882 2.9105e-06
17:41976736 T C 1.723056 -1.1183e-05
17:41978541 T C 0.028174 -1.7831e-05
17:41981241 G T 0.089487 -3.5913e-06
17:41981300 C T 0.693364 5.7337e-05
17:41984550 A G 0.028583 3.7916e-06
17:41988992 T C 1.017362 -7.9957e-05
17:41993873 T C 0.307165 -2.1407e-05
17:41994696 A G 0.122446 -1.1409e-05
17:41999943 A G 0.027174 2.8470e-05
17:42007482 G A 0.707762 5.2007e-05
17:42010991 C G 0.131725 1.9514e-05
17:42011535 T C 0.914878 -3.5431e-05
17:42012821 A G 0.108252 1.1437e-05
17:42016521 C T 0.048512 -5.8985e-06
17:42023811 G A 1.533202 -1.3151e-06
17:42027330 G C 0.218256 3.8718e-06
17:42051615 A G 0.046500 3.7378e-05
17:42051767 A G 0.176956 -1.7997e-06
17:42055918 A G 0.079659 -3.2027e-05
17:42058536 A G 0.095667 -1.3676e-04
17:42059543 T C 0.034646 2.8646e-06
17:42061761 A G 1.258524 -5.1876e-05
17:42065275 A G 1.793329 1.9046e-05
17:42067036 C T 1.889678 -2.6825e-06
17:42074901 A G 0.088403 -3.4686e-05
17:42076367 C G 0.136490 2.3667e-05
17:42088853 A G 1.890155 1.0365e-05
17:42091213 G A 1.686505 4.3638e-06
17:42095884 C T 1.852769 3.6550e-06
17:42101720 A G 0.416972 8.6224e-05
17:42111834 T C 0.104113 -9.4555e-05
17:42152103 A G 0.132511 -4.8347e-05
17:42154470 G A 1.102256 -2.2640e-05
17:42158310 G T 1.560849 2.3813e-05
17:42160711 A G 0.036632 -2.4097e-06
17:42180550 T A 0.064998 -2.8838e-05
17:42182267 G A 1.475588 4.7377e-05
17:42185520 A G 0.098316 3.8283e-05
17:42191042 T C 0.047003 1.5678e-05
17:42193185 C G 1.593382 1.5339e-05
17:42193897 T C 0.182607 -4.9122e-05
17:42207970 A G 0.047704 -3.7795e-05
17:42209821 A G 0.025051 -1.1318e-05
17:42224023 G A 0.072986 3.9527e-06
17:42225547 C A 0.583385 -5.1281e-05
17:42238737 C A 0.041060 -4.5897e-05
17:42254011 G C 0.582652 -5.4028e-05
17:42259463 A G 1.138262 1.1909e-05
17:42271058 T C 0.058350 3.5993e-05
17:42277679 C T 0.074550 -6.6728e-08
17:42281051 A G 0.030147 -1.1619e-05
17:42281493 G A 0.174771 -3.9496e-06
17:42284294 T C 0.076991 4.5564e-08
17:42287433 T C 0.055241 5.1915e-06
17:42290860 A G 0.067169 -4.1675e-06
17:42292696 A G 0.032793 4.1394e-05
17:42299300 G A 0.343233 6.3042e-05
17:42305699 A G 0.678485 -1.1052e-06
17:42327418 A G 0.042183 2.2257e-05
17:42333071 T C 0.040596 -6.4545e-06
17:42335135 T C 0.160224 3.0973e-05
17:42336424 A G 0.044137 1.8916e-05
17:42338482 A G 0.183584 -7.0576e-06
17:42338945 C T 0.044870 1.2395e-05
17:42338993 T C 0.035698 3.5251e-05
17:42338998 G T 0.087511 -6.3648e-05
17:42339303 T G 1.416826 3.7066e-06
17:42344422 A G 0.022286 -3.7006e-05
17:42344552 A C 0.046237 -1.5614e-05
17:42348725 T C 0.272747 1.4772e-05
17:42355095 G A 0.071733 -6.9389e-05
17:42357986 T C 0.039089 -5.5003e-06
17:42359168 A C 0.602630 -1.7062e-05
17:42366577 G C 0.753596 -2.3759e-05
17:42369725 A G 0.090361 -2.5999e-05
17:42371127 A G 0.085524 -1.3068e-05
17:42371414 T C 0.029014 1.2817e-06
17:42374234 T C 0.036441 1.1161e-05
17:42374666 T C 0.033234 8.9063e-06
17:42385645 A G 0.170110 -3.7181e-05
17:42392622 C T 0.715286 -1.5747e-05
17:42393494 T C 0.539158 3.3724e-06
17:42393999 A G 0.024772 2.4913e-05
17:42395240 T G 0.073395 -3.6803e-05
17:42396896 T C 0.191079 2.8971e-05
17:42398052 G A 0.745190 -1.6002e-05
17:42398802 A G 0.187125 1.0437e-05
17:42398997 T C 0.048817 1.3751e-05
17:42418967 A G 0.792537 -1.6459e-05
17:42420650 T C 0.134978 -2.2434e-05
17:42432774 A G 0.079458 -9.0144e-06
17:42436220 A G 0.184730 -4.5660e-05
17:42437000 A G 0.130982 -2.4244e-05
17:42439469 A G 0.074245 7.7956e-07
17:42443784 C T 0.773217 -2.6095e-05
17:42463054 C G 0.026587 -1.5148e-05
17:42464604 C G 0.027041 -1.6663e-05
17:42468139 A G 0.112429 1.2803e-05
17:42472588 T C 1.250402 3.9714e-05
17:42475557 T C 0.092399 -1.2532e-05
17:42477385 C T 0.024746 1.6717e-05
17:42482072 C T 0.031063 -2.8970e-05
17:42482291 A G 1.028343 3.1939e-05
17:42486768 G A 0.123747 3.6967e-06
17:42506728 C T 0.140518 2.6307e-05
17:42519616 T C 0.055585 -9.3760e-06
17:42528762 C A 0.117544 1.8383e-05
17:42546955 T C 0.124513 2.7899e-05
17:42555485 G A 1.360819 6.7853e-05
17:42567121 C T 0.076050 4.2327e-06
17:42572299 T C 0.025652 -2.0848e-05
17:42573761 A G 0.024668 1.9672e-05
17:42607368 T C 0.597212 -3.3437e-05
17:42624404 A G 0.884023 7.6759e-05
17:42626949 C T 1.479843 2.6335e-05
17:42635716 C T 0.083655 1.0055e-05
17:42637488 T C 0.215526 -4.2142e-06
17:42639174 T C 0.040164 -2.5319e-05
17:42650933 C T 1.338627 -3.3982e-06
17:42657323 G A 1.410418 2.0236e-06
17:42660868 C T 1.734203 -6.8559e-06
17:42662191 T C 0.324154 -1.6473e-06
17:42670778 G A 1.104499 -5.3109e-06
17:42672663 C T 0.272799 -2.8820e-05
17:42697809 G T 0.687739 1.1853e-05
17:42700120 A G 0.412457 -2.6671e-06
17:42702227 T G 1.805254 -1.0626e-05
17:42704830 A C 0.046993 1.7351e-05
17:42719228 A G 0.277778 1.9416e-05
17:42728320 A G 0.884822 9.2870e-06
17:42741461 A G 0.061976 1.1181e-05
17:42744210 T A 0.054952 1.3943e-05
17:42744238 C A 0.401369 -2.3138e-06
17:42745180 G A 0.022546 4.9934e-05
17:42753873 G A 0.196372 2.8266e-06
17:42754777 T C 0.920159 -1.3820e-05
17:42762718 T A 0.037480 1.7285e-05
17:42769457 A G 0.044039 7.4240e-06
17:42770743 A G 0.067594 4.7142e-06
17:42785311 C T 0.083285 -2.5812e-07
17:42786711 A G 0.035409 4.7512e-06
17:42796045 A G 0.035198 5.7610e-06
17:42800414 T C 0.177751 -2.9674e-05
17:42804136 C T 0.043131 -1.5498e-05
17:42814955 A G 0.168699 -1.3397e-05
17:42823211 T G 1.453887 -7.6510e-06
17:42835129 C T 0.294779 1.1314e-05
17:42841978 A G 0.064014 2.0259e-05
17:42846331 T G 0.077919 -1.5989e-06
17:42851074 A G 0.079123 2.4080e-05
17:42854610 C T 1.205094 4.9940e-06
17:42855746 G A 0.088910 -1.3939e-05
17:42865459 T C 0.877314 7.3648e-06
17:42872361 T C 0.686538 -1.8215e-05
17:42872579 A C 1.787892 -6.9360e-06
17:42874450 C A 0.265204 6.1213e-06
17:42876111 G C 0.086612 -2.2413e-05
17:42884957 T A 0.343321 2.2168e-05
17:42896377 C T 1.535659 -7.1025e-06
17:42923398 T C 0.783539 3.2642e-05
17:42923432 G A 1.281611 2.9218e-05
17:42925559 T C 1.267430 2.6388e-05
17:42925608 T C 0.027921 -8.5670e-06
17:42934415 C T 0.034162 -1.9664e-06
17:42935059 C T 0.405228 -1.7988e-06
17:42940657 C T 0.081636 -5.4342e-06
17:42954781 C A 0.035311 -5.2388e-06
17:42962808 T C 0.231145 -1.2456e-07
17:42976338 T C 0.056666 1.4399e-05
17:42981104 C T 0.696944 3.4054e-05
17:42981654 G A 0.633764 3.1228e-05
17:42984085 T C 0.026061 -6.3620e-05
17:42985772 T C 0.474472 -7.7985e-06
17:42987512 A G 0.057013 1.1644e-05
17:42987523 A G 0.327965 3.0082e-05
17:42987524 C T 0.550206 3.4442e-05
17:42989063 T C 0.083570 4.7201e-07
17:42991449 T C 0.041978 1.0617e-05
17:42994147 A G 0.049223 1.5279e-05
17:42995066 G A 0.030381 -2.6854e-05
17:43000481 T C 0.085966 -1.3179e-05
17:43003484 C T 0.540245 9.9456e-07
17:43005128 T C 0.033231 3.2893e-06
17:43008446 T C 0.096784 1.6079e-05
17:43008970 C T 0.181266 -1.6088e-05
17:43009886 A G 0.815530 2.2181e-05
17:43015872 C A 0.042832 2.0880e-05
17:43028573 A G 0.055010 -1.0455e-06
17:43036079 T C 0.097083 1.7011e-05
17:43040094 A T 0.599439 2.5248e-05
17:43041806 C T 1.085489 -7.5863e-06
17:43054377 A G 0.079721 -2.7916e-05
17:43056905 T G 0.070655 1.0986e-06
17:43058742 C T 1.295325 -1.2018e-05
17:43059071 A G 0.578971 -3.8949e-06
17:43060255 T C 0.474475 6.3515e-05
17:43061270 C T 0.089604 5.2901e-06
17:43068547 C T 0.092519 -1.1645e-06
17:43068628 A G 1.389447 -3.5128e-05
17:43069017 A C 0.039109 -2.7090e-05
17:43070257 A G 0.195759 -1.1996e-05
17:43071792 C T 0.022127 7.0408e-06
17:43073296 T C 0.087715 8.0250e-06
17:43073430 T C 0.103023 -1.0144e-05
17:43087376 A G 0.359440 -1.8442e-05
17:43093282 A C 0.069065 1.7212e-05
17:43093949 A C 0.058399 -8.5328e-06
17:43114333 T C 0.152359 -4.5442e-06
17:43116313 T C 0.517833 1.4545e-05
17:43116679 A G 0.085729 4.1513e-05
17:43120669 G C 0.130463 6.2117e-05
17:43122245 T C 0.406303 -4.6647e-06
17:43131480 T A 1.259913 -4.9630e-05
17:43136303 C T 1.259098 -4.6955e-05
17:43141634 T C 1.101390 -4.0024e-05
17:43147351 T C 0.459836 -1.0349e-05
17:43148510 A G 0.246371 -1.5131e-05
17:43155379 A C 0.257732 -1.6178e-05
17:43165185 C T 1.166254 -5.7291e-05
17:43170907 T C 1.893082 -4.7090e-05
17:43171154 T C 0.430335 -4.6318e-05
17:43179674 G A 0.139476 -4.3977e-06
17:43183108 A G 0.694629 6.4838e-05
17:43190322 C T 0.029027 -3.6336e-05
17:43190846 A G 0.085310 -5.1887e-06
17:43195205 T C 0.111192 -1.9279e-05
17:43195981 C T 0.535824 3.6757e-05
17:43199904 G A 0.999864 -1.9146e-05
17:43201309 A G 0.035769 1.2185e-05
17:43207030 T C 0.168789 7.6674e-06
17:43208121 T A 0.536373 6.6762e-05
17:43212963 T G 1.036405 7.8766e-06
17:43216281 T C 0.680620 7.9310e-05
17:43216472 G A 0.128908 1.1250e-05
17:43219912 G A 0.175015 6.8907e-06
17:43227214 C T 0.507157 5.7759e-05
17:43248581 T C 0.362140 1.2867e-05
17:43253551 A G 0.230126 2.7552e-06
17:43268267 T C 1.349812 -2.5891e-05
17:43274524 A G 0.021835 -3.1667e-05
17:43287642 T G 0.883894 -4.2290e-05
17:43289122 G A 0.157400 -1.8318e-06
17:43294383 A G 0.045416 2.9995e-05
17:43298388 G A 1.396374 -1.3293e-05
17:43312893 G A 0.371258 2.4802e-05
17:43317574 A G 0.296454 2.4250e-05
17:43333125 T C 0.941027 -1.4940e-05
17:43334649 A C 1.018738 -1.1277e-05
17:43335567 T G 0.043501 8.0255e-06
17:43336687 C G 1.400428 9.5603e-06
17:43340631 T C 0.104691 8.2406e-06
17:43342141 C G 1.451254 1.2956e-05
17:43364638 T C 0.022552 -3.0324e-05
17:43365392 A G 0.246186 1.4771e-05
17:43368600 T C 0.112883 1.6504e-06
17:43370481 T C 0.511737 2.2692e-05
17:43383100 G A 0.856262 4.3075e-05
17:43395013 C T 0.042773 5.4241e-05
17:43395255 G T 0.025132 -1.8175e-05
17:43398618 A G 0.100874 1.1705e-05
17:43403005 C T 1.237452 -3.0786e-05
17:43410053 A G 0.025986 1.7089e-05
17:43411574 G A 0.123413 -1.7098e-05
17:43413451 G A 1.457671 -2.8625e-05
17:43417273 T G 0.217104 2.3382e-05
17:43417458 A G 0.051346 -1.0942e-05
17:43419848 G A 0.022458 2.3149e-05
17:43423890 C T 0.194435 -2.8025e-06
17:43424018 A G 0.099355 -1.8811e-05
17:43430696 G A 0.690572 -8.9290e-06
17:43456769 T C 0.792777 -1.1266e-05
17:43459697 T C 0.958113 -3.2383e-05
17:43461460 G A 0.933753 8.8545e-06
17:43462127 A C 0.044578 7.3276e-06
17:43470156 A G 0.561590 1.8561e-05
17:43472507 G A 0.520056 4.5823e-05
17:43482264 T C 0.109427 -1.7246e-05
17:43501182 T C 0.648870 -4.3250e-05
17:43504466 T C 0.080617 5.5309e-05
17:43508223 T G 0.372348 -4.6080e-06
17:43516738 C A 1.479522 -1.4994e-05
17:43546853 A G 1.150246 -3.7347e-05
17:43555253 G A 0.371994 -7.2977e-06
17:43572896 G T 0.456136 -1.0304e-05
17:43584936 G C 0.037041 3.3611e-05
17:43659975 C T 0.429478 -4.7367e-06
17:43703798 T C 0.041579 -3.8848e-05
17:43719143 G A 0.455146 -8.3267e-06
17:43728376 A G 1.482531 5.1779e-06
17:43733264 T C 1.936518 -5.2830e-06
17:43744347 A G 0.062771 -3.4352e-05
17:43749694 C T 0.040634 1.1234e-05
17:43751913 A G 1.505167 4.1036e-06
17:43752305 G C 0.038333 4.0337e-06
17:43757579 C A 0.224050 2.2689e-05
17:43761751 A G 0.023036 -1.6212e-06
17:43763292 T G 0.031079 2.6116e-05
17:43767804 G A 0.076027 2.8625e-05
17:43783175 T C 0.147085 -1.3744e-05
17:43784625 A G 0.063083 -1.5831e-05
17:43796179 C T 1.919153 -2.2531e-05
17:43798308 A G 0.136506 1.8689e-06
17:43805194 G T 1.076144 1.9072e-05
17:43811260 A G 1.092824 -1.6283e-05
17:43813186 A G 0.809506 5.2292e-07
17:43818196 C A 0.090283 3.6348e-05
17:43829558 G A 0.108638 -4.1008e-05
17:43857223 G C 0.059097 3.6955e-06
17:43857811 A C 0.022659 8.0614e-06
17:43858705 A C 0.289414 -3.6271e-06
17:43859106 C A 0.912642 -3.0901e-06
17:43865871 A G 0.308405 -7.5029e-06
17:43869277 G T 0.042254 -1.9450e-05
17:43879911 C A 0.177466 -1.4544e-05
17:43884402 T C 0.087335 3.7749e-05
17:43888447 A G 0.033542 3.2872e-05
17:43891633 C T 1.790079 -2.2415e-05
17:43901665 C T 0.095947 3.3467e-06
17:43903402 T C 0.040180 2.3239e-05
17:43916189 A G 0.070051 -1.5467e-05
17:43922640 A G 0.136695 3.3656e-05
17:43923180 A G 1.124523 -2.5716e-05
17:43923898 G A 1.800898 8.7625e-06
17:43924412 C T 1.726273 -1.5015e-05
17:43925297 T C 0.529453 1.2222e-05
17:43930200 C T 0.149013 2.7078e-05
17:43934387 A G 0.261198 8.8201e-07
17:43945088 T C 0.082463 6.1269e-06
17:43953502 G A 0.380223 1.0999e-05
17:43968246 C T 0.035058 -8.5936e-06
17:43976235 G A 1.390924 2.4566e-05
17:43976684 C T 0.678430 -6.4673e-06
17:43989313 C T 0.054381 -1.5713e-05
17:43994763 G A 0.187917 -3.8634e-06
17:43998278 T C 0.054043 1.6253e-07
17:44004924 G A 0.112870 1.7013e-05
17:44019712 A G 0.766976 3.1583e-05
17:44030670 A G 0.026807 2.0353e-05
17:44031385 T C 0.046607 -4.9498e-06
17:44038785 G A 0.443552 -5.1116e-06
17:44044058 A C 0.027995 7.0640e-06
17:44054696 A G 1.186999 -1.7997e-05
17:44060492 A G 0.116850 1.2765e-05
17:44067382 C T 0.389142 9.3124e-06
17:44071851 A G 0.827744 -2.3820e-06
17:44072799 T C 0.088131 3.3667e-05
17:44073122 A G 0.067516 2.3458e-05
17:44078618 C T 0.081892 -6.4054e-06
17:44081064 G A 0.454708 -1.2110e-05
17:44081268 A G 0.244745 4.2535e-05
17:44083297 C T 0.214273 -8.8780e-07
17:44086267 G A 0.351958 1.9736e-05
17:44087500 G A 1.235946 8.4735e-05
17:44089281 A G 0.056013 -4.0609e-05
17:44103704 A G 0.055169 -1.9849e-05
17:44105727 A G 0.031079 2.1824e-07
17:44116843 A C 0.784367 -4.7656e-05
17:44127212 G A 0.022958 -1.0486e-06
17:44141223 T C 0.144861 -3.5524e-05
17:44147404 A C 0.364185 2.6589e-05
17:44159102 T C 0.453448 -1.1996e-05
17:44162230 A G 1.104467 2.0889e-05
17:44162309 T A 0.022364 1.0091e-05
17:44164583 T C 0.069308 -2.0002e-06
17:44182580 A G 0.054770 2.5886e-05
17:44202136 T C 0.112549 -6.8036e-06
17:44207665 G A 0.069227 -5.0500e-06
17:44229787 C A 0.031312 -1.8072e-05
17:44238217 T C 0.027268 1.0547e-05
17:44248848 A G 0.363052 2.7127e-05
17:44252598 C A 0.031666 -1.9772e-06
17:44275616 A G 0.069772 -2.5837e-06
17:44282481 A C 0.114415 -7.4745e-06
17:44333890 A G 0.447379 -8.1110e-06
17:44334419 T C 0.447690 -1.3700e-05
17:44792632 G C 0.046409 -1.8321e-05
17:44793283 T C 0.671821 5.4330e-05
17:44798551 A G 0.065377 -4.4941e-05
17:44800946 T C 0.478409 -1.6052e-05
17:44810652 T C 0.044744 -2.9942e-06
17:44814598 G A 0.045399 6.5178e-06
17:44828931 A G 0.434266 -1.1376e-05
17:44833217 A C 0.325647 4.1934e-05
17:44845538 T C 0.040544 3.7700e-06
17:44852612 C A 0.507222 -5.8124e-05
17:44855547 T C 0.093126 2.5145e-05
17:44856641 C G 1.565033 9.5055e-06
17:44857756 T C 0.044481 -1.2599e-05
17:44860458 T C 0.031481 -1.9574e-05
17:44862613 G A 1.525616 1.4421e-05
17:44863133 C T 0.496371 -8.4626e-06
17:44866196 G A 0.096716 1.7479e-05
17:44868049 T C 0.042816 -2.9237e-05
17:44869567 T C 0.651385 -4.6163e-05
17:44871725 C T 0.214903 -1.4368e-05
17:44872032 A G 0.064595 -1.1148e-05
17:44873995 C T 0.507926 5.3904e-05
17:44874065 T C 0.038220 4.1026e-06
17:44876583 G A 0.227338 1.3513e-05
17:44877342 T C 0.029362 6.6986e-06
17:44878268 C T 1.770617 3.1043e-07
17:44879350 A G 0.849871 4.1269e-05
17:44891899 A G 0.049668 1.1057e-05
17:44892950 G C 0.109040 7.4828e-06
17:44893221 G C 0.375675 -1.5736e-05
17:44901449 A G 1.282053 -2.7731e-05
17:44908300 G A 0.548769 1.7612e-05
17:44915265 A G 1.011127 -6.0539e-05
17:44915660 G A 0.281767 -8.6040e-05
17:44921929 C T 0.527667 6.8419e-06
17:44923447 A G 0.038116 -3.7528e-05
17:44923793 A G 0.202556 -1.1539e-05
17:44925643 A G 0.287853 2.5083e-06
17:44926208 A C 0.063505 2.2241e-05
17:44931399 T C 0.080198 -4.5706e-05
17:44944605 G A 0.096726 3.0261e-05
17:44947756 G A 0.582648 -5.7026e-07
17:44948923 A G 0.085330 -1.3108e-05
17:44949100 C G 0.217409 2.0999e-05
17:44949244 A G 0.049703 -9.0005e-06
17:44950122 C T 1.478139 2.1247e-05
17:44950253 A G 0.609988 1.6717e-06
17:44953205 C T 0.045334 -2.0342e-05
17:44954937 T C 0.048931 -7.8655e-06
17:44958022 T C 0.205733 -4.3591e-05
17:44970670 T C 0.042111 -1.6688e-05
17:44979705 C A 0.072077 -2.9431e-05
17:44987733 C A 1.970041 1.7111e-05
17:44987791 T G 1.244868 -6.3831e-05
17:44990284 C T 1.957447 -1.6724e-05
17:44996623 G A 0.256232 1.6320e-05
17:44998056 A G 0.050148 6.7842e-06
17:45000565 A C 0.049668 -2.0351e-05
17:45002540 G A 0.087731 1.6691e-07
17:45005095 T C 0.640242 5.7291e-05
17:45008570 A G 0.697645 3.0803e-05
17:45010552 A G 0.029511 -1.0943e-05
17:45010863 G A 0.034305 1.0295e-05
17:45013271 C T 0.294783 1.5217e-04
17:45019731 C T 0.964293 -3.3532e-05
17:45051129 G A 1.781897 2.3357e-05
17:45052241 A G 1.617252 -4.1207e-05
17:45055107 G A 0.272844 6.2662e-05
17:45056928 C T 0.898117 -7.6283e-05
17:45057826 A C 1.245849 -5.9036e-05
17:45059900 T C 0.021413 -1.2132e-05
17:45066365 T C 1.078247 -2.2076e-05
17:45071164 G A 0.164057 -2.8256e-05
17:45076183 G C 0.200719 -1.0103e-05
17:45078586 C T 1.495524 -8.0728e-05
17:45083252 T G 0.218012 -1.0243e-05
17:45104835 T C 0.263834 6.5722e-06
17:45139029 T C 1.922470 -1.4705e-05
17:45144509 C T 0.060408 -2.4242e-05
17:45146839 A G 0.211910 -2.0249e-05
17:45150375 A G 0.262792 1.1884e-05
17:45161468 T G 0.043286 2.0529e-05
17:45181499 A G 1.024512 -5.3357e-05
17:45203281 C T 0.029826 1.8044e-05
17:45209503 A G 0.190069 -4.2400e-05
17:45215743 C T 0.048444 5.7141e-05
17:45215865 T C 0.038619 -2.6807e-05
17:45217429 C T 0.827361 -1.1876e-05
17:45229812 C T 0.109547 -2.8350e-06
17:45252022 T C 0.065520 1.4642e-06
17:45253958 C T 0.147818 1.6542e-05
17:45256532 G A 0.238627 1.6215e-05
17:45261955 A G 0.191416 -6.8945e-06
17:45267212 C A 0.189371 -3.8411e-05
17:45267629 T C 0.129463 3.8585e-07
17:45274139 A G 0.129012 -1.3021e-05
17:45280028 T C 0.039865 -2.1171e-05
17:45280802 G T 0.125428 5.4293e-05
17:45281257 G T 0.430812 3.0304e-05
17:45282361 G A 0.035688 -1.9862e-05
17:45284787 G A 0.710060 -2.1641e-05
17:45301220 A G 0.056370 -5.4322e-05
17:45306864 C T 0.088702 8.9198e-06
17:45307359 A G 0.849004 1.6282e-05
17:45307928 G A 0.792481 -6.4118e-05
17:45308047 G A 0.665751 2.3851e-05
17:45308742 T C 0.099053 -3.6182e-06
17:45310291 A G 0.117473 1.4449e-05
17:45313193 C T 0.096232 8.6887e-06
17:45315486 G A 0.548863 3.3523e-05
17:45317499 C T 0.208408 7.2701e-06
17:45320514 T G 0.496290 -9.8455e-06
17:45329770 A G 0.325027 2.0516e-05
17:45333196 T C 0.045016 -1.4747e-05
17:45333743 G A 1.342318 1.5348e-05
17:45337337 G T 0.607567 1.4581e-05
17:45343399 A G 0.036545 -6.2711e-05
17:45349053 A G 0.067883 3.0280e-06
17:45357489 T C 0.215257 1.5649e-05
17:45360680 T C 0.076582 -1.0078e-05
17:45360730 C T 0.300739 4.2559e-06
17:45362645 A G 0.039878 -1.6671e-05
17:45368248 A G 0.044637 -2.4600e-06
17:45371897 T C 0.047957 3.6222e-05
17:45373571 C T 0.222781 -1.2735e-05
17:45388283 G A 0.131615 8.2045e-06
17:45393407 A G 1.288307 2.4165e-05
17:45404363 C T 0.043465 -3.4225e-05
17:45405144 A G 1.200816 3.2423e-05
17:45412629 T C 0.028988 3.3155e-05
17:45414622 G C 0.034039 -3.8396e-05
17:45419139 G A 0.434347 7.9675e-06
17:45425287 T C 0.105129 8.7764e-05
17:45438788 T C 0.021384 1.8022e-05
17:45447832 G A 0.106882 -1.7405e-05
17:45451894 A G 1.218795 -1.0738e-05
17:45452257 T A 0.034432 -1.6189e-05
17:45468842 T A 0.107852 -1.6920e-05
17:45502165 G A 0.108148 -1.6872e-05
17:45504870 T C 0.134195 -1.5568e-05
17:45505768 C T 0.039732 -6.5701e-06
17:45548320 T C 0.022571 -2.6788e-05
17:45550604 T C 0.109242 1.5765e-05
17:45695110 G A 0.032367 -2.0672e-06
17:45700138 C T 0.049275 4.9957e-06
17:45702280 C T 1.002220 2.3921e-05
17:45710040 G T 0.040021 -3.6911e-05
17:45720651 G A 0.026785 -3.6534e-06
17:45721010 C T 0.115100 7.9027e-06
17:45730168 G C 0.025304 1.2135e-05
17:45742034 C T 0.042517 -2.9173e-05
17:45759767 T C 0.464335 6.2797e-06
17:45768836 C T 1.030667 -1.3173e-05
17:45774072 C T 1.169137 -9.6083e-06
17:45785702 T C 0.033107 -2.6192e-05
17:45794706 G A 1.336121 -5.8531e-06
17:45796313 T C 0.030355 1.2017e-05
17:45799578 C T 0.552044 2.4256e-05
17:45805811 G A 0.266103 3.5521e-05
17:45808828 C T 0.513668 -1.7309e-05
17:45809424 C T 0.048827 2.0938e-05
17:45810919 G C 0.051940 -9.3700e-06
17:45811915 C T 0.038616 -3.3018e-06
17:45817367 A G 0.780348 6.5810e-06
17:45823035 A G 0.180163 -5.5719e-05
17:45823462 C T 0.118512 1.4779e-05
17:45825384 G A 0.097277 -7.1913e-06
17:45836727 A G 0.055773 2.7417e-05
17:45858836 T C 0.589484 -4.7590e-05
17:45860951 T C 0.177063 -7.7105e-05
17:45873200 G T 0.047311 -1.8605e-05
17:45880185 T C 0.385133 3.0950e-06
17:45880748 T C 0.452277 -9.2757e-06
17:45881197 C G 0.286230 -4.8461e-06
17:45882243 A G 0.045646 -2.6677e-05
17:45884486 A G 0.042744 -1.2285e-05
17:45885756 T C 1.138571 -1.2620e-05
17:45889349 A G 0.102558 -6.1580e-06
17:45891419 A G 0.026596 -1.1433e-05
17:45892859 C A 0.250880 -3.6291e-05
17:45892879 A G 0.027456 -2.7837e-05
17:45895317 A G 0.788213 1.5523e-05
17:45909183 G T 0.783101 1.2558e-05
17:45912302 T C 0.316481 -2.3550e-05
17:45912672 T C 0.050125 -5.0620e-05
17:45914403 A G 0.021617 2.4661e-05
17:45915766 C T 0.045607 5.0234e-08
17:45915788 C T 1.959908 -2.5595e-05
17:45917605 C T 0.073979 5.0399e-05
17:45917703 T C 0.058688 2.9844e-06
17:45930197 C T 0.041845 -2.2519e-05
17:45930822 A G 1.168192 -1.0235e-05
17:45933642 T C 0.067026 -1.0689e-05
17:45933872 T G 0.039323 -3.1566e-05
17:45936072 C T 0.147513 1.4851e-05
17:45944894 A G 0.073602 -1.8449e-05
17:45949659 T C 0.042066 2.3401e-05
17:45957591 G T 0.312972 1.7377e-05
17:45959996 T C 1.977526 -1.3365e-05
17:45960746 G A 0.139509 -4.2952e-06
17:45969328 T C 0.084284 -3.0226e-05
17:45991240 T C 0.605217 -1.1795e-05
17:46000406 C T 0.306010 -4.1416e-05
17:46010380 C G 0.587806 -1.5200e-05
17:46015969 C T 0.847180 1.8151e-05
17:46020698 T C 0.337517 1.7148e-05
17:46022065 A G 0.137568 -1.3874e-06
17:46027852 A G 0.138483 -3.4290e-06
17:46029089 T C 0.855911 -2.1568e-05
17:46042494 A G 0.112792 2.1907e-05
17:46052883 A G 0.070973 5.2929e-05
17:46055036 A G 0.415628 1.7038e-05
17:46059110 T C 0.060963 1.5511e-06
17:46060841 T C 0.460190 5.9486e-06
17:46065092 C A 1.481674 -4.8703e-05
17:46066526 G T 0.116691 4.3914e-07
17:46070227 A C 0.037963 1.5494e-05
17:46072228 T C 0.576352 -1.3223e-05
17:46073854 C T 0.027976 -2.3030e-05
17:46083872 C A 0.182224 -3.0580e-05
17:46098091 T C 0.127701 4.8518e-05
17:46103237 A C 0.141615 7.1129e-07
17:46104645 G A 0.068893 1.0360e-05
17:46109371 A G 0.443052 -6.0348e-06
17:46120325 C T 1.604970 9.9668e-06
17:46123004 A G 0.511049 -1.9642e-06
17:46123932 C T 0.256469 -2.5074e-05
17:46123983 A G 0.116194 3.4697e-05
17:46126373 A G 0.190085 -6.4653e-06
17:46134798 T C 0.066965 8.4519e-06
17:46136133 C G 0.190186 -8.0818e-06
17:46139167 G A 0.086686 -4.5213e-06
17:46139209 G T 1.632994 -5.1822e-05
17:46149737 C T 0.060152 -1.5307e-05
17:46164576 A G 0.072106 -1.4182e-05
17:46189542 T C 0.025713 -5.4961e-05
17:46229691 T C 1.808681 6.5031e-06
17:46230604 T C 0.061801 -1.6125e-05
17:46238276 G A 0.490522 -1.4312e-05
17:46246915 A C 0.037269 3.3500e-08
17:46250117 C G 0.061823 1.0788e-05
17:46251250 T C 0.039258 -1.0850e-05
17:46260674 C T 0.238458 -3.5643e-07
17:46261775 A G 1.632404 -4.5646e-05
17:46262171 T C 1.226984 -3.5102e-05
17:46266849 A G 0.068997 -1.4126e-05
17:46276933 C T 0.060671 8.0288e-06
17:46280232 T G 0.406218 4.3196e-07
17:46291721 T G 0.057571 2.9423e-05
17:46292923 T C 1.442205 -3.0578e-05
17:46328667 A G 0.432759 -3.0255e-06
17:46339195 C T 0.065186 2.3602e-05
17:46345760 G T 0.233820 -2.5138e-06
17:46357120 A G 0.539339 1.0991e-05
17:46380874 G T 0.049908 -4.2200e-05
17:46411500 G A 0.550615 1.3444e-05
17:46423113 G A 0.057523 -8.5683e-06
17:46430861 G A 1.094369 2.0620e-05
17:46448831 C T 0.095242 -9.3820e-06
17:46453967 T C 0.099822 -3.2806e-05
17:46455840 C A 0.364107 2.9480e-05
17:46458531 T C 0.047740 2.0523e-05
17:46460525 T C 0.176502 -2.7525e-05
17:46463909 A G 0.348917 -1.1597e-05
17:46474118 T G 0.106720 2.9381e-05
17:46500100 A G 0.429796 -7.6696e-06
17:46505687 T C 0.039197 -3.3136e-05
17:46508156 A G 0.074005 2.6597e-05
17:46512688 T G 0.715808 -8.4533e-06
17:46523974 G A 0.469431 -1.9429e-05
17:46524246 T C 0.113555 2.5150e-05
17:46527239 G A 0.044588 -2.1295e-05
17:46540006 G A 0.031731 1.5676e-05
17:46541672 C A 0.053851 -6.7459e-06
17:46548931 C T 0.123750 -2.3795e-05
17:46550116 T C 0.099978 2.4413e-05
17:46555268 G A 0.496611 5.6994e-05
17:46555343 C A 0.070298 -6.3214e-07
17:46555745 C T 0.097729 -1.1070e-05
17:46561452 C T 0.318562 -3.9383e-06
17:46567207 T C 0.170140 -1.8515e-05
17:46571866 C T 0.170422 -1.4141e-05
17:46572086 C A 0.035944 2.2370e-06
17:46574318 G A 1.603730 -1.1791e-06
17:46579232 T C 0.159727 1.0055e-05
17:46581184 C T 1.252214 6.8451e-06
17:46585890 C T 0.990655 3.8403e-06
17:46589265 G A 0.393855 3.0255e-06
17:46592125 G A 0.059376 1.3752e-05
17:46592179 A G 0.089974 2.5899e-05
17:46600513 C T 0.029495 -1.4249e-05
17:46605689 C T 0.030897 5.2351e-05
17:46607958 A T 0.392037 -4.4402e-06
17:46617019 G A 1.572401 5.8520e-06
17:46617364 T C 0.021517 -9.5235e-06
17:46618983 A G 0.217392 -1.5888e-05
17:46620288 A G 1.223407 1.7889e-05
17:46620725 A T 0.027190 -1.4359e-05
17:46623054 C G 0.114685 1.0911e-05
17:46629593 T G 1.403680 1.5072e-05
17:46640398 A G 0.039135 -2.4266e-05
17:46643657 G A 0.041881 3.6163e-05
17:46657862 C A 0.076728 4.3914e-06
17:46658475 T C 0.380213 7.7387e-06
17:46661292 A G 1.314232 -4.7417e-06
17:46663861 T C 0.102454 -5.2846e-06
17:46666483 A G 0.082489 -6.1875e-06
17:46667304 T C 1.044513 -4.3748e-05
17:46669430 T C 1.316682 -1.7267e-05
17:46673723 G T 1.167988 -3.6603e-05
17:46675426 T C 0.024529 -1.2210e-05
17:46679834 C T 0.133520 2.4502e-05
17:46682334 A G 0.081123 2.7881e-05
17:46684929 G A 0.496254 2.7822e-05
17:46688135 A G 0.049330 1.5398e-06
17:46688256 C T 1.825433 2.5144e-05
17:46688371 G A 0.049814 -2.2169e-06
17:46693683 T C 0.337219 1.7703e-05
17:46694734 A G 0.066234 1.3241e-05
17:46696416 G C 0.999747 -2.1075e-05
17:46700352 A G 0.023373 1.4914e-05
17:46703893 T C 0.138902 -2.5748e-05
17:46703923 T C 0.042959 1.1585e-05
17:46708650 A G 0.212728 6.3861e-06
17:46713327 G A 0.044594 -9.7196e-06
17:46715405 G A 0.111247 -2.7466e-06
17:46716595 A G 0.041832 -8.1251e-06
17:46718046 A G 0.024529 2.0248e-06
17:46720565 T C 0.554215 2.0578e-05
17:46733874 C A 0.069289 8.7526e-06
17:46735520 C T 1.959482 4.2824e-06
17:46745368 T C 0.041784 -7.6391e-06
17:46748245 C T 0.025824 1.5969e-05
17:46753887 C A 0.204003 2.9384e-06
17:46766398 T G 0.044458 -6.5484e-06
17:46766874 C T 1.703734 -3.1188e-05
17:46775005 C T 0.321648 1.1341e-05
17:46775901 A G 0.268050 1.9168e-05
17:46780151 A G 0.300054 2.6594e-05
17:46780476 G C 1.010406 5.9394e-07
17:46788433 A C 0.567958 1.0264e-05
17:46792918 T C 0.103201 1.2125e-05
17:46799775 G T 0.040170 8.0729e-06
17:46799812 G A 0.810544 2.0325e-05
17:46803538 T C 0.932448 -1.2770e-05
17:46805443 G A 0.171003 4.9629e-06
17:46813531 A G 0.279092 9.9337e-06
17:46818230 A G 0.289255 -2.5693e-05
17:46820676 T C 0.093100 7.2936e-06
17:46824674 A G 0.356366 2.0746e-05
17:46827590 C T 0.205571 2.0130e-05
17:46828382 G A 0.064904 -1.2139e-05
17:46828412 T C 0.122569 3.2798e-05
17:46829494 C T 0.040310 1.1559e-05
17:46830031 G T 1.466019 -1.7247e-05
17:46830927 C T 0.806529 -2.8132e-06
17:46833298 A G 1.908068 4.4674e-06
17:46833433 G A 1.322547 -1.3426e-05
17:46836124 G A 0.039515 -1.4677e-06
17:46838737 C T 0.195756 1.2622e-05
17:46839566 T C 0.753499 3.9089e-05
17:46844564 T C 0.104999 3.9825e-05
17:46847364 A C 0.518274 -4.9727e-05
17:46855295 T C 0.566523 -6.5354e-05
17:46862711 C T 1.875273 -2.4438e-05
17:46863859 A G 0.047860 -3.2118e-05
17:46874272 A G 0.068477 9.1484e-06
17:46874717 A G 0.022734 -2.1272e-05
17:46877063 A G 0.071811 -2.5775e-06
17:46879079 T G 0.738169 3.5584e-05
17:46881748 C T 1.928069 7.5169e-06
17:46883883 T C 0.048632 5.1169e-06
17:46886614 G C 0.273058 -8.9498e-06
17:46894377 C A 0.565611 -1.0480e-04
17:46918885 C T 0.032552 -6.1048e-06
17:46924084 A G 0.031929 1.7289e-05
17:46926615 A G 0.293929 2.9070e-05
17:46928952 A G 0.021234 5.2385e-06
17:46929908 C T 0.071892 -5.1329e-06
17:46930251 C T 0.049298 -5.8243e-06
17:46932195 A G 0.093847 8.6331e-06
17:46939658 G C 0.608407 -6.3024e-05
17:46946997 T C 0.108800 -1.9061e-05
17:46962853 G C 0.500396 -8.3802e-05
17:46977577 C G 0.026567 -1.7506e-05
17:46978353 C T 1.398152 3.3213e-05
17:46980985 G T 0.049895 -1.6226e-05
17:46988044 A G 0.579435 -2.0684e-05
17:46990075 G A 0.090448 -3.3222e-06
17:46996024 T C 0.026905 2.3138e-05
17:47000251 T C 1.129320 4.1987e-05
17:47004723 A G 0.281056 2.4770e-05
17:47007415 C A 0.073190 -7.6844e-06
17:47011628 C T 0.067241 -3.1050e-05
17:47015916 C T 0.288797 -2.6516e-05
17:47019923 C G 0.069613 1.0475e-05
17:47021314 T C 0.049028 -7.0789e-06
17:47030172 A G 0.070246 -1.7202e-05
17:47039132 C T 1.055419 4.3879e-05
17:47044244 G A 0.026957 -2.3202e-05
17:47047868 A G 1.124815 6.7087e-05
17:47048961 T C 0.575586 -6.8611e-05
17:47059790 T C 1.155121 -7.6941e-07
17:47067880 T C 0.056896 2.4896e-05
17:47068986 G T 0.393894 -3.2542e-05
17:47073014 A C 0.065050 1.3956e-05
17:47084711 A G 1.041537 -1.0673e-06
17:47088156 C A 0.108151 3.5121e-06
17:47101054 G T 0.027476 -1.4149e-05
17:47102038 G A 0.227049 4.9255e-05
17:47109998 T C 0.649522 -1.7459e-05
17:47117430 A T 0.027846 -8.5577e-06
17:47118088 G A 0.337410 5.1713e-05
17:47122492 A G 0.165161 6.1741e-05
17:47123824 A G 0.041040 -4.4614e-06
17:47127532 G A 0.113581 -4.0139e-05
17:47133301 T C 0.053235 1.5484e-05
17:47138942 A G 0.042365 -1.4777e-05
17:47141793 C A 1.838465 4.0956e-05
17:47144618 T C 0.126616 1.7220e-05
17:47150913 A G 0.174135 2.5937e-07
17:47157428 A G 0.333918 8.5807e-06
17:47159070 C T 0.267992 1.6344e-05
17:47164186 T C 0.096119 8.8172e-06
17:47165236 T C 0.347381 5.1488e-06
17:47165905 G A 0.095797 -6.3759e-06
17:47165998 G C 0.822541 -1.8600e-05
17:47168107 T C 0.036691 -1.3589e-05
17:47184864 T C 0.124367 1.2838e-06
17:47191939 A G 0.039940 -2.2132e-06
17:47192620 A G 0.466922 -4.4470e-05
17:47192776 C T 1.428806 -8.8999e-06
17:47196790 A G 0.472550 2.1514e-05
17:47197626 G A 0.093061 3.8318e-06
17:47198243 T C 0.347505 2.0378e-05
17:47200661 C T 1.587517 -1.4068e-06
17:47205855 A G 1.114548 -1.7777e-05
17:47208596 A G 0.039317 -1.2966e-05
17:47210469 A G 0.122423 1.9576e-06
17:47210506 A C 1.119683 -2.6903e-05
17:47211515 G A 0.425985 -1.5403e-06
17:47211560 G A 1.107813 9.7986e-06
17:47218974 T C 0.077971 -4.0757e-05
17:47220726 T C 1.005515 -4.0350e-05
17:47224253 C T 0.352068 -3.2479e-06
17:47226651 T G 0.537233 -4.0406e-05
17:47230176 A G 0.021422 2.1215e-05
17:47231161 T C 0.254999 -2.3144e-05
17:47233576 T C 0.109569 -3.1921e-05
17:47235321 G A 0.020650 2.0182e-05
17:47239647 T C 1.132368 -2.1144e-05
17:47241642 A G 0.223381 3.3032e-05
17:47246163 C T 0.207168 -3.4146e-05
17:47246956 T C 0.026681 -1.9506e-06
17:47254616 G A 0.059009 -2.7246e-05
17:47277765 G A 0.046980 -1.9160e-05
17:47278643 A G 0.384880 3.1419e-05
17:47283815 T C 0.623815 3.3713e-05
17:47284735 C T 0.116954 4.9648e-06
17:47286748 A C 0.204825 -2.4161e-05
17:47286962 T C 0.194003 5.1248e-05
17:47287109 A G 0.934415 3.6518e-05
17:47292698 T C 0.046899 6.9377e-07
17:47293906 A G 0.104516 -1.6925e-05
17:47297297 C T 1.976912 1.1064e-05
17:47298966 T C 0.187466 -4.8259e-05
17:47306809 G A 0.048769 4.9034e-07
17:47306829 T C 0.488610 -3.0245e-05
17:47314413 G A 0.692964 -3.3087e-05
17:47318157 A G 0.171720 1.2396e-05
17:47329705 C T 0.422155 -2.7782e-05
17:47331987 T C 1.075605 -4.9170e-05
17:47336931 T C 0.174216 -1.5190e-04
17:47340957 T C 0.055095 -3.8622e-05
17:47345797 T G 0.076738 8.8100e-05
17:47357173 T C 0.060580 -4.8953e-05
17:47358947 T C 0.072330 3.0862e-05
17:47363255 G A 0.459641 2.9257e-05
17:47393605 A G 0.450793 -2.5106e-05
17:47397297 A G 0.029047 -2.5415e-05
17:47399549 C T 0.057104 8.8251e-06
17:47415094 G T 0.115574 -9.3355e-06
17:47424426 A G 0.030738 2.7674e-05
17:47440466 G A 0.736845 8.1881e-05
17:47444442 C T 0.925550 6.6542e-05
17:47448172 C T 0.626737 -1.3282e-04
17:47455752 A G 0.170643 -1.9259e-04
17:47472365 G A 0.139084 -1.8079e-04
17:47474529 A G 0.695126 -9.4944e-06
17:47477146 C A 1.574654 2.9229e-05
17:47481374 C T 0.867268 1.0372e-04
17:47483672 T C 0.044273 -3.5325e-06
17:47485962 A C 0.223556 6.0265e-05
17:47487941 G A 0.020916 -1.8778e-05
17:47490261 A G 0.036931 8.8549e-07
17:47507019 T G 0.844882 4.6247e-06
17:47508814 G A 0.111137 -2.0834e-05
17:47512945 G C 0.175005 -1.0962e-04
17:47514665 C A 0.257900 -1.8280e-04
17:47516483 G C 0.032371 -2.5020e-05
17:47516523 A C 0.781387 -8.3191e-05
17:47519174 C T 1.482849 4.1220e-05
17:47520227 A G 0.187696 1.7101e-06
17:47523690 G A 0.056721 -2.7800e-05
17:47528637 A G 0.262354 5.3037e-06
17:47532513 A G 0.091756 -1.5944e-05
17:47534574 G A 1.106067 2.9496e-05
17:47542743 G T 1.579701 7.9540e-06
17:47543692 A G 0.064086 -3.4422e-05
17:47546764 A G 0.072018 8.8073e-06
17:47547111 C T 1.031695 2.9688e-05
17:47548103 C T 0.834554 1.4969e-05
17:47551127 C T 0.093087 3.1841e-06
17:47555846 G C 0.250289 -1.3678e-05
17:47557284 C T 1.905365 7.1252e-06
17:47562700 G A 0.233355 -2.0168e-05
17:47563873 C T 1.347209 6.7676e-05
17:47564012 C T 0.839685 5.8402e-05
17:47574283 C A 0.037249 -3.4531e-05
17:47576580 G A 0.170484 -2.3379e-05
17:47577614 G A 0.448528 9.2320e-06
17:47577872 T C 0.806945 -1.8763e-05
17:47581236 A G 0.060966 1.4760e-06
17:47587712 T G 0.183941 1.2247e-05
17:47588761 T C 0.168913 -1.2960e-04
17:47591609 G T 0.187881 -4.5842e-06
17:47591690 C T 1.165544 -1.0380e-05
17:47591886 A G 0.533068 -1.2087e-05
17:47592201 C G 0.055435 1.0332e-05
17:47594519 A G 0.792147 -1.4251e-05
17:47598296 G A 0.237484 3.9926e-06
17:47601234 G A 1.346025 2.8830e-05
17:47601793 A G 0.086819 9.8286e-06
17:47602216 C T 0.312346 -1.7162e-05
17:47603516 A C 1.133517 3.6245e-05
17:47603656 T C 0.042845 5.2921e-05
17:47603719 A G 0.976802 1.3522e-05
17:47606037 A G 1.569616 3.7771e-05
17:47613109 T C 0.846901 2.1328e-05
17:47617353 A G 0.760977 2.0306e-05
17:47627933 C T 0.026580 -3.8752e-05
17:47629847 C T 0.529443 3.9280e-08
17:47642371 A G 0.024389 3.4412e-05
17:47645719 C T 0.256342 2.4525e-05
17:47654503 C T 1.305526 8.6045e-07
17:47661317 G A 0.070454 -1.8351e-05
17:47677191 C T 0.194399 8.4091e-06
17:47685050 G T 0.366230 4.2491e-05
17:47693240 T C 0.030277 7.1778e-06
17:47693858 G A 0.029852 -7.5151e-06
17:47696820 A G 0.355944 3.4839e-05
17:47701415 A G 0.272393 5.0326e-05
17:47709530 A G 0.021796 1.3115e-05
17:47718188 G A 1.164372 -4.7513e-06
17:47728559 G A 0.190881 -2.4818e-05
17:47731331 G A 0.235634 5.6031e-06
17:47738546 T C 0.423343 -7.4970e-05
17:47742277 C T 0.166822 3.6565e-05
17:47742498 C T 0.181042 -2.0368e-05
17:47748772 C G 0.023454 -7.1400e-06
17:47752820 C G 0.645767 1.4689e-05
17:47768915 T G 0.134968 1.1945e-05
17:47777073 C A 0.024285 -3.1116e-05
17:47781095 G T 0.244271 -2.8965e-05
17:47782865 T G 0.183155 9.5222e-06
17:47783663 T C 0.177881 2.7173e-06
17:47787594 C T 0.038976 -1.4398e-05
17:47800544 T C 0.079542 2.1493e-05
17:47817990 C T 0.031695 -1.2555e-06
17:47824937 T C 0.340633 2.9496e-05
17:47826367 C T 0.258559 4.1596e-05
17:47835179 A G 0.091140 2.0478e-05
17:47846255 T C 1.763110 2.2722e-05
17:47878047 A G 0.077978 2.7166e-05
17:47879581 A G 0.038849 1.7534e-05
17:47902078 G A 0.081409 5.7625e-06
17:47930111 T C 0.046656 -2.9158e-05
17:47943488 A G 0.334080 1.4810e-05
17:47943987 G A 1.765755 1.6386e-05
17:47947919 T C 0.068429 1.1909e-05
17:47948829 G A 0.097722 1.5502e-06
17:47963502 A G 0.035607 2.9741e-05
17:47967842 A G 1.076770 1.0749e-05
17:47972654 C T 1.735475 1.8313e-05
17:47974739 A G 0.586037 -1.3054e-05
17:47977040 A C 0.614545 -6.6284e-06
17:47978594 T C 0.169302 -1.7931e-05
17:47980714 C T 0.062550 3.2741e-05
17:47988606 T C 0.037742 1.0255e-04
17:47989987 G A 0.177440 -5.9771e-06
17:47990193 G A 0.594976 1.8656e-05
17:47991511 C G 0.094742 1.6591e-05
17:47993097 C T 1.286311 2.9194e-06
17:47993857 G A 1.932010 2.4237e-06
17:47994255 A C 0.607466 -3.9435e-06
17:47998525 C T 0.432932 -1.8950e-05
17:47999530 A G 0.390168 5.9146e-05
17:48000935 C G 0.094002 -1.0489e-05
17:48002944 C T 1.954831 -4.6743e-05
17:48003001 C T 0.525090 3.0105e-05
17:48004624 A G 0.330110 -4.2457e-07
17:48009459 G A 0.907598 -2.4974e-05
17:48010304 T C 0.104175 -6.2955e-05
17:48010577 G A 0.404608 2.6900e-05
17:48013857 G A 0.310307 -1.7109e-05
17:48022187 C T 0.364347 2.0649e-05
17:48023142 G T 0.450180 9.5361e-06
17:48023407 C T 0.081084 8.2270e-06
17:48025253 T C 0.370277 -9.7358e-06
17:48026533 G T 0.896666 2.5878e-05
17:48026706 A G 0.210005 -4.4308e-05
17:48031400 G A 0.461495 2.5216e-05
17:48031560 C T 0.296591 -1.5434e-05
17:48033589 G C 0.156319 -4.5301e-07
17:48034029 A G 1.845768 -3.0451e-05
17:48034324 A G 0.166543 -9.9490e-06
17:48037287 G C 0.216133 3.8303e-05
17:48041116 T C 0.247355 1.1233e-05
17:48043662 T G 0.150259 -2.9671e-05
17:48046963 G A 0.099653 -3.2863e-06
17:48053255 T C 0.057860 -2.0330e-05
17:48058561 T C 0.080298 -4.2423e-05
17:48063591 A G 0.164696 -1.5019e-05
17:48064320 G A 1.811495 6.5789e-06
17:48065326 A G 0.025902 2.1696e-05
17:48065374 A G 0.106236 4.9078e-07
17:48067439 A G 1.694844 3.9056e-06
17:48070225 T C 0.346479 3.2765e-05
17:48072225 A G 0.083918 -2.9280e-06
17:48077390 G A 0.170818 4.8690e-06
17:48079157 T C 0.123627 1.8669e-05
17:48086954 A G 0.164888 -9.9048e-06
17:48091740 A C 0.079046 -3.2432e-05
17:48092439 A G 0.429673 3.6806e-06
17:48099218 T C 0.080617 2.0157e-05
17:48099343 T C 0.032575 -1.4974e-05
17:48099674 A G 1.905144 -1.7898e-05
17:48099946 C G 1.428115 -6.8069e-05
17:48103784 C T 0.046785 2.0147e-05
17:48106296 T C 0.025639 -9.8268e-06
17:48106403 T C 0.921522 1.4926e-05
17:48112023 A G 1.823300 2.1058e-05
17:48113252 A G 0.070772 -8.7829e-06
17:48114868 C T 0.169740 5.6787e-05
17:48120213 A G 1.247277 3.6703e-05
17:48120415 G A 0.067273 2.6851e-05
17:48121662 A C 0.156144 7.3958e-06
17:48121876 G A 0.134974 -4.2485e-06
17:48122681 T C 0.028057 -5.0031e-06
17:48122961 C T 1.730444 4.5362e-06
17:48123424 A G 0.063531 -9.6846e-06
17:48124547 C T 0.244320 2.8973e-05
17:48124582 G T 0.277934 -2.3252e-05
17:48125627 A C 0.149954 -3.1948e-05
17:48126461 A G 0.053962 1.1793e-05
17:48130124 A G 0.023772 9.5051e-06
17:48131460 G A 0.240288 -9.0282e-05
17:48135892 T C 0.028774 -2.5846e-05
17:48145269 A G 0.147539 -2.9640e-05
17:48151908 C T 1.836034 -1.4267e-05
17:48155425 A G 0.164810 -7.0237e-05
17:48161756 C A 1.610157 3.4429e-05
17:48166331 C T 0.068422 -4.1918e-05
17:48167298 G A 1.800784 -7.0377e-07
17:48167575 T C 0.043270 6.1637e-06
17:48168421 T C 1.181322 -4.7584e-05
17:48170895 A G 0.295578 -7.1721e-05
17:48172095 A C 0.052599 3.6678e-05
17:48172277 G A 0.130644 4.2578e-05
17:48174437 C T 1.856093 6.2357e-05
17:48175151 T C 0.305900 -6.2657e-05
17:48176336 T C 0.780303 2.7880e-05
17:48176844 C G 0.203663 -3.1494e-05
17:48184288 A G 1.372890 -1.4201e-05
17:48187470 A G 0.306818 -5.6995e-05
17:48192005 T C 0.077916 3.2734e-05
17:48194132 T C 0.070889 -8.3951e-06
17:48195818 T C 1.108183 5.5101e-06
17:48196396 A G 0.028615 1.7304e-05
17:48203254 A G 0.025006 1.6440e-05
17:48205071 A G 0.335800 -1.3306e-05
17:48210990 C T 0.094603 -2.7280e-05
17:48211533 G T 1.038554 -4.1574e-04
17:48216944 T C 0.305812 -3.7738e-05
17:48220584 A G 0.318250 2.9205e-05
17:48223550 C T 0.628866 -6.1622e-05
17:48224075 C T 0.343376 -2.6342e-05
17:48229441 G T 0.956042 -1.0244e-04
17:48236941 C T 0.067159 -1.8037e-06
17:48241732 T C 1.267979 2.1307e-05
17:48242918 T G 0.360108 1.6834e-05
17:48243461 A G 0.126366 -2.5341e-06
17:48248906 G C 0.408338 -8.9737e-06
17:48248998 T C 0.356856 3.9697e-05
17:48249621 C G 0.050917 -4.4354e-05
17:48253226 G A 0.089302 -1.4546e-05
17:48257917 C A 0.066741 -8.8912e-06
17:48258321 T C 1.601650 1.7051e-05
17:48260429 G C 0.200878 1.6145e-05
17:48265542 T G 0.226049 -3.0647e-05
17:48268443 T G 0.257852 8.4865e-06
17:48273155 C A 1.757277 1.0585e-05
17:48273439 C T 1.668014 1.8980e-05
17:48274291 G T 1.744726 -2.7881e-06
17:48275292 G T 0.036616 -7.4979e-05
17:48275489 G A 0.607229 2.6469e-05
17:48278507 T C 0.401781 1.3209e-05
17:48281439 A G 0.061567 1.3392e-05
17:48285181 T C 0.056205 2.8369e-05
17:48285993 C G 0.156991 1.0373e-05
17:48289070 A C 1.820129 -6.4339e-05
17:48292725 T G 1.383056 -4.0791e-05
17:48295137 A C 0.370462 5.0558e-05
17:48295448 G C 0.309058 -3.7038e-06
17:48297769 T A 0.213131 1.3836e-05
17:48298364 A G 0.103483 3.4961e-05
17:48300633 G A 0.128252 1.1154e-06
17:48309874 A C 0.536194 3.5637e-05
17:48317481 T C 0.505859 -1.6956e-06
17:48326959 C T 0.471511 -1.2776e-05
17:48327046 T C 1.541040 9.1712e-06
17:48333349 A G 0.456188 3.3961e-06
17:48338421 T C 0.047775 5.0796e-06
17:48339882 C T 1.502986 8.8779e-06
17:48345995 C T 0.186427 3.4317e-05
17:48347181 T C 0.172431 -3.4871e-05
17:48347632 T C 0.171230 1.2477e-06
17:48351018 T G 1.897844 1.6218e-05
17:48352870 G A 1.527736 -5.0252e-05
17:48353738 G C 0.033474 -4.4947e-05
17:48354681 C T 0.066530 6.6024e-06
17:48355560 C T 0.284798 -1.2297e-04
17:48357416 T G 0.222086 3.0981e-05
17:48358447 G C 0.118612 1.4751e-05
17:48361187 T C 0.180364 3.9263e-06
17:48363767 A G 0.617434 2.2083e-05
17:48364231 T C 0.998263 5.8931e-06
17:48364419 T C 0.041784 -2.3257e-05
17:48365359 C T 0.069405 3.5137e-05
17:48365434 C T 1.895777 -4.9455e-05
17:48365856 A G 0.029832 1.0071e-05
17:48366704 G A 0.656692 -5.7341e-06
17:48367827 G T 1.911675 2.0352e-05
17:48367902 A G 0.049703 -7.3070e-06
17:48373953 G A 0.124779 1.1493e-05
17:48375832 T A 0.682493 2.0965e-05
17:48377785 G A 1.286301 1.1124e-05
17:48379158 C A 1.462754 -4.4303e-05
17:48379408 G A 0.361760 2.1458e-05
17:48380707 T C 0.024727 -6.6609e-06
17:48384501 G A 0.387545 -5.2204e-05
17:48384723 C T 0.340896 1.6360e-06
17:48391519 G T 0.277184 -1.6772e-05
17:48391814 G A 0.159224 2.2646e-05
17:48395338 G A 1.405907 1.7084e-06
17:48396452 C T 0.157001 -1.0105e-05
17:48398104 T C 0.176054 2.2907e-05
17:48403695 G A 0.651658 2.0381e-05
17:48404616 A G 0.741142 -5.4580e-05
17:48408733 T C 0.089221 -3.6306e-05
17:48412413 C G 0.069224 -3.3405e-05
17:48413165 C A 0.038495 3.7787e-05
17:48420408 T C 0.203189 -4.2910e-05
17:48427191 T C 1.034763 -1.8455e-05
17:48431021 A G 0.033685 -5.8155e-06
17:48432324 C G 0.488036 -1.2585e-06
17:48437456 G C 0.774685 -2.0241e-05
17:48439841 A G 0.116463 5.3008e-05
17:48441711 A G 0.189144 -2.5846e-05
17:48443285 G T 0.441770 1.5280e-05
17:48452776 C A 1.777307 -2.4742e-05
17:48456193 C T 0.580513 9.8673e-06
17:48457567 A G 1.315621 -3.6683e-05
17:48459773 A G 0.049548 3.4478e-06
17:48460720 C G 0.047224 -1.2657e-06
17:48462389 T C 0.020270 1.9946e-06
17:48471194 A G 0.030056 -1.1823e-05
17:48500804 G C 0.052287 6.4897e-06
17:48502119 G T 0.307792 3.9446e-05
17:48506368 C T 0.115467 -2.2320e-05
17:48508760 G A 0.049450 4.2742e-06
17:48510880 G A 0.177845 -4.0379e-05
17:48512134 T G 1.801622 1.1139e-05
17:48536504 A G 0.468074 4.5578e-05
17:48545043 T C 0.039537 -1.5748e-06
17:48545596 A G 0.595174 -2.4988e-05
17:48557348 C T 1.203319 2.1056e-05
17:48563402 G C 0.414323 5.9975e-05
17:48565938 A G 0.036240 -3.6060e-06
17:48566488 G A 0.024298 -1.7575e-05
17:48566895 C T 0.158163 -2.7588e-06
17:48568939 A G 0.020900 -1.4410e-05
17:48572648 C G 1.141083 2.5095e-05
17:48581631 A G 0.029141 -6.3863e-06
17:48582276 A G 0.862124 6.5490e-05
17:48587307 G A 0.445795 7.5521e-05
17:48591209 G A 0.446025 7.3963e-05
17:48592703 G A 0.895153 -5.8210e-06
17:48592798 T C 0.761120 3.1359e-05
17:48593134 T C 0.344376 1.3955e-05
17:48594691 A G 0.063806 2.7643e-05
17:48595988 C G 0.349644 1.3564e-05
17:48596287 A G 0.064066 5.1305e-06
17:48600952 G T 0.034990 -1.9633e-05
17:48601381 C G 1.120027 1.4606e-06
17:48601492 C G 0.087900 3.3166e-06
17:48603434 T C 0.092240 3.9415e-06
17:48603503 T C 1.058191 1.0122e-05
17:48604679 C G 0.038632 -2.3202e-06
17:48606537 G C 1.449690 1.9938e-05
17:48610732 A G 0.326576 2.0937e-05
17:48612054 T C 0.061904 -2.8888e-05
17:48612433 G A 0.219583 1.5148e-05
17:48613837 G A 1.402810 1.7050e-05
17:48614426 A G 0.083158 -1.2947e-05
17:48614674 C T 1.136146 -3.0074e-06
17:48617493 G A 0.325725 -2.0347e-05
17:48619249 A C 0.887948 1.6315e-05
17:48625928 G C 0.741379 1.4936e-05
17:48626242 T C 0.023191 -1.8572e-05
17:48628160 G A 0.028171 -4.4325e-06
17:48628581 A T 0.517579 -6.7344e-06
17:48629458 G A 1.476257 1.9107e-05
17:48631080 A G 0.031549 -3.6905e-05
17:48642946 C A 0.721391 2.4431e-05
17:48643680 T C 1.256849 2.0503e-05
17:48643801 C T 0.676833 1.3832e-05
17:48645611 T G 0.119745 -1.5998e-05
17:48652875 G A 1.050476 1.8955e-05
17:48653130 A G 0.025392 1.0986e-06
17:48655330 T C 0.073625 5.9071e-06
17:48656154 C T 0.091357 -3.6468e-06
17:48658957 C T 0.231788 5.6800e-06
17:48662861 C T 0.092201 -8.0041e-06
17:48663573 C T 0.715692 2.1809e-05
17:48675785 A G 1.279177 1.5775e-05
17:48682923 C T 0.702059 -8.4036e-05
17:48685792 A G 0.201530 1.2993e-05
17:48686698 T C 0.550602 5.2928e-05
17:48690070 T C 0.139437 -3.4505e-05
17:48692082 T C 0.052501 1.3926e-05
17:48692881 T C 0.731905 -5.7828e-05
17:48693155 A G 0.541115 1.7359e-05
17:48693857 T G 0.040845 -4.4762e-06
17:48697481 G A 1.347164 -1.4024e-05
17:48700966 G A 0.035016 4.5977e-06
17:48703986 A G 0.109608 4.6584e-05
17:48710531 A G 0.236306 4.3392e-05
17:48710970 A G 0.113692 6.4782e-06
17:48712705 A G 1.190829 -2.7859e-05
17:48714412 T C 0.168890 3.2505e-05
17:48716819 A G 0.103831 -2.9798e-05
17:48719848 T C 0.522714 -4.0087e-06
17:48719889 G T 0.279586 1.2660e-06
17:48720808 T G 0.042225 -9.4687e-06
17:48725604 T G 0.589435 -2.7379e-05
17:48727253 C G 1.460573 -1.6026e-05
17:48731392 A G 1.093288 -3.5294e-05
17:48733349 T C 0.020199 -2.2479e-06
17:48734354 A G 0.034575 -9.8590e-06
17:48736403 A G 0.568919 -1.8094e-05
17:48743531 A G 0.268670 -3.4388e-06
17:48747883 A G 0.040479 -2.7841e-05
17:48752600 T C 0.748591 5.8633e-06
17:48753423 T C 0.108144 3.8838e-06
17:48761053 A G 0.134247 -2.8019e-06
17:48761105 T C 0.436538 -1.0380e-06
17:48779024 C T 0.354694 -3.1977e-07
17:48780622 A G 0.038749 -3.4215e-06
17:48780985 T G 0.074329 -2.7721e-05
17:48785698 A G 0.136662 1.2170e-05
17:48786216 C T 0.568305 1.4820e-05
17:48788000 A G 0.034438 -1.4801e-05
17:48804963 G A 0.265895 -5.3411e-05
17:48819493 C T 0.226948 1.2393e-05
17:48821340 A G 0.054056 -6.8016e-06
17:48827399 A G 0.074135 3.1453e-05
17:48834023 G A 0.973576 -1.4867e-05
17:48834129 G A 0.080126 2.3436e-05
17:48840957 G A 1.042241 1.9993e-06
17:48845889 A G 0.385760 7.8478e-06
17:48856305 C T 1.969541 -2.7770e-05
17:48857043 T C 1.120001 3.4587e-06
17:48865324 A G 0.222949 -4.4986e-06
17:48868181 T C 0.081123 -2.7913e-06
17:48868225 A G 0.062865 -1.7142e-05
17:48868829 T C 0.059486 2.9809e-05
17:48869758 C T 0.301047 6.0336e-06
17:48885309 T C 0.463627 -2.7799e-05
17:48893818 A G 1.449735 1.2640e-05
17:48900520 A C 0.514126 -7.9128e-06
17:48906142 T C 1.455837 1.8116e-05
17:48907657 A G 0.035172 1.4191e-05
17:48913390 A G 0.025045 1.6424e-05
17:48913478 T C 0.126999 5.3122e-06
17:48915049 T C 0.021731 -2.0286e-05
17:48916935 A G 0.055241 -2.6392e-05
17:48919039 T C 1.350436 6.5972e-06
17:48924904 C T 0.034467 -3.1791e-06
17:48929284 A C 0.056354 -3.9823e-05
17:48932828 C T 0.730415 1.3270e-05
17:48935649 G A 0.075631 4.5857e-06
17:48940422 C T 1.412921 -1.0361e-05
17:48942586 G A 0.357265 3.2707e-05
17:48947421 A G 0.023896 -1.8527e-05
17:48951566 G T 0.035230 1.4226e-05
17:48955410 C T 0.042202 -1.8939e-05
17:48956088 C T 0.755508 -2.7163e-06
17:48968970 T C 0.063034 -3.9197e-05
17:48972547 T C 0.610501 -5.0258e-06
17:48977675 A G 0.063534 1.6073e-05
17:48978100 A G 0.032442 -5.3850e-05
17:48978654 A G 0.543695 5.8069e-07
17:48987434 G A 0.061934 -2.0894e-05
17:48987851 C T 1.633799 2.4400e-05
17:48988250 G A 0.214169 -1.0720e-05
17:48991357 A G 0.262558 -3.5767e-05
17:48994272 G A 0.564904 -5.1665e-05
17:48994656 A G 0.025272 -2.7842e-05
17:48995527 G A 1.494161 -4.2180e-06
17:48995876 A G 0.550245 5.7211e-05
17:49000744 G T 1.428887 -3.0471e-05
17:49000917 A G 0.055358 2.8874e-05
17:49003711 T C 0.031650 -4.8128e-06
17:49013636 A G 0.076287 1.9671e-05
17:49016246 T C 0.082275 -9.4697e-07
17:49018463 C T 0.651733 4.4911e-05
17:49018578 G A 0.924525 4.5712e-05
17:49019565 T C 0.642579 4.6494e-05
17:49020921 A G 0.113461 1.1756e-06
17:49025000 A G 0.623650 3.0644e-05
17:49030343 T C 1.148071 -1.2410e-05
17:49032587 A G 0.135760 -1.1518e-05
17:49035711 A G 0.332499 -7.9337e-05
17:49045741 C T 0.066092 1.5493e-05
17:49047943 T C 0.080172 3.1122e-06
17:49050238 G A 0.077591 4.3494e-05
17:49050672 A G 0.177748 5.8257e-05
17:49052870 G A 0.021643 8.1632e-06
17:49067763 C T 0.953572 -4.7924e-05
17:49103764 T C 0.025837 -1.6232e-06
17:49109232 C T 0.053348 1.5596e-05
17:49114170 T C 0.074969 -6.7134e-06
17:49115616 G A 0.115142 1.1039e-05
17:49120964 T C 0.037343 -1.5856e-05
17:49136638 A G 1.126506 -2.1132e-05
17:49161581 C T 0.314913 -8.2719e-05
17:49164867 C T 0.185106 3.3061e-05
17:49187654 C A 0.207421 -1.9470e-05
17:49193326 C A 0.610433 -3.1059e-06
17:49205430 C T 0.109190 -8.7764e-06
17:49205858 T C 0.100880 -7.0592e-05
17:49210885 G A 0.900184 -4.2721e-05
17:49217617 C A 0.976380 -2.6477e-05
17:49221254 C G 0.049914 1.9283e-05
17:49223901 G T 0.365250 -4.9952e-05
17:49224221 T C 0.206600 -2.8133e-05
17:49224464 C T 0.085398 5.9295e-06
17:49230308 C T 0.799424 -4.8151e-06
17:49230552 G T 1.008436 -2.2598e-05
17:49235230 A G 0.023987 2.0040e-05
17:49237952 A C 0.086177 -1.6313e-05
17:49239431 T C 0.213134 -3.8637e-05
17:49244747 C G 0.716461 -4.9056e-06
17:49252305 T C 0.068526 2.4242e-05
17:49255974 G C 1.385802 -2.8298e-06
17:49260136 C T 0.135669 3.5366e-05
17:49261750 C T 1.121488 9.0240e-06
17:49292887 G T 0.079825 -4.9657e-06
17:49312929 T C 1.020445 4.8852e-06
17:49335224 C A 0.024535 2.5646e-06
17:49338257 T C 0.229074 -1.8826e-05
17:49339268 G A 0.142180 -2.6453e-05
17:49345043 T C 0.061495 -2.7574e-06
17:49347570 A T 0.086261 1.0461e-05
17:49347620 C T 1.111345 -2.6952e-06
17:49353836 A G 0.078448 -3.5069e-06
17:49354919 G A 0.024600 1.3874e-07
17:49357575 A G 0.067247 3.0809e-06
17:49359157 A G 0.140294 3.7894e-05
17:49363600 A G 0.113526 1.3228e-05
17:49364424 G A 0.047217 3.7071e-05
17:49368259 G C 0.025801 1.0774e-05
17:49375911 T C 0.889298 -2.4969e-05
17:49376439 C T 1.029440 -5.6653e-06
17:49411197 C T 0.083022 7.3090e-06
17:49413378 A G 0.066092 6.2384e-07
17:49414897 G T 0.070765 -1.2891e-05
17:49419982 A G 0.034227 -2.2381e-06
17:49424993 A G 0.041560 -1.0303e-05
17:49428559 T C 0.635997 3.2739e-05
17:49430385 A G 0.073524 2.7388e-05
17:49431342 A G 0.096274 -1.6534e-05
17:49438381 T C 0.060960 -4.7949e-06
17:49440962 G A 0.076812 2.4435e-05
17:49442469 T C 0.025425 1.8630e-05
17:49446896 T C 0.265716 -1.7178e-05
17:49447663 A C 0.608956 4.4025e-05
17:49448334 T C 0.178381 -1.9945e-05
17:49449132 C T 0.724004 -3.0257e-05
17:49455736 G A 0.171100 2.2059e-05
17:49456775 T C 0.038353 2.8481e-05
17:49459501 T C 0.050557 8.1636e-06
17:49461290 T C 0.516090 -4.4179e-06
17:49464930 C T 0.916696 -1.4886e-05
17:49473624 T C 1.580785 1.3248e-05
17:49479690 G A 0.024220 1.4197e-05
17:49483534 A G 0.076572 -1.9025e-05
17:49487112 G A 0.041501 1.3133e-05
17:49501395 A G 0.150090 3.5424e-05
17:49508904 A G 0.109621 -1.0027e-05
17:49511574 G A 0.405391 -1.3972e-05
17:49514993 A G 0.049976 3.4558e-06
17:49521383 A G 1.451098 8.3644e-05
17:49533812 T C 0.495199 1.2153e-06
17:49535875 C T 0.305932 -1.6450e-05
17:49538419 C G 0.045964 -3.7722e-06
17:49539492 T C 0.154225 5.3893e-05
17:49539803 G C 0.176278 -2.9037e-05
17:49551431 C A 0.037389 7.7134e-06
17:49555033 G A 0.093197 -4.9752e-06
17:49555095 A G 0.519017 6.7880e-06
17:49559128 G A 1.854688 4.3134e-06
17:49568865 A G 0.040998 -1.4394e-05
17:49570481 C T 0.582457 2.2038e-05
17:49570486 C G 0.030170 7.1579e-06
17:49573828 T C 0.023552 -1.7080e-06
17:49575487 C T 0.032289 1.2230e-06
17:49588472 G C 0.671285 -2.0238e-05
17:49591499 T C 0.364464 -1.4319e-05
17:49592451 G A 0.615811 -1.1614e-05
17:49592513 A G 0.083518 -1.2841e-05
17:49597802 T C 0.119628 1.0997e-05
17:49609484 T G 0.543186 1.5376e-05
17:49610387 A G 0.088981 -2.4402e-05
17:49616772 A G 0.035665 1.9626e-05
17:49619463 G A 0.540768 1.2821e-05
17:49620242 G A 1.147877 8.8634e-06
17:49622107 A G 0.033549 -1.5220e-05
17:49628004 A G 0.074404 4.2374e-06
17:49632782 T C 0.751305 -2.6397e-05
17:49637111 C T 0.413002 -1.3293e-06
17:49642996 T C 0.173882 -2.0118e-05
17:49658687 A G 0.612942 -5.3771e-06
17:49658922 A G 0.200310 -9.1414e-06
17:49659308 A G 0.109881 1.0007e-05
17:49665710 G T 0.145416 -2.0140e-05
17:49687055 A G 0.072203 4.9289e-06
17:49691386 T C 0.029008 1.1416e-05
17:49694104 T C 0.203383 -2.7380e-05
17:49694821 T C 1.941705 -2.9395e-06
17:49695686 T G 0.499984 -1.4683e-05
17:49711194 C A 0.112724 -3.3540e-05
17:49713614 G A 0.032552 -6.0849e-07
17:49717867 T C 0.026223 2.8158e-05
17:49719039 A G 1.412346 1.3938e-05
17:49723880 A G 0.161567 -4.7383e-07
17:49730324 A G 0.963536 -1.6091e-05
17:49736182 G T 0.055289 -1.0639e-05
17:49737477 G C 0.031157 -1.2348e-05
17:49742500 C T 0.229993 5.5654e-06
17:49744538 A G 0.044095 6.5786e-06
17:49745874 C T 1.318055 -1.8722e-05
17:49747892 A G 0.229405 -4.5325e-06
17:49752024 A C 1.455104 4.5617e-05
17:49752376 C T 0.507693 6.3221e-05
17:49752523 A G 0.029190 1.0061e-05
17:49754272 C T 0.136815 1.2873e-04
17:49755907 T C 1.093061 3.8309e-05
17:49768723 T C 1.810694 1.1999e-04
17:49786482 C T 0.039940 -1.2848e-05
17:49788122 G A 0.774960 1.1279e-04
17:49789104 G T 0.072070 5.6734e-06
17:49791987 A C 0.622342 8.9668e-05
17:49792195 G A 0.078916 5.0107e-05
17:49796792 A G 0.837871 -1.9364e-05
17:49799611 A G 0.045773 -7.9568e-06
17:49800010 T C 0.065549 3.5621e-06
17:49810392 T C 1.305767 1.7802e-05
17:49822871 C A 0.064219 8.8551e-05
17:49830970 T C 0.097245 -9.2922e-06
17:49831040 C T 0.055780 2.0136e-07
17:49834814 C T 0.969411 -3.3336e-05
17:49836652 C T 0.109962 1.0500e-05
17:49840006 G A 0.702669 1.4014e-05
17:49850794 G A 0.037389 -1.8375e-06
17:49855817 G T 0.025584 -1.4718e-05
17:49859599 C A 1.976692 -5.4693e-05
17:49861700 G A 1.963007 -1.6839e-05
17:49867150 G A 0.130632 1.2291e-05
17:49868223 T C 0.109121 -1.8921e-06
17:49868887 T C 0.461780 5.8405e-06
17:49872730 C T 1.344613 1.5399e-05
17:49873137 T C 0.035315 -1.1011e-05
17:49873501 T C 0.036525 -1.3240e-06
17:49879769 A T 0.027788 -1.1205e-05
17:49881185 A G 0.504405 -1.1051e-05
17:49888301 G A 0.746819 1.2622e-05
17:49895548 T C 0.142823 -4.1591e-05
17:49896330 T C 0.028352 1.4476e-05
17:49897894 A G 0.107784 -5.4735e-05
17:49900043 C T 0.289411 8.2329e-05
17:49900733 A G 0.032767 2.1596e-05
17:49904413 G A 0.025876 5.2590e-07
17:49905644 C A 1.105441 -3.9643e-05
17:49907913 C G 0.658189 -4.7102e-05
17:49909654 G C 0.280816 -1.9161e-05
17:49914191 C T 1.436018 2.6427e-05
17:49918895 G A 0.077806 9.5393e-06
17:49924097 G A 0.084479 1.8551e-06
17:49932014 T C 0.043166 6.9842e-06
17:49933116 G A 0.088699 -5.1753e-06
17:49933316 T C 0.023357 -3.4339e-06
17:49942502 C A 1.837657 -1.4372e-05
17:49943598 A G 0.305685 -3.8512e-05
17:49946966 A G 0.052183 2.5093e-05
17:49950847 T C 0.158809 -9.0468e-06
17:49950859 T C 0.040693 -1.2317e-05
17:49963430 T C 0.092133 1.7411e-05
17:49964966 G A 0.129655 -1.2501e-05
17:49980206 C T 0.053868 4.0870e-06
17:49988428 A G 0.052952 1.0396e-05
17:50009406 C T 1.455909 5.2613e-05
17:50011139 C T 0.302784 -4.9612e-06
17:50013929 A G 0.096842 -2.9580e-05
17:50020880 T C 0.086498 -8.2853e-06
17:50023736 G C 0.172912 1.9465e-05
17:50026320 G T 0.057464 2.0550e-05
17:50036751 G A 0.049453 1.0929e-05
17:50046272 T C 1.749387 1.7904e-05
17:50053756 A C 0.052712 9.7435e-06
17:50072535 G A 0.029352 2.5507e-05
17:50078907 T G 0.072070 -5.5070e-06
17:50091926 T G 0.735014 -4.7765e-05
17:50092955 G A 0.079831 -1.2810e-06
17:50096658 A G 0.034526 1.8343e-05
17:50103672 T C 0.139181 3.9775e-06
17:50114787 C T 0.047262 -2.4859e-07
17:50135183 T C 0.086569 2.0559e-05
17:50138106 T C 0.200829 -5.8021e-05
17:50152987 A G 0.389473 4.3178e-05
17:50155409 A C 0.078403 7.5464e-06
17:50157526 C T 0.055724 -6.4045e-06
17:50169172 G T 1.039547 1.5323e-04
17:50177850 C T 0.052988 1.8233e-05
17:50191540 T C 0.036733 -2.9701e-05
17:50201546 T C 0.046331 -2.7352e-06
17:50205047 A G 0.070301 1.6131e-05
17:50206816 C T 0.570986 2.4118e-06
17:50207133 T C 0.065988 -2.0870e-05
17:50211171 G A 0.056575 -7.8648e-06
17:50211856 T C 0.945821 -5.3994e-05
17:50213731 A G 0.063440 1.5187e-05
17:50214918 G C 0.190264 -5.1913e-05
17:50217537 A G 0.744930 -2.9498e-05
17:50219309 A G 0.048892 1.3177e-05
17:50221315 C T 0.340909 -2.4656e-05
17:50227015 T C 0.085300 1.0479e-05
17:50227643 T C 0.048723 5.1324e-05
17:50232359 C A 0.363916 -3.2499e-05
17:50232789 C T 0.037843 -1.3437e-05
17:50244342 C T 0.075102 1.5784e-05
17:50262263 A G 0.032679 -1.4075e-05
17:50270268 T C 0.670175 1.3248e-04
17:50270737 A G 1.419208 -1.3537e-05
17:50272917 A C 0.024035 2.4447e-05
17:50274045 T C 0.054887 1.8597e-05
17:50283381 T C 0.050271 -1.8185e-05
17:50293638 T C 0.169328 -3.8923e-05
17:50312771 A C 0.098209 -4.2163e-05
17:50323312 A C 0.171866 -2.4884e-05
17:50331125 A G 0.268255 -1.8237e-05
17:50341661 T C 0.706347 5.7686e-05
17:50342947 T C 1.244670 2.2747e-05
17:50344411 G C 0.042394 -3.7682e-05
17:50345299 T C 0.032078 -2.3911e-05
17:50347710 T C 0.602422 -2.0919e-06
17:50359228 C T 0.982258 -1.3620e-05
17:50361073 A C 0.973358 -1.8895e-05
17:50378406 G A 0.034597 -1.6609e-05
17:50392616 A G 0.033964 -9.3457e-07
17:50395539 T C 0.315621 -2.0587e-05
17:50399144 G A 0.334950 1.8072e-05
17:50405140 G C 0.031997 -1.7389e-05
17:50413539 C T 1.215935 2.2650e-07
17:50414727 A G 1.906877 7.1503e-06
17:50416580 A G 0.646374 -3.0655e-05
17:50473379 T G 0.283370 2.4507e-05
17:50478749 G A 0.061125 1.3890e-05
17:50513725 C G 0.037097 -4.2481e-06
17:50519689 A G 0.233057 -3.2875e-05
17:50532396 G A 0.979895 3.5258e-06
17:50545104 T G 0.367953 -1.4298e-05
17:50547249 A C 0.388834 3.4986e-05
17:50550937 T C 0.035182 -1.7906e-05
17:50576184 G T 0.084304 -9.4451e-06
17:50579289 G A 1.011558 1.8939e-05
17:50595054 G A 0.317692 6.1866e-05
17:50608641 A C 0.033575 -6.0493e-06
17:50610495 A G 0.452351 2.4580e-05
17:50615304 T C 0.070632 -1.9841e-05
17:50636814 T C 0.105204 -1.1858e-05
17:50637814 C T 0.535574 -1.4783e-05
17:50641076 A G 0.114282 2.3841e-05
17:50665238 T C 0.033124 1.9543e-05
17:50677350 G A 0.198943 4.0568e-05
17:50682160 T C 0.050090 3.0497e-05
17:50695030 G A 0.024892 -4.0480e-06
17:50695805 A G 0.042559 1.1054e-05
17:50729683 G T 1.475819 -9.4040e-06
17:50736813 C G 0.169043 -4.9673e-06
17:50736937 C G 0.182915 1.1034e-05
17:50751274 T C 0.039609 2.8328e-06
17:50764599 C T 0.877613 5.7819e-06
17:50764975 A C 1.400285 1.3421e-05
17:50765097 T G 0.067205 -2.5265e-05
17:50778691 A G 0.040923 -1.1497e-05
17:50798293 A G 0.070551 -1.9622e-05
17:50800408 C T 0.873085 6.4207e-06
17:50807260 C G 0.042592 -1.9423e-05
17:50835641 T C 0.479357 1.6326e-06
17:50843734 C T 0.041358 1.9761e-07
17:50847866 T G 1.345077 1.6618e-05
17:50850854 C A 0.079594 -3.1036e-06
17:50853960 A G 0.044221 -2.7452e-06
17:50856696 A G 0.039304 -6.8254e-06
17:50865595 C T 0.069720 4.1284e-06
17:50877789 G A 1.268891 1.9822e-05
17:50889573 C A 0.040599 -4.7014e-06
17:50893741 C T 0.025499 -4.7878e-05
17:50895539 C T 0.041271 -7.8979e-06
17:50896241 G A 0.251759 -1.6563e-05
17:50908462 A C 0.960618 3.2228e-05
17:50909244 T C 1.709914 2.1575e-05
17:50909620 C T 0.363085 2.0311e-07
17:50915338 T C 0.105687 -1.1372e-05
17:50936864 C T 0.637234 -3.7036e-05
17:50943148 C T 1.645984 1.0073e-05
17:50946116 A T 0.741928 2.6520e-05
17:50946336 A G 1.820522 2.6475e-05
17:50946504 A C 1.361221 6.6280e-06
17:50949615 T C 1.886224 -8.1397e-07
17:50953593 G A 0.910341 2.1823e-05
17:50958494 A G 0.099757 4.8428e-06
17:50958539 T C 0.144563 -6.5304e-05
17:50961959 C T 0.042046 1.7734e-05
17:50968014 C T 0.466393 1.6042e-05
17:50969588 G A 0.060587 2.9812e-05
17:50973994 G A 1.305328 -9.1376e-06
17:50974040 G T 0.384182 -1.5154e-05
17:50982598 G T 0.059512 -5.3346e-06
17:50993965 G A 0.047977 2.1396e-05
17:51001253 A C 0.051975 7.3323e-06
17:51003025 G A 0.528446 -1.3134e-05
17:51003879 A G 0.080425 -1.6817e-05
17:51007756 G A 0.152064 -3.2788e-05
17:51011004 T C 0.180004 3.0778e-05
17:51011441 A G 0.701563 2.0900e-06
17:51011782 T G 0.220570 1.2117e-05
17:51027640 C T 1.976701 -2.5669e-05
17:51028520 G T 0.130044 3.2702e-06
17:51035573 G A 0.042001 -3.8874e-05
17:51038427 T C 0.059915 -3.8507e-06
17:51059636 T G 0.036227 4.0091e-05
17:51085268 T C 1.001289 -9.9635e-05
17:51092674 A G 0.040680 -1.0624e-05
17:51093487 C T 0.992028 8.3457e-05
17:51101148 C T 0.242161 -3.5735e-05
17:51105434 G A 0.245784 -3.4611e-05
17:51112130 G A 0.374825 6.4973e-05
17:51113645 G C 0.177887 -3.4097e-05
17:51114649 G A 0.277580 -1.2819e-05
17:51116852 T G 0.076666 -2.6772e-05
17:51116944 T G 0.097586 2.7379e-05
17:51117168 T C 0.069263 2.7282e-05
17:51121448 C A 0.025840 -1.0291e-05
17:51124126 G A 0.512704 4.4853e-06
17:51139216 G A 0.031890 -5.6029e-06
17:51166026 C T 0.027080 -4.6153e-05
17:51166180 G A 0.025847 1.4377e-06
17:51169549 A G 0.031783 -2.5447e-06
17:51172519 A G 1.834826 1.9804e-05
17:51178915 G T 0.049538 2.4120e-05
17:51180415 G T 0.040297 -1.2898e-05
17:51181913 G A 1.722615 8.9175e-06
17:51190008 G A 0.108125 7.8667e-06
17:51197689 C A 0.026473 -4.7264e-05
17:51224241 T C 1.728698 6.3522e-06
17:51236430 A G 1.805822 1.7859e-05
17:51237941 T C 0.992681 -2.1693e-06
17:51241038 G A 0.057932 1.3773e-05
17:51255119 A G 0.119378 -8.6883e-05
17:51265898 A G 0.115788 2.6537e-05
17:51269507 A C 0.099176 1.2056e-05
17:51277465 A G 0.048350 1.6984e-05
17:51279027 C T 0.243674 -1.6276e-05
17:51287641 G A 0.081246 2.2766e-05
17:51289930 G A 1.835849 -2.1554e-05
17:51295464 G A 0.120855 -1.2695e-05
17:51302049 C A 1.055296 -8.1876e-06
17:51306372 G A 0.055526 -4.9023e-06
17:51307325 T C 1.207616 -1.1907e-05
17:51310354 C T 0.785896 1.7475e-05
17:51312383 T C 0.082671 1.7926e-05
17:51323978 A G 0.026733 1.1854e-06
17:51326337 T C 0.139963 6.0882e-07
17:51347596 A G 1.141385 -2.8943e-05
17:51352721 G A 1.652713 1.2691e-05
17:51373879 T C 0.292176 -1.9024e-05
17:51373894 G A 0.144608 -1.9400e-05
17:51391607 G C 0.098978 -1.2868e-05
17:51416014 G T 1.043098 -4.0017e-05
17:51422273 A G 0.956168 -7.9185e-05
17:51429395 C T 0.059288 -2.2870e-05
17:51446276 C A 0.049677 1.5900e-05
17:51446604 T C 0.676527 6.8532e-07
17:51449464 T C 0.026129 5.5735e-06
17:51451277 A G 0.692932 2.7593e-05
17:51452349 A G 1.978269 2.8030e-06
17:51482500 T G 0.170273 -5.7729e-09
17:51485116 T C 0.051706 2.6571e-06
17:51496509 G A 1.967620 8.9052e-06
17:51514270 C T 0.123150 -1.5636e-05
17:51518036 C A 0.225900 -4.6564e-06
17:51527164 G T 0.767200 8.4344e-06
17:51542470 T C 0.316238 -1.9689e-05
17:51545077 C A 0.070636 7.7055e-06
17:51548057 C T 0.056945 -4.7454e-06
17:51551096 C T 0.091357 -1.8697e-05
17:51555822 T G 0.044663 2.1412e-06
17:51573130 A G 0.150840 2.7772e-05
17:51586884 A G 0.060369 -1.9077e-05
17:51587698 T G 0.055481 -1.1061e-05
17:51606416 A G 0.065082 1.7810e-05
17:51621939 T C 0.509640 9.3993e-06
17:51622192 G A 0.072226 2.1017e-05
17:51625468 C T 0.030676 -1.5222e-05
17:51632799 T C 0.128408 -3.0718e-05
17:51637750 T C 0.158812 -1.1313e-05
17:51644203 T C 0.136240 -1.8705e-05
17:51651527 C T 1.112072 2.8996e-06
17:51656625 G A 0.058827 -2.5561e-05
17:51672812 T G 1.571048 -1.0185e-05
17:51676141 C A 0.399603 9.8557e-06
17:51697317 C T 1.746920 7.3322e-05
17:51700373 T C 0.213101 4.5485e-05
17:51703484 T G 1.408468 -3.5845e-06
17:51703819 G A 0.025791 -1.3984e-05
17:51726989 G A 0.267742 -1.9958e-05
17:51756867 C T 1.227256 2.0337e-05
17:51765467 C T 0.072619 -3.3338e-05
17:51769031 C T 0.080548 -2.7708e-05
17:51771005 A G 0.026661 -1.3338e-05
17:51771861 T C 0.233839 3.2154e-06
17:51783582 C A 0.043676 7.1095e-06
17:51789809 T C 0.033997 -5.6225e-06
17:51792974 C T 0.049135 1.1972e-05
17:51797665 T C 0.025681 -2.4314e-05
17:51800002 G T 0.045893 -1.6523e-05
17:51802855 C T 0.073709 -2.2618e-05
17:51811215 C A 1.762811 2.2727e-05
17:51815284 T C 0.022925 3.1304e-05
17:51815733 C T 0.031118 -3.8879e-06
17:51821829 T G 0.054471 -1.4671e-05
17:51833287 A C 0.037914 2.2936e-05
17:51840489 T C 1.801329 1.8416e-05
17:51846955 A G 0.237945 -5.7846e-06
17:51851123 A G 0.023811 -1.7363e-05
17:51851389 C T 0.035909 3.2233e-05
17:51871155 C T 0.103165 1.8855e-05
17:51871649 G A 0.324732 -2.8573e-05
17:51878335 A G 1.564121 1.2649e-05
17:51881623 C T 0.287931 -8.6686e-06
17:51882196 C T 0.292962 8.9387e-06
17:51891704 A G 0.112650 -2.9065e-06
17:51896973 A G 1.704464 -1.8865e-06
17:51899245 T C 0.059687 -5.2513e-06
17:51900729 T C 0.817851 -6.1100e-06
17:51900780 G A 0.036597 -2.4070e-06
17:51900836 T C 0.099760 -9.3839e-06
17:51901385 T C 0.728636 2.8426e-06
17:51901703 G C 1.704195 1.6086e-06
17:51902252 T C 1.684106 3.3683e-06
17:51903167 G A 0.697804 -1.8671e-07
17:51909049 A C 1.657046 1.3995e-07
17:51923536 T C 0.133442 2.2948e-05
17:51925972 A T 0.099816 -6.4139e-06
17:51938564 G T 0.817601 -8.0986e-06
17:51940450 G A 0.818367 -2.5953e-06
17:51950347 A G 0.091175 1.3386e-05
17:51950533 G C 0.077465 -4.8798e-05
17:51956363 C T 1.672587 5.4503e-06
17:51960301 C T 0.150918 -3.8116e-05
17:51972218 A C 0.051385 1.3679e-05
17:51975256 G A 0.091587 1.0346e-05
17:51980276 A G 1.705584 1.2692e-05
17:51984118 T C 0.161749 -2.0413e-05
17:51984179 C T 0.035227 4.8418e-05
17:51989666 A G 0.049203 5.5737e-05
17:51996448 A G 0.045821 -6.0337e-08
17:52011791 A G 0.082317 -1.2518e-05
17:52011849 T C 0.025934 2.4671e-05
17:52030277 C G 0.061307 -5.4125e-06
17:52050554 G A 1.886490 -6.2140e-06
17:52063741 T C 1.839663 2.9336e-06
17:52067481 C T 0.129706 -3.6493e-05
17:52072584 A G 0.059788 -1.1781e-05
17:52073633 C T 1.039135 -3.3108e-05
17:52078718 G T 0.897873 -1.1844e-05
17:52093670 T C 0.451783 -2.1941e-05
17:52102248 T G 0.078559 -2.0624e-05
17:52103231 T C 1.034747 3.0128e-05
17:52103567 C T 0.030488 5.1614e-05
17:52104209 A G 1.907384 -1.3535e-05
17:52114067 T C 0.073239 1.7287e-05
17:52116562 G C 0.171396 -1.6605e-05
17:52118101 C A 0.101773 -1.4477e-05
17:52120211 G A 0.209875 1.9823e-05
17:52126628 A G 0.203286 1.4731e-05
17:52137105 A C 0.393573 1.0452e-05
17:52176061 A G 0.073632 3.4037e-05
17:52186158 C T 0.087481 1.1210e-05
17:52189494 A G 0.097537 3.9367e-05
17:52191662 C T 1.211612 -2.5193e-05
17:52196804 A C 0.096177 1.1615e-05
17:52199640 A G 0.098160 -1.3156e-07
17:52238038 T C 0.073219 -1.3015e-05
17:52238196 T C 0.124578 -6.0137e-06
17:52257012 A G 0.024587 3.1296e-05
17:52260426 T G 0.108300 -4.5993e-07
17:52260618 T C 0.052547 -2.6108e-05
17:52260953 A T 0.164141 -3.6080e-05
17:52266360 C A 0.043462 -9.1266e-05
17:52282869 C A 0.164008 1.7873e-05
17:52295401 A G 0.064693 1.4922e-05
17:52297876 A G 0.164557 1.1707e-07
17:52302809 G A 0.024590 -2.3899e-05
17:52306822 T C 0.070821 8.5057e-06
17:52310935 A G 0.029839 -7.5002e-06
17:52311102 C A 0.069071 -6.4148e-06
17:52312565 T C 1.579471 -2.7018e-05
17:52312761 C T 0.142109 1.1388e-05
17:52319725 T C 0.038960 -2.6579e-06
17:52324587 A G 0.048132 1.8056e-05
17:52327040 C A 0.055026 -2.2348e-05
17:52331002 A C 0.157299 -4.4246e-06
17:52331410 C T 0.022397 -9.5673e-06
17:52332507 G A 0.071463 1.3164e-05
17:52336463 G T 0.055228 5.9579e-06
17:52338013 T C 0.956201 -3.3731e-05
17:52340875 G A 0.048298 -1.1760e-05
17:52345252 C T 0.100572 1.8550e-05
17:52349605 C T 1.495670 -1.5558e-05
17:52360570 G A 0.097570 1.3950e-05
17:52371643 A G 1.038788 -2.6832e-05
17:52375205 A G 0.081808 -1.6306e-05
17:52376716 G A 0.104782 -6.3814e-05
17:52384500 G A 1.915462 3.4522e-06
17:52384726 G A 0.358758 -7.9467e-06
17:52387635 A G 0.023561 8.2491e-06
17:52401867 A G 0.573560 -4.1772e-05
17:52414051 A G 0.069827 -3.1543e-06
17:52428192 C T 0.311989 -2.5875e-05
17:52436542 C T 0.054283 -1.3203e-06
17:52448143 G A 0.030394 1.9376e-05
17:52449840 G T 0.068266 -5.2823e-06
17:52456903 C T 0.031984 -7.7282e-06
17:52482930 A G 1.101471 -3.5533e-05
17:52508364 C T 0.275217 -7.0871e-06
17:52511849 T C 0.026155 3.3707e-05
17:52517707 T C 0.117538 1.8951e-05
17:52543682 G A 0.027992 1.4046e-05
17:52545031 A G 0.102143 -2.3651e-05
17:52545184 A G 0.106366 -4.7934e-05
17:52564962 T C 0.574193 3.6702e-06
17:52565704 T C 1.229029 8.7641e-06
17:52566978 T G 0.040589 4.1812e-05
17:52567010 G T 0.512139 -1.1618e-05
17:52567462 T C 0.037213 -7.3272e-06
17:52569574 T G 1.859073 5.0182e-05
17:52572512 C T 0.227857 -4.0722e-05
17:52572901 C T 0.604973 1.9728e-06
17:52576273 C G 0.051722 -2.6029e-06
17:52577372 C T 0.401746 1.7347e-05
17:52581907 C T 0.664524 1.4190e-05
17:52598275 G A 0.952543 -2.3722e-05
17:52618539 C A 0.031410 1.6131e-06
17:52633086 T C 1.195707 -3.3953e-05
17:52634487 G A 0.245839 2.3612e-05
17:52639647 A G 0.109456 4.0583e-05
17:52644674 C T 0.082993 -3.5626e-06
17:52650200 C T 0.492742 1.6573e-05
17:52650483 T G 0.610738 -4.8713e-05
17:52654719 C T 1.081110 -3.5854e-05
17:52678482 G A 0.024691 1.4746e-05
17:52684074 C T 0.386786 1.6385e-05
17:52690095 C T 0.636432 5.9371e-05
17:52697573 T C 0.370784 5.7177e-06
17:52699394 G A 0.085317 -3.5107e-05
17:52699490 C T 0.043397 -5.2693e-06
17:52704896 G A 0.673895 7.3127e-05
17:52707020 G T 1.729123 -2.0925e-05
17:52749226 C T 0.024201 3.0171e-05
17:52768510 C T 0.238909 5.9788e-05
17:52771867 C T 0.498250 -8.8539e-06
17:52772580 A G 1.852990 4.7952e-05
17:52777102 C T 0.046389 3.1605e-06
17:52815310 T C 0.074644 -1.2061e-05
17:52818321 T C 0.289713 3.0638e-05
17:52820857 C T 0.122838 5.3389e-07
17:52832885 G T 0.056438 -6.1363e-05
17:52833331 G T 0.396663 5.7750e-07
17:52834303 C T 0.556377 -2.7280e-05
17:52837689 G A 0.949479 -2.7062e-05
17:52842531 C T 0.746949 -1.0828e-04
17:52843844 T C 0.027564 -5.0353e-06
17:52849084 C T 0.131011 -1.6629e-05
17:52854934 T C 0.408990 1.9224e-05
17:52858275 T C 1.945451 -3.2863e-05
17:52858375 T C 0.485397 2.4056e-05
17:52863699 T C 0.800200 2.5231e-05
17:52863768 A G 1.257381 6.2534e-05
17:52864887 G A 1.092688 -2.6736e-05
17:52865019 A C 0.061401 7.4849e-06
17:52865905 A G 0.332525 2.3875e-05
17:52871114 T G 0.245222 -1.8265e-05
17:52878845 T C 0.090039 -3.6902e-05
17:52878927 C T 1.597433 -1.7785e-05
17:52881369 T C 0.097751 3.5928e-06
17:52881683 T C 1.262769 3.7240e-06
17:52883339 T C 0.282526 -6.1323e-07
17:52885016 A G 0.096690 -9.8825e-06
17:52890745 C T 0.060466 1.3737e-05
17:52911773 C T 0.029959 9.3680e-06
17:52918241 G A 0.727812 -2.1510e-05
17:52921087 A G 1.816718 8.5046e-06
17:52927228 C A 0.545941 -2.5284e-05
17:52931830 T C 0.076566 -2.1385e-05
17:52933266 G T 0.116113 2.9720e-05
17:52933295 G T 0.102036 -4.6897e-06
17:52941634 C T 0.635085 -3.8473e-06
17:52942748 T C 0.344129 -2.4208e-05
17:52943191 G A 0.220310 2.0912e-05
17:52943855 C G 0.257164 4.3786e-05
17:52947714 G T 0.549278 -9.6063e-06
17:52948168 A G 0.079893 6.7529e-05
17:52953030 T C 1.851559 8.0799e-06
17:52955962 A G 0.456256 9.2066e-06
17:52957444 T C 1.057451 -8.2389e-06
17:52958776 A G 0.612935 -9.5116e-06
17:52959686 T C 1.539476 2.7954e-05
17:52960751 G A 0.904612 -2.9553e-05
17:52964504 G A 0.037415 3.1202e-05
17:52967416 A G 0.088394 1.0062e-05
17:52968738 T C 0.212965 -2.4645e-05
17:52969601 T C 1.716263 4.1927e-05
17:52969953 C T 0.068870 7.6013e-06
17:52971060 T G 0.061599 -1.4060e-05
17:52971314 A T 0.026729 1.4387e-05
17:52971694 C T 0.197330 -2.6870e-06
17:52971786 C T 0.552472 -1.2724e-05
17:52975823 A G 0.231337 -2.0567e-05
17:52976852 C T 0.075728 -5.2569e-07
17:52977353 G A 0.245018 -1.6496e-05
17:52985323 T C 0.217344 -1.4680e-05
17:52985982 A G 0.613425 -8.3886e-05
17:52986845 C T 0.573109 -6.4308e-05
17:52996429 A G 0.407861 1.1692e-05
17:53036501 A T 0.597323 5.2778e-05
17:53038201 C T 0.022098 -2.2928e-05
17:53038654 C A 0.573125 -5.8731e-05
17:53041046 G T 0.064163 -2.3559e-05
17:53042792 C T 0.051910 1.9971e-05
17:53042872 G A 1.433522 -2.2339e-05
17:53044117 A G 0.035237 3.2342e-05
17:53046176 T G 0.053329 5.3559e-06
17:53071778 T G 0.050544 -1.0381e-05
17:53073858 G A 0.605986 2.7173e-05
17:53076799 A G 1.404615 2.0060e-05
17:53079506 C A 0.055442 2.0029e-05
17:53082489 G A 0.025227 2.8477e-06
17:53083040 G A 0.020397 -1.6840e-05
17:53085595 C G 0.041975 3.1501e-06
17:53086937 C T 1.778609 -2.2886e-05
17:53126906 C G 0.194535 6.6860e-06
17:53156332 T G 0.023974 -1.3902e-05
17:53159971 T C 0.032757 -9.8770e-06
17:53160636 T C 0.072736 -3.2590e-06
17:53166495 A T 1.402998 1.8098e-05
17:53172241 G A 0.114587 -1.8776e-07
17:53177582 G A 0.069899 4.2054e-05
17:53178283 C T 0.752016 7.8656e-06
17:53228355 T C 0.415855 7.9472e-06
17:53242304 C G 0.436249 1.9564e-05
17:53242877 G A 0.080675 -2.9677e-06
17:53243486 T C 0.046539 3.4975e-05
17:53244766 C T 0.040411 -2.3234e-05
17:53256697 A G 0.184298 2.3442e-05
17:53257296 G A 1.657984 2.5790e-06
17:53263720 A G 0.747387 1.7094e-05
17:53267606 T C 0.033854 -9.6468e-06
17:53273824 G A 0.034750 1.1098e-05
17:53277241 T C 0.040972 -5.2438e-05
17:53278205 A G 0.032374 1.2242e-05
17:53279433 G A 1.303092 3.8008e-05
17:53281991 C G 0.106356 -9.3010e-05
17:53284394 T C 0.035600 -3.5340e-06
17:53285583 G A 0.104483 -1.0554e-05
17:53291209 C T 1.589877 -7.3403e-06
17:53291507 A G 0.487095 -1.3180e-05
17:53291767 C A 0.451306 1.1730e-04
17:53293338 T C 0.030550 2.6169e-06
17:53295273 A G 1.609913 -2.7341e-05
17:53298943 C T 0.389931 -1.7483e-05
17:53300044 T G 0.038106 -4.1568e-06
17:53305241 A G 0.050833 8.2557e-06
17:53306282 A G 0.641349 1.2591e-05
17:53308008 C A 0.364321 3.7518e-05
17:53308411 G A 0.288200 -7.1882e-06
17:53315555 C T 0.056893 -7.5519e-06
17:53318563 T C 0.049171 -1.6424e-05
17:53321823 G A 0.089020 -7.5222e-06
17:53325676 A C 0.118304 4.1329e-05
17:53330041 C T 0.366788 3.8340e-05
17:53331344 A G 1.108975 -5.6988e-06
17:53332497 T C 0.084810 -3.2552e-05
17:53333415 A G 0.202186 -1.7969e-05
17:53337271 G A 0.196502 2.9879e-05
17:53340408 A C 0.040086 -1.7614e-06
17:53347143 T C 0.311411 -4.3167e-05
17:53347953 A G 0.709008 5.9845e-06
17:53359855 C T 0.133433 4.2311e-05
17:53361284 A G 0.108781 -7.1587e-06
17:53361838 G T 0.983024 -3.6783e-06
17:53363808 G A 0.702663 5.1809e-06
17:53364146 G A 0.042254 3.7175e-05
17:53376504 T C 0.740876 5.0730e-06
17:53381097 T C 0.053621 6.7140e-06
17:53381796 A C 1.272909 2.7867e-06
17:53386117 C A 0.044546 -8.5006e-06
17:53392544 C T 0.087400 -3.9086e-06
17:53395090 C A 0.032880 7.2630e-06
17:53396598 G A 0.369777 -6.2703e-06
17:53399928 A G 0.085742 -1.4836e-05
17:53403755 G A 1.252697 -3.2176e-06
17:53404277 C A 0.060843 5.7395e-06
17:53407592 G A 0.632813 1.5618e-05
17:53414674 A G 0.160100 -1.2637e-05
17:53417214 A G 0.034331 2.5828e-05
17:53422502 G A 0.054712 7.6524e-06
17:53425749 T G 0.791021 -1.6112e-05
17:53428677 A G 0.164810 -2.2107e-05
17:53430537 C T 1.220489 -1.2097e-05
17:53440395 C T 1.068208 -4.1384e-06
17:53441197 C T 0.142086 -1.5637e-05
17:53441815 G A 0.112088 1.7137e-05
17:53453103 G A 0.934158 -5.9538e-05
17:53455205 C A 0.050492 1.7153e-05
17:53459530 G A 1.230720 7.4643e-05
17:53460213 G A 0.046195 -3.1266e-05
17:53466732 A G 0.047821 3.4603e-05
17:53467064 A G 0.071139 -4.7641e-06
17:53467118 C T 0.745381 3.8006e-05
17:53473009 T C 0.034451 -6.5593e-06
17:53479547 T C 0.825995 6.8879e-05
17:53480904 T C 0.030186 -6.4983e-06
17:53481804 T C 0.081938 -3.8529e-05
17:53485426 A G 1.171581 9.8762e-05
17:53487083 C G 0.240594 2.9094e-05
17:53489599 A G 0.939735 4.7769e-05
17:53504590 G A 0.028060 1.1558e-06
17:53508050 C A 0.425145 2.3268e-05
17:53513574 A G 0.410629 -2.8717e-06
17:53514808 T C 1.244404 4.1204e-05
17:53516911 T C 1.242593 5.1124e-05
17:53518670 A G 0.874156 3.6603e-05
17:53522082 T G 0.542154 1.9094e-05
17:53522432 T C 0.537226 -1.7406e-05
17:53530876 C T 1.500993 6.7340e-06
17:53531179 G A 1.317640 2.2345e-05
17:53535380 G A 0.568545 9.1291e-05
17:53543792 C G 0.027161 -8.9262e-06
17:53543936 A G 0.076718 6.0200e-05
17:53557629 T C 1.641414 -4.9319e-06
17:53561584 T C 0.175404 -1.3671e-05
17:53568884 A G 0.149594 -2.8712e-05
17:53570491 G A 0.064261 -1.5190e-05
17:53573902 T C 0.236468 -6.7903e-05
17:53576789 A C 0.910474 -4.6858e-05
17:53589066 T C 0.066143 -7.1257e-05
17:53589643 A G 0.184327 -4.2856e-05
17:53592781 T G 1.000432 -7.8862e-06
17:53596284 A G 0.047334 1.8739e-07
17:53596632 T G 0.023954 -1.9139e-05
17:53599299 G A 0.092529 -8.0326e-06
17:53600071 T C 0.376672 -4.5321e-05
17:53600554 T G 0.110076 -2.9424e-05
17:53602045 T G 0.202770 2.0810e-05
17:53604196 C A 0.695928 -1.5700e-05
17:53608973 T C 0.491467 -2.5932e-05
17:53609406 T C 0.241808 -1.0915e-05
17:53610891 A G 0.695996 -6.8286e-06
17:53642017 C A 0.048957 3.3246e-05
17:53645429 T G 0.287665 -9.4090e-06
17:53650512 C T 0.141927 1.4279e-06
17:53658133 A G 0.468457 -3.6929e-05
17:53661197 T C 0.020036 3.6797e-05
17:53661959 C T 0.236527 2.3116e-05
17:53666877 C G 0.094499 6.9943e-06
17:53681543 C T 0.418806 -1.9596e-05
17:53682875 G A 0.238208 -1.6750e-05
17:53691490 T C 0.291082 -2.9246e-05
17:53695125 A G 0.051618 -1.9774e-05
17:53711650 G A 0.106337 -2.2869e-05
17:53711910 A G 0.099653 -2.1097e-05
17:53717322 G A 0.085784 8.4851e-06
17:53725641 T C 0.065374 -3.8887e-06
17:53735735 C T 0.191942 -1.8242e-05
17:53737182 A G 0.077763 -3.2727e-05
17:53738675 C T 0.046529 -1.4541e-05
17:53738843 G A 0.160587 -5.7418e-05
17:53738933 C T 0.056072 1.2640e-06
17:53741073 G A 0.065962 1.7460e-05
17:53742090 G A 0.052375 -9.8840e-06
17:53744206 G T 1.907929 -1.9161e-05
17:53748566 A G 0.052005 7.6345e-06
17:53751686 G A 0.137792 -6.0176e-05
17:53755487 A G 0.541316 3.1560e-06
17:53755883 T C 0.026892 -7.7645e-06
17:53757787 C T 0.332029 -2.2695e-05
17:53768534 G A 0.045902 1.2422e-05
17:53769337 C T 1.908640 -4.7654e-06
17:53771444 T C 0.190063 1.1644e-05
17:53787963 C T 0.092730 -1.9179e-05
17:53792014 T C 0.115938 5.0728e-05
17:53802211 G A 0.215789 1.4247e-06
17:53808950 C A 0.036503 7.0868e-06
17:53810837 T C 0.436067 -2.1502e-06
17:53813633 C T 0.158046 -3.0662e-05
17:53815766 T C 0.079571 1.9445e-05
17:53818027 C T 0.030495 8.3199e-07
17:53818042 C T 0.093970 1.1971e-05
17:53818051 A C 0.060700 1.4707e-05
17:53818779 A C 1.375769 -5.9740e-06
17:53819575 G A 1.801612 -1.9807e-05
17:53820074 A G 1.597128 -3.0161e-05
17:53827226 A C 0.036691 6.9338e-06
17:53837867 G T 0.209151 1.5131e-05
17:53846348 C T 1.632066 -2.8153e-05
17:53849202 A G 0.113354 1.3351e-05
17:53851228 T C 1.949089 -3.5599e-07
17:53870845 C T 0.318331 2.7034e-05
17:53872849 G A 0.031803 6.7780e-06
17:53880022 T C 0.048915 4.8854e-07
17:53884341 A C 0.055643 1.0174e-05
17:53886708 G A 0.082720 -2.9419e-05
17:53891941 T C 0.127983 -3.5449e-06
17:53893035 T C 0.183172 7.8521e-06
17:53899497 C A 0.035990 -4.7419e-06
17:53902247 C T 0.057620 2.4766e-05
17:53913700 A G 0.574836 5.8021e-05
17:53920341 G C 0.567997 4.5903e-05
17:53921467 T C 0.077309 -1.9081e-05
17:53921982 G A 0.144592 2.8298e-05
17:53935061 A G 0.101773 2.1806e-05
17:53936739 T G 0.097547 -1.8894e-05
17:53947405 C T 0.056669 -8.1907e-06
17:53977929 A G 0.054371 -1.5954e-05
17:53981466 C T 0.055903 -1.4939e-05
17:53983492 T C 0.120634 -7.4551e-06
17:53990373 G C 0.053644 -1.6885e-05
17:53994156 G A 0.048905 7.3279e-07
17:54024419 C T 0.061596 -1.8385e-05
17:54046852 G A 0.063255 -1.4338e-05
17:54086274 C T 0.366564 -7.0930e-06
17:54089159 T C 1.298989 6.5872e-06
17:54089286 G T 0.932886 1.3610e-05
17:54107000 A G 0.067792 1.9115e-06
17:54107288 A G 0.031975 1.0720e-05
17:54109039 A G 0.046805 -5.7108e-06
17:54118354 G A 0.040008 -1.4950e-05
17:54118537 A G 0.332960 1.7035e-05
17:54120594 T C 0.075342 3.1080e-05
17:54123973 A G 0.486150 4.8762e-06
17:54125021 T C 1.128320 6.9441e-06
17:54125762 C G 0.059032 2.7752e-05
17:54129991 T C 0.199677 1.7435e-05
17:54133654 C T 1.553621 9.5290e-06
17:54142179 T C 0.036636 2.6621e-07
17:54142943 A G 0.034305 3.9912e-05
17:54148705 G A 1.464981 2.0905e-05
17:54150021 G C 1.573232 2.0814e-05
17:54152704 C T 0.142005 1.1809e-05
17:54153305 A G 0.060619 -3.4328e-05
17:54153371 A G 0.034153 -2.2756e-05
17:54156600 C T 0.020371 -1.5683e-06
17:54158281 T C 0.046681 2.1956e-05
17:54158456 C T 1.323067 1.0784e-05
17:54160166 A G 0.039164 -3.0339e-05
17:54182756 A G 0.064946 5.4744e-06
17:54187517 T G 0.078104 -8.0006e-05
17:54189877 G T 0.257660 -8.3399e-06
17:54192523 G A 1.146578 -2.3240e-05
17:54201431 A G 0.253940 -1.0296e-05
17:54202809 A G 0.049437 9.4324e-06
17:54203360 T G 0.814381 1.6742e-05
17:54205350 T C 0.150512 2.0357e-05
17:54208427 T C 0.100202 -1.1748e-05
17:54211667 C T 1.951861 2.9131e-06
17:54267131 T C 0.258722 -1.1277e-05
17:54273713 C A 0.078458 -1.3755e-05
17:54278715 A G 0.806789 1.9384e-05
17:54286950 G A 0.030569 1.1845e-06
17:54292608 G A 0.152194 1.9955e-05
17:54294106 C A 0.090117 -7.3030e-05
17:54298836 A G 0.381842 -2.5898e-06
17:54299036 T G 0.115250 -5.9805e-06
17:54300943 T C 0.153102 -2.1678e-05
17:54301309 G A 0.453442 -2.8703e-05
17:54320321 A G 0.028450 1.6812e-05
17:54325272 T C 0.027226 8.7045e-05
17:54325499 G A 1.902989 -1.5496e-05
17:54329658 G C 0.038323 3.0690e-05
17:54331327 C T 0.149058 -1.2448e-05
17:54338755 C T 0.071256 -2.0355e-06
17:54346896 G C 0.199553 -5.5551e-05
17:54350466 A G 0.036788 2.9796e-07
17:54355994 T C 0.030430 -2.2344e-05
17:54358576 A G 0.767472 4.8803e-05
17:54364049 G A 0.048973 -1.2950e-05
17:54364072 T C 0.035104 -1.6348e-06
17:54368748 A G 0.036720 -1.3435e-05
17:54374899 G T 0.112883 -1.3879e-05
17:54381037 A G 0.247988 -3.0371e-05
17:54388020 T C 0.171363 -4.4850e-05
17:54388824 C T 0.841510 -2.9039e-05
17:54391664 T C 1.104840 4.0684e-06
17:54392421 G A 0.025837 1.9554e-05
17:54393314 T C 0.278076 -7.2651e-07
17:54393799 T C 0.092526 4.9115e-05
17:54399052 C G 0.071957 7.1993e-06
17:54409614 A C 0.029212 -4.9686e-06
17:54412108 C G 1.096748 -2.5708e-05
17:54415887 A G 0.025937 2.4311e-05
17:54426899 A G 0.304621 -1.3680e-06
17:54430155 T C 1.047165 -1.3286e-05
17:54433750 C T 0.825287 6.9291e-07
17:54442302 A G 0.032799 1.8572e-07
17:54449676 A G 1.336868 6.9419e-06
17:54451287 C T 1.455195 1.4821e-05
17:54453119 T C 0.116194 1.7719e-05
17:54484017 G T 0.061294 3.2545e-05
17:54500315 C A 0.025489 -4.4198e-05
17:54501404 C G 0.069954 6.2343e-06
17:54503821 G A 0.155491 9.2212e-06
17:54508441 G C 0.400483 -2.9809e-05
17:54509428 G A 0.038239 -1.6035e-05
17:54511600 A G 0.100413 5.2838e-06
17:54518069 T C 1.518339 -7.6323e-07
17:54522298 G A 1.965007 -7.1611e-06
17:54526157 G A 0.077030 2.4047e-06
17:54534634 A G 1.440757 7.9905e-06
17:54534936 A G 0.043257 -1.6030e-05
17:54540097 A G 0.027891 3.2417e-05
17:54548465 A T 0.041611 6.7002e-06
17:54551634 G A 0.042465 -1.1742e-05
17:54553587 A G 0.045062 -2.4532e-05
17:54558623 G T 0.037129 6.8454e-06
17:54563596 C T 0.065098 -1.4266e-05
17:54567520 G A 0.055150 -1.7074e-05
17:54568827 T C 0.169367 1.7872e-05
17:54569861 C A 0.051466 2.4041e-05
17:54572667 T C 0.028469 -2.1196e-05
17:54575234 C T 1.506157 -8.2025e-06
17:54576402 C G 0.044419 -2.6839e-05
17:54577027 G A 0.195421 -8.6240e-06
17:54578417 T C 0.065452 -1.3477e-05
17:54586277 C T 0.184441 -1.2618e-05
17:54588899 G A 1.527291 1.1915e-06
17:54592008 T C 0.026268 1.3747e-06
17:54592288 A G 0.140327 1.1606e-05
17:54592956 A G 0.053134 2.3311e-06
17:54595726 T C 0.077945 4.7970e-05
17:54599252 G C 1.694565 -4.3520e-06
17:54601256 T C 0.040852 3.5031e-06
17:54605149 T C 0.193860 9.0001e-07
17:54606205 G A 1.649678 9.3953e-06
17:54606315 C T 0.036516 2.4068e-05
17:54611231 T G 0.052858 4.2051e-05
17:54614148 T C 0.046165 -4.8705e-06
17:54615418 T C 0.101114 -5.8352e-06
17:54615617 G T 0.307217 2.4685e-05
17:54618521 T C 0.080750 -9.6574e-06
17:54618571 A G 0.019998 -6.9417e-06
17:54620275 A G 0.873718 6.0322e-06
17:54622013 T C 0.294659 -2.1909e-05
17:54623508 G A 0.096631 -2.5040e-06
17:54624141 G A 1.082265 1.5416e-05
17:54627745 A G 0.166368 1.3451e-05
17:54629094 G A 0.025658 9.9738e-06
17:54642770 A G 0.080182 -4.3487e-05
17:54649420 C T 0.050810 -2.2313e-06
17:54660880 G T 0.050849 5.3719e-05
17:54667416 A G 0.029057 -1.5635e-06
17:54675452 T C 0.737841 3.3297e-06
17:54678657 T C 1.774801 -2.7464e-05
17:54686352 A G 1.542413 -3.5236e-05
17:54689986 T C 0.076825 -2.6195e-05
17:54694724 G A 0.031780 -2.3974e-05
17:54696980 A G 0.140239 3.2998e-05
17:54698931 C A 1.897477 1.4920e-05
17:54702058 G A 0.092857 -4.3182e-06
17:54703475 T C 1.272085 2.2894e-05
17:54711906 A T 0.051424 -6.3439e-06
17:54717025 T C 0.028920 -5.9321e-06
17:54718788 T C 0.025476 4.9377e-06
17:54727244 A G 0.035104 1.5653e-06
17:54729396 T G 0.046633 1.5300e-05
17:54735499 C G 0.613857 -1.9745e-05
17:54740547 A C 0.138892 -4.5235e-06
17:54741504 C A 1.941241 8.8529e-06
17:54743902 C T 1.965662 -5.1812e-06
17:54743972 G A 0.046931 2.5097e-05
17:54744499 T C 0.024318 -1.3596e-05
17:54745812 C G 0.031900 2.9687e-05
17:54747789 G A 0.048791 3.3477e-05
17:54749000 A C 0.656397 -5.7497e-05
17:54752530 T A 0.046516 3.2511e-05
17:54758507 C T 0.069974 -2.4557e-05
17:54764536 C T 0.590786 -9.1396e-06
17:54766612 C T 0.055439 -1.4921e-05
17:54767532 T C 0.024425 2.2938e-05
17:54773238 G T 0.916962 -1.2540e-05
17:54777341 A G 0.031942 5.2251e-08
17:54778817 T A 0.687398 -3.1137e-05
17:54780193 A G 0.076218 -2.5594e-05
17:54780863 G A 0.050521 1.0966e-05
17:54785960 G A 0.478685 -9.6464e-05
17:54787722 G A 0.561353 -1.1271e-04
17:54790694 G C 0.095239 2.8894e-05
17:54794707 C T 0.067705 1.4607e-05
17:54796068 G A 0.086498 -4.3009e-06
17:54799576 T G 0.105661 3.5579e-05
17:54801838 G A 0.060996 -2.1081e-05
17:54804995 A G 0.076358 2.2759e-05
17:54806839 A C 0.168455 4.3258e-05
17:54809442 A G 0.120047 -5.6112e-06
17:54812382 G T 1.633728 -9.8007e-06
17:54812871 C A 0.086261 -2.1760e-05
17:54815076 A G 0.073141 2.2913e-05
17:54815676 G A 0.199807 6.7953e-06
17:54816003 A G 0.030887 -2.7291e-05
17:54816219 C T 1.606930 -4.3568e-06
17:54817452 A G 0.076504 5.3639e-05
17:54818155 T C 0.191932 1.3810e-05
17:54819433 G A 1.340912 7.2957e-06
17:54820366 A C 0.041865 4.4946e-05
17:54823170 G A 0.622170 -1.0576e-07
17:54824122 T C 0.064962 -1.5248e-06
17:54824233 T C 1.445762 1.5705e-05
17:54826427 C T 0.084252 -1.3640e-05
17:54826771 A G 0.080636 -9.9786e-06
17:54826823 C T 0.213705 -1.5650e-06
17:54827164 A G 0.067835 2.4616e-05
17:54827272 T C 0.351351 -4.7503e-05
17:54828295 A C 0.505774 -6.4833e-06
17:54828778 G A 1.513022 1.7550e-05
17:54832443 G A 0.022916 6.2043e-06
17:54832845 T C 0.085190 -3.0400e-06
17:54832963 G T 0.047892 -2.4528e-06
17:54833348 A C 0.367087 1.9804e-05
17:54834041 G C 0.192481 -3.8049e-05
17:54834217 T C 0.477380 -1.1717e-05
17:54842748 A G 0.036236 1.8027e-05
17:54845758 T C 0.064741 -2.5107e-05
17:54846128 A T 0.032075 2.9669e-05
17:54850329 G A 1.015051 1.2624e-05
17:54853199 C T 0.105678 -7.6458e-06
17:54854541 G A 1.749393 -4.1705e-05
17:54855743 T A 0.148402 5.3800e-07
17:54856140 G A 0.022630 -6.0732e-06
17:54858736 A G 0.044137 -2.6861e-05
17:54872439 C T 0.298898 6.5744e-06
17:54875876 A G 0.056133 1.3220e-05
17:54880572 A G 1.315442 -3.1685e-05
17:54889879 T C 0.853266 1.3027e-05
17:54890062 C A 0.036516 1.5921e-05
17:54906239 A G 0.051622 -3.4274e-06
17:54908250 C A 0.141677 1.9421e-05
17:54927327 A G 0.134397 1.4659e-05
17:54935691 C T 0.028790 2.1903e-05
17:54939080 G A 0.031491 1.7279e-05
17:54943982 C T 1.482326 -2.5287e-05
17:54945670 T C 1.917033 -1.2475e-05
17:54946509 A G 0.059337 6.9189e-06
17:54948950 G A 1.445908 -2.1798e-05
17:54950792 A G 0.379606 -1.1233e-05
17:54951229 A G 0.080052 1.3217e-05
17:54951417 G A 0.156144 1.2806e-05
17:54951635 G A 0.022549 1.0271e-05
17:54954806 T C 0.533695 -5.1394e-05
17:54956321 T C 0.080493 6.6037e-05
17:54957844 G T 1.433574 -6.6683e-05
17:54961912 G A 0.154991 -5.1742e-05
17:54971241 A C 1.836829 -1.1060e-04
17:54976922 A C 1.464601 7.2061e-05
17:54978471 G A 0.089241 1.2673e-05
17:54979368 C G 0.047048 1.6906e-07
17:54980981 T C 0.235592 1.9816e-05
17:54984931 C T 0.142054 -2.1171e-05
17:54988150 A G 0.119330 4.1533e-05
17:54988241 A G 0.370345 -2.6689e-05
17:54989610 A G 0.028959 3.7629e-05
17:55019580 G A 0.150340 1.4444e-05
17:55028170 T C 0.245566 -3.8026e-05
17:55037113 A C 0.101893 -8.9787e-05
17:55038490 A C 0.993950 3.9210e-05
17:55040002 T C 0.288168 -1.9812e-05
17:55040096 C T 0.089601 -2.1739e-05
17:55059303 G C 1.418776 5.3561e-05
17:55060188 G T 0.215364 2.0689e-05
17:55068816 A G 1.677024 1.0131e-07
17:55076519 C G 0.966344 -1.4964e-05
17:55083933 A C 0.259919 7.5640e-05
17:55085461 G C 1.963572 -3.7285e-05
17:55088689 A G 0.973501 -2.0037e-05
17:55094145 G A 1.497916 -1.6646e-05
17:55095409 A G 0.264460 9.3041e-06
17:55096575 C T 0.506037 -7.0372e-05
17:55098177 C T 0.578095 -6.5719e-06
17:55098776 A C 0.906475 -3.6449e-05
17:55100100 T C 0.459252 7.3158e-05
17:55106588 T C 0.211618 -8.9532e-06
17:55107636 C A 0.642748 3.7749e-06
17:55107799 A G 0.285198 -6.4745e-05
17:55110710 A G 1.971349 2.8553e-05
17:55115189 C T 1.637503 -2.7709e-05
17:55118199 A G 0.422155 6.9815e-07
17:55121495 T C 0.300596 -5.8253e-05
17:55122952 A G 0.183733 -1.6770e-05
17:55123297 A G 0.440254 1.2799e-05
17:55125582 C G 1.163356 -1.2052e-05
17:55127824 T C 0.039262 -1.4731e-05
17:55128344 G T 0.530449 -4.0333e-06
17:55129892 C T 1.526716 -2.0679e-05
17:55130315 A G 0.062820 2.0447e-05
17:55135455 G A 1.565832 1.0654e-07
17:55137449 A G 0.203731 -1.3638e-05
17:55138760 A G 0.190566 3.1241e-06
17:55140652 A G 0.490704 1.7276e-05
17:55144694 C T 0.050122 2.7791e-05
17:55145822 A G 0.110488 1.4737e-05
17:55150205 A G 1.138993 -4.7871e-07
17:55158811 A G 1.255411 -2.1180e-05
17:55164142 T C 0.803644 -9.3486e-06
17:55164285 G A 0.165011 1.1957e-06
17:55164373 G A 0.219096 -5.3622e-06
17:55169743 C T 0.299194 2.3340e-05
17:55171092 A G 0.058561 -4.3145e-05
17:55173203 A G 0.034344 -1.3510e-05
17:55179795 A G 0.834489 2.1767e-05
17:55180503 T G 0.111410 4.0488e-05
17:55181938 A C 1.751899 -1.2344e-05
17:55183195 T C 0.054183 -1.2086e-05
17:55185241 A G 0.129038 -1.8060e-05
17:55187039 T C 0.221167 -1.6378e-05
17:55187253 T C 0.032442 2.0723e-05
17:55187670 A G 0.087465 1.0057e-05
17:55193178 T C 0.397708 8.7796e-06
17:55198233 G A 0.047986 -4.0541e-06
17:55199216 T C 0.969940 1.0363e-05
17:55208258 C T 0.269653 -3.1134e-06
17:55211024 T C 0.023523 -2.4027e-05
17:55212363 A G 0.274435 1.1675e-05
17:55216075 T C 0.160526 -2.3194e-05
17:55217773 A G 0.038820 -1.3598e-05
17:55220949 A G 1.209083 -1.0684e-05
17:55222572 A G 0.129074 -2.6261e-05
17:55227609 C T 0.787911 1.1619e-05
17:55232239 G C 0.316354 -3.3347e-05
17:55235670 T C 1.338838 -3.1300e-05
17:55249564 G A 0.126321 -1.8923e-05
17:55255726 T C 0.182675 -3.5826e-06
17:55260629 T C 0.143952 1.4123e-05
17:55263409 C T 0.368408 4.4499e-06
17:55265528 A G 0.078312 -3.4543e-05
17:55267944 C T 0.340977 1.6819e-05
17:55268862 A C 0.063031 -4.8143e-06
17:55272396 A G 0.091084 -2.3306e-05
17:55274630 C T 0.449024 2.2695e-05
17:55278337 T C 0.077423 2.0148e-05
17:55278525 A C 0.195976 8.8627e-06
17:55281020 G A 1.111452 -1.7699e-05
17:55281177 G T 0.574550 -1.0968e-05
17:55281431 G T 0.128110 1.6809e-05
17:55281605 T C 0.044867 -4.6735e-05
17:55282327 T C 0.064813 6.5141e-06
17:55283254 A G 0.238909 8.4820e-06
17:55285276 C G 1.129301 1.2065e-06
17:55287463 T C 0.035694 1.1654e-04
17:55288374 T C 0.286100 1.2102e-05
17:55293819 C T 0.037298 -1.0189e-05
17:55300237 G A 0.564728 2.5063e-05
17:55300348 C A 0.145397 -2.0698e-06
17:55304852 G T 0.286136 3.9944e-05
17:55306597 C A 0.247150 1.5486e-05
17:55310044 T G 0.846940 2.5830e-05
17:55314589 G A 0.349274 1.4936e-05
17:55319041 T G 0.166258 -1.1389e-05
17:55322266 C T 1.728844 6.9158e-06
17:55325432 A G 0.024672 -1.0201e-05
17:55330357 G A 0.191708 -8.1409e-06
17:55336202 G C 0.485225 3.4827e-05
17:55337984 T C 0.069873 3.5715e-06
17:55340441 C T 0.189326 -1.2709e-05
17:55343369 A G 0.528515 3.0355e-05
17:55352242 C T 0.474157 4.0637e-05
17:55354177 T C 0.156381 3.0594e-06
17:55355141 A G 0.151609 5.3080e-07
17:55356341 C T 0.091763 -3.9615e-05
17:55358081 A G 0.048110 -7.4431e-06
17:55362972 A G 1.272000 6.2567e-05
17:55364855 T G 0.049220 1.1461e-05
17:55369046 T C 0.028865 -5.8606e-05
17:55372465 C G 0.052780 1.2324e-05
17:55384404 G A 0.026970 4.8640e-05
17:55386191 G T 0.048788 -2.9468e-05
17:55386638 C T 0.288074 5.3581e-07
17:55388206 A G 0.055854 -5.0903e-06
17:55391024 C T 0.036791 -1.3827e-05
17:55396551 G A 0.235887 -6.0210e-05
17:55397344 C G 0.089403 -1.6268e-05
17:55400105 A G 0.102708 3.2437e-05
17:55401715 T C 0.024065 2.0620e-05
17:55403922 C A 0.331993 -9.6849e-05
17:55413115 T G 0.055815 -4.9678e-06
17:55415072 T C 0.024522 -1.2140e-05
17:55423916 G T 0.030212 -1.0506e-05
17:55426465 C A 0.108248 3.8231e-05
17:55426698 A G 0.297493 -9.0655e-06
17:55427060 T C 0.021143 2.3904e-06
17:55435185 A G 0.036408 4.7401e-06
17:55437990 C G 1.159558 1.2297e-04
17:55453126 G T 0.094288 -1.6666e-05
17:55453675 A G 1.150262 4.5926e-05
17:55456355 T C 0.343249 -9.8068e-06
17:55456558 T C 0.039359 2.1283e-05
17:55465262 T C 0.100319 1.7165e-05
17:55468446 A G 0.195305 -7.2175e-05
17:55469417 T C 0.082652 -2.8818e-05
17:55469662 A G 0.121001 -3.6954e-05
17:55475669 G T 1.730694 -2.2175e-05
17:55477930 A G 0.108940 1.3367e-05
17:55478748 G A 0.047107 -1.3448e-05
17:55483735 A C 0.039317 -6.2236e-05
17:55485466 G A 1.802592 2.2116e-04
17:55490021 A G 1.174518 3.7997e-04
17:55494160 A G 0.303696 -9.4535e-05
17:55494271 T G 0.174187 -1.9013e-06
17:55494745 A C 0.497241 -3.7620e-05
17:55498678 A G 0.137156 -7.0834e-06
17:55500064 C T 0.120323 5.6538e-05
17:55500397 T C 0.140035 4.8909e-06
17:55504941 A G 0.486647 -6.0659e-05
17:55507199 A G 1.002769 4.5266e-05
17:55507586 C T 0.434593 -1.7891e-05
17:55508711 A G 0.148117 -2.7684e-07
17:55509090 A G 0.084482 7.4262e-06
17:55509681 A G 0.695827 -2.8320e-05
17:55511811 C T 0.492080 -8.6107e-05
17:55518887 T C 0.051664 5.2704e-06
17:55520692 T C 0.052751 -4.4871e-05
17:55522384 C A 0.274805 -1.0141e-05
17:55522450 G T 0.283101 -2.9171e-05
17:55522685 G T 0.871118 -3.0138e-06
17:55525122 T C 0.483852 8.3062e-06
17:55525782 G A 1.084064 -2.4992e-05
17:55526118 A G 0.114639 7.3549e-06
17:55531642 G A 0.323781 -1.2769e-05
17:55536585 C G 0.029813 -6.7915e-06
17:55539472 A C 0.045854 5.4732e-06
17:55540246 C A 1.155105 -1.6446e-04
17:55540976 A G 1.847187 -1.9542e-05
17:55541341 A G 0.070172 -1.2593e-05
17:55548917 G A 1.631118 -6.3731e-06
17:55551014 A G 0.053352 2.1328e-06
17:55551049 A G 0.947573 -3.1486e-05
17:55555888 A G 0.219187 8.8461e-06
17:55559448 T C 0.042900 1.2892e-05
17:55564743 A C 1.705811 4.4548e-06
17:55565602 A G 0.030089 1.2840e-06
17:55567576 A G 0.705805 3.4970e-05
17:55567684 T C 0.076939 -1.3519e-06
17:55567752 A G 0.329883 -1.3533e-05
17:55568124 G C 1.727919 -1.5422e-05
17:55570957 A G 1.749890 -3.9482e-05
17:55571044 G C 0.044961 2.2483e-05
17:55571721 T C 0.975575 2.0500e-05
17:55571860 G A 0.254531 -1.4563e-05
17:55573619 A G 0.144650 2.7155e-05
17:55574230 G A 0.471745 -3.1126e-05
17:55574663 C T 1.770634 -2.8202e-05
17:55578489 A C 0.066887 -2.0209e-05
17:55580609 A G 0.039541 1.7994e-05
17:55582932 A G 1.088731 1.2124e-04
17:55585120 C A 1.750341 -2.1985e-05
17:55585975 A C 0.047551 -4.9647e-05
17:55589552 C T 0.192124 1.8748e-05
17:55590966 G A 0.821061 -2.7423e-05
17:55592062 A G 0.051898 -1.7686e-05
17:55595881 G C 0.024422 -1.3522e-05
17:55596778 C A 0.314082 2.1601e-05
17:55597035 G A 1.006060 -6.3687e-06
17:55597654 A G 1.728785 -3.8320e-06
17:55597753 T C 0.090805 -6.1793e-05
17:55599025 G A 0.313498 2.1411e-05
17:55600202 T G 0.394108 9.3599e-06
17:55603206 A G 0.074583 -5.0509e-05
17:55604585 C A 0.317289 4.2606e-06
17:55604712 T C 1.270332 1.5162e-05
17:55605218 G C 0.272987 1.9746e-06
17:55607271 T C 1.019063 5.2694e-05
17:55608091 G A 0.911188 -6.9980e-05
17:55608280 C T 0.313940 9.3825e-06
17:55610383 A G 0.053339 1.1700e-05
17:55612236 G A 1.805672 -1.6902e-05
17:55616473 T G 0.135955 -3.5154e-05
17:55619316 C A 0.191040 -4.5870e-05
17:55619829 G A 0.048528 -8.9500e-06
17:55619937 C A 0.115052 -2.6128e-05
17:55620236 A G 0.054351 -2.3739e-05
17:55620489 A G 0.789463 -6.9144e-05
17:55624340 C A 0.507621 -8.9755e-06
17:55628151 A G 0.308441 -9.5256e-06
17:55629439 G A 0.998793 -5.6623e-06
17:55631607 A G 0.462520 1.1522e-05
17:55637711 A C 0.050596 1.1974e-05
17:55645067 A G 0.231168 8.6659e-06
17:55649445 A G 0.031050 1.6208e-05
17:55652066 C T 0.431507 5.7000e-06
17:55653436 C T 0.429663 1.6827e-05
17:55654778 T C 0.041660 7.5685e-06
17:55658975 T C 0.079474 -1.3653e-05
17:55659233 G T 0.454844 6.7835e-06
17:55659678 A G 1.267187 2.2718e-05
17:55660236 A G 0.318227 1.3051e-05
17:55661728 C A 0.048629 -1.0446e-05
17:55667298 G A 0.055328 3.6219e-06
17:55668043 A C 0.453020 5.5450e-06
17:55675644 A G 0.204682 4.7452e-06
17:55675652 G A 0.075167 -1.5947e-05
17:55677272 A G 0.272507 -4.4007e-06
17:55679077 A G 0.662629 4.8823e-06
17:55681549 G A 1.305124 4.6747e-05
17:55681602 A G 0.208006 2.1682e-05
17:55682201 T C 0.403612 8.0241e-07
17:55684997 C G 1.464676 2.2107e-06
17:55685579 T C 1.899392 -6.4347e-05
17:55687421 T C 0.090549 -3.5171e-05
17:55687489 G T 1.287924 2.2823e-05
17:55697803 G A 0.240863 -3.4248e-05
17:55697962 A G 0.065313 -2.6493e-05
17:55701470 A G 0.229970 -2.7754e-05
17:55702457 A G 0.091188 -3.1026e-05
17:55703550 G A 1.666537 -3.3394e-05
17:55703595 A G 0.056036 -1.1680e-05
17:55710350 G A 0.105382 -1.9511e-05
17:55712238 G A 0.021676 -3.3440e-05
17:55712866 T C 0.932594 2.6228e-05
17:55715389 A C 0.354003 -3.7917e-05
17:55718737 T C 0.045218 -1.2453e-05
17:55719694 A G 0.023886 -1.7010e-06
17:55720179 T C 0.783714 3.6867e-05
17:55721030 G C 0.116856 -1.3076e-05
17:55728763 G C 0.340318 4.1908e-05
17:55731791 C T 1.596141 -3.4350e-05
17:55742036 A G 0.306068 -4.3824e-05
17:55743742 G T 0.566121 -1.5476e-05
17:55746223 A G 0.214679 -2.0971e-05
17:55749383 A G 0.270062 -2.2348e-05
17:55752389 A G 0.025697 -1.2368e-05
17:55756756 T C 1.748906 -5.2812e-05
17:55764089 G A 0.266826 -3.7952e-05
17:55768656 A G 0.343152 -1.0038e-05
17:55777375 T C 0.205425 1.9309e-05
17:55777447 T C 0.385445 1.8235e-06
17:55785071 A G 0.085924 2.4893e-05
17:55786797 G T 1.415011 -2.3410e-05
17:55789303 C T 0.218986 -5.1393e-05
17:55789318 C T 0.086803 -3.6422e-06
17:55789344 A G 0.028424 -1.5729e-05
17:55791952 A G 0.063618 -1.4805e-05
17:55794452 C T 1.754035 -2.9963e-05
17:55795210 G A 0.650233 2.5694e-05
17:55796304 A G 0.238507 -2.5661e-05
17:55799993 T C 1.006284 -5.6317e-05
17:55801046 C A 0.090445 -3.4276e-05
17:55801529 C G 0.033390 1.6976e-05
17:55802620 A G 0.119687 4.4436e-05
17:55803083 C G 0.040716 -4.0512e-05
17:55803414 A G 0.053251 3.2199e-06
17:55805435 T C 0.353944 1.0905e-04
17:55806296 T C 0.028875 -6.3390e-06
17:55807463 C T 0.140885 -1.2724e-07
17:55812518 G A 0.117233 -1.0876e-05
17:55814749 T C 1.520423 1.2469e-05
17:55817986 G A 0.027749 1.5642e-05
17:55822214 A T 0.901411 -3.4456e-05
17:55823203 T C 0.106531 -3.3964e-05
17:55823552 T C 1.498536 1.1113e-05
17:55834387 G A 0.935233 -4.2747e-05
17:55837726 G A 0.094496 3.0551e-05
17:55838349 C T 1.922327 1.1755e-05
17:55839058 A G 0.863997 -4.4135e-05
17:55839402 T G 0.021332 1.6946e-06
17:55842186 G T 0.144170 3.9006e-05
17:55847884 A G 0.254898 -1.8428e-07
17:55847966 T C 0.104009 2.3628e-05
17:55850200 G A 1.758838 -2.3655e-05
17:55851827 A G 0.042770 -1.9843e-06
17:55852778 T C 1.430601 -3.1087e-05
17:55859607 G A 0.090980 -5.3028e-05
17:55860653 A G 0.045341 -1.7792e-06
17:55864742 G A 0.073005 -5.6543e-05
17:55866287 A G 0.106612 -3.8332e-06
17:55867040 C A 0.283120 -1.5372e-05
17:55873108 A G 0.079867 9.7509e-05
17:55875319 A G 1.935457 3.3248e-05
17:55880298 A C 1.614698 1.9455e-04
17:55884031 T C 0.142297 -3.7228e-05
17:55889177 C A 0.169234 -1.3868e-05
17:55891781 G A 0.032225 -5.8578e-06
17:55896669 G A 0.853889 2.2717e-05
17:55897401 A G 0.486751 -3.1299e-05
17:55897641 A G 0.071827 8.0826e-06
17:55899516 A G 1.546853 -1.1405e-05
17:55910369 G A 0.053920 2.0972e-05
17:55911997 G A 1.658503 -3.2908e-05
17:55918466 A G 0.104999 -2.7105e-05
17:55927801 T C 0.071694 8.0403e-05
17:55928216 C G 0.029972 -2.7250e-05
17:55928290 C G 0.208645 -2.3025e-05
17:55929337 G A 0.592305 3.5538e-06
17:55936970 G A 0.599423 1.5276e-05
17:55939005 G T 0.049197 1.5192e-07
17:55940770 C T 0.818906 1.0700e-05
17:55946562 T G 0.213280 4.7526e-05
17:55951037 T C 0.347099 -1.0191e-06
17:55953716 A C 0.266447 4.6184e-05
17:55954403 G A 0.938102 4.0777e-06
17:55960266 T C 0.045912 2.1282e-05
17:55963806 A G 1.340610 6.4740e-05
17:55966787 A G 1.286639 6.1799e-05
17:55967579 T G 0.096300 1.9168e-05
17:55972488 T C 0.329571 -1.9788e-05
17:55981614 A G 0.278534 3.4049e-05
17:55985803 A G 0.054153 3.2039e-05
17:55988236 G A 0.721963 -4.3681e-05
17:55990187 T C 0.058052 2.7838e-05
17:55991332 C T 0.126779 -2.0871e-05
17:55992863 C T 0.164982 -7.5988e-06
17:55993211 C T 0.079727 -2.6469e-05
17:55993241 T C 0.274730 8.6689e-06
17:55994427 G A 0.766145 -2.6473e-05
17:55995209 C T 0.035902 -1.3507e-05
17:56001319 T C 0.203679 4.4779e-05
17:56002376 T C 0.089348 -1.9486e-05
17:56005992 A T 0.370391 -2.3661e-05
17:56006833 C G 0.138318 1.7797e-05
17:56007635 T C 0.116165 2.7839e-05
17:56007826 T G 0.066614 -8.4654e-06
17:56010960 A G 0.328374 3.9513e-05
17:56015673 A G 1.489188 1.7497e-05
17:56015819 G C 1.068760 -2.3210e-05
17:56016957 A G 1.757310 9.6037e-06
17:56021256 T C 0.269985 -8.4183e-06
17:56022372 A G 0.051161 -1.0154e-06
17:56023958 T C 0.090864 5.0217e-06
17:56024762 A G 0.047324 -7.8757e-05
17:56028334 T C 0.038145 3.9065e-06
17:56028748 T A 0.068039 1.8344e-06
17:56030275 G T 0.104236 1.8406e-05
17:56030402 G T 1.192906 -3.8899e-06
17:56030796 C T 0.028333 3.1972e-05
17:56031641 T C 0.037639 4.0467e-06
17:56043729 T C 0.095009 6.1322e-05
17:56043996 G A 0.432133 1.4685e-04
17:56044679 A G 0.283867 9.5597e-05
17:56048642 G T 0.188170 -2.0765e-05
17:56057565 A G 0.025155 2.7538e-05
17:56058595 C T 0.060463 -3.9215e-05
17:56061709 C T 0.178978 3.7585e-05
17:56068292 T C 0.021747 7.8180e-06
17:56076032 C A 0.026983 -6.3886e-06
17:56076127 C G 0.116480 2.2055e-05
17:56080025 C A 0.033085 9.2803e-07
17:56083934 A G 1.343905 -4.2101e-06
17:56089235 A C 0.123624 6.3400e-06
17:56105317 G C 0.068831 1.1139e-05
17:56109804 C A 0.056240 -3.0868e-05
17:56115619 C T 0.033964 -1.3821e-05
17:56117782 A G 0.052956 -2.8640e-06
17:56118632 A G 0.175193 3.3818e-06
17:56125274 G T 0.361864 1.9992e-05
17:56126545 C T 0.193922 2.4062e-05
17:56134805 A G 1.977685 1.5203e-05
17:56137073 T C 0.063761 7.7027e-05
17:56140331 C T 0.035100 1.2384e-05
17:56155011 A G 1.289937 -7.5011e-05
17:56160566 C T 0.084947 6.1475e-06
17:56162799 A G 0.155147 -1.0055e-06
17:56163658 A G 0.106223 4.4348e-06
17:56164162 A C 0.157066 4.9054e-05
17:56168713 C G 1.354788 -3.2585e-05
17:56169763 G A 1.510731 -3.3915e-05
17:56172955 G C 0.022990 -9.5094e-06
17:56174500 A G 1.595560 -3.2575e-05
17:56180576 T C 0.043783 -2.2366e-05
17:56185481 A G 1.581980 -6.9671e-05
17:56187807 G A 0.107206 -1.4357e-05
17:56190449 A G 0.182932 -7.4497e-06
17:56206371 A G 0.076004 -3.9627e-06
17:56213879 T C 0.059817 -5.8965e-05
17:56214691 A G 0.187382 3.3209e-05
17:56225389 C T 1.377227 3.3522e-06
17:56225945 T C 0.044854 -1.5141e-05
17:56231150 A C 1.205464 -6.4002e-07
17:56232675 A G 0.174090 -8.6528e-05
17:56233034 A C 0.396977 3.9144e-05
17:56235322 A G 1.344856 -1.4338e-05
17:56239624 T C 0.152401 -1.4513e-04
17:56241308 T G 0.424291 2.3559e-05
17:56243860 G A 0.226714 4.1924e-06
17:56244539 A G 0.115947 -4.5881e-05
17:56247101 A C 0.436317 -2.8243e-06
17:56248183 T C 0.219788 -1.1505e-05
17:56251740 T C 0.082525 -3.2018e-05
17:56253587 A C 0.635653 -1.1717e-05
17:56253600 A G 0.231031 6.7862e-06
17:56260342 G A 0.042608 8.6535e-07
17:56263280 C A 0.448787 -1.2875e-05
17:56264270 G C 0.022763 -1.4675e-05
17:56264420 A G 0.180702 -1.5038e-05
17:56267766 C A 0.063336 1.1661e-05
17:56268798 A G 0.093506 -1.3009e-05
17:56269613 C T 0.051274 3.1091e-06
17:56270442 G A 0.288846 -3.1144e-06
17:56271094 C G 0.644868 -6.3685e-06
17:56272260 A G 0.045662 5.5484e-08
17:56272501 A C 0.023354 5.5147e-06
17:56273208 G A 0.625123 -2.9612e-05
17:56276940 C A 0.051878 6.6150e-06
17:56282968 C G 0.132702 -7.8597e-06
17:56283026 A G 0.206220 -4.8918e-05
17:56290334 C T 0.867350 -2.6475e-05
17:56292814 A G 0.170614 -1.5162e-05
17:56303287 T G 0.121676 2.2831e-06
17:56312755 G A 0.033929 -1.1762e-05
17:56319930 C A 0.317143 3.3436e-05
17:56320790 T C 0.048045 4.4980e-06
17:56323678 T C 0.432944 9.0700e-06
17:56328214 T C 0.751052 -1.5307e-05
17:56332744 T C 0.262883 -2.9219e-05
17:56340057 C T 0.203380 -1.9968e-05
17:56344867 A G 0.410581 1.5952e-05
17:56348106 C T 0.049797 9.1102e-06
17:56352883 T C 0.149947 -1.1003e-05
17:56355036 A G 0.030417 -4.0851e-06
17:56355397 A G 0.034039 2.9962e-05
17:56356502 G A 0.025866 3.5559e-06
17:56357818 A C 0.145234 -2.7181e-05
17:56358884 G A 0.417455 1.8084e-05
17:56364480 A T 0.058370 3.5470e-05
17:56367632 G A 0.321749 3.5508e-05
17:56372280 T C 0.461625 1.5108e-05
17:56377870 A G 0.170179 -6.4906e-05
17:56378564 T C 0.117570 -2.0631e-05
17:56380471 C T 1.911707 -2.7986e-05
17:56383744 C T 0.576043 4.2046e-06
17:56386118 G A 0.598199 7.1673e-06
17:56386732 T C 0.045519 2.5711e-06
17:56389732 C T 0.233508 -1.6417e-05
17:56395050 T G 0.218227 -2.7283e-05
17:56395757 T C 0.085521 -5.4997e-06
17:56396609 C T 0.085550 -4.5537e-06
17:56397324 A G 0.187375 -2.7862e-05
17:56399122 T C 0.065511 -8.5750e-06
17:56404349 G A 0.895426 -8.4559e-06
17:56404703 G A 0.154365 -3.9321e-05
17:56405046 T C 0.045107 -6.4624e-06
17:56416078 A G 0.123984 2.9373e-05
17:56421706 A G 0.438079 -5.0143e-05
17:56421784 G A 0.212089 -9.5169e-06
17:56429094 G A 0.377275 2.1731e-05
17:56432088 A G 0.022253 -1.3131e-05
17:56432743 T C 0.345745 -3.1039e-05
17:56434857 T C 0.038846 -8.0471e-06
17:56435080 C G 0.247170 -2.5516e-05
17:56435885 T G 0.726825 1.5754e-05
17:56436109 T C 0.313414 2.3962e-05
17:56438301 A G 0.398068 2.2399e-05
17:56438433 T C 0.078159 -1.2735e-05
17:56446535 T C 0.110725 -4.1070e-05
17:56448297 T C 0.205854 -2.1122e-06
17:56450135 C T 0.025778 2.2049e-05
17:56473132 G A 0.420808 -5.3224e-05
17:56491186 C T 0.048424 1.9589e-05
17:56492800 C T 0.772555 3.8150e-05
17:56499946 T G 0.020510 -2.0399e-05
17:56536257 A G 0.048298 1.8548e-05
17:56540267 T C 0.448278 -4.0588e-05
17:56547385 A G 0.029894 -5.6543e-05
17:56558918 A G 1.584534 -5.9206e-05
17:56584508 C T 0.369833 -5.8368e-05
17:56588542 T C 0.050748 1.4159e-05
17:56598991 A T 0.229694 -4.8606e-05
17:56607959 A G 0.346791 -5.9901e-05
17:56618823 A G 0.040229 3.8110e-06
17:56629398 T A 0.142563 1.4567e-05
17:56643109 G A 0.441429 -4.7358e-05
17:56659018 T C 1.244125 -3.3214e-05
17:56670933 T C 0.059665 -4.3546e-06
17:56676368 C T 0.421688 7.4793e-05
17:56694745 G A 0.021705 -1.2135e-05
17:56700153 C T 0.024097 8.2445e-07
17:56702417 A G 0.068114 1.1603e-06
17:56709000 A G 0.029154 1.7706e-05
17:56709222 G A 0.651635 1.7950e-05
17:56714889 T C 0.049427 2.1727e-05
17:56717003 A G 0.090150 1.2590e-05
17:56736532 T C 0.126993 3.1256e-05
17:56798128 G A 0.024344 2.3557e-05
17:56828788 G A 0.049330 -6.2393e-06
17:56833612 G C 0.022354 -2.3993e-05
17:56844442 G T 0.031092 1.9095e-05
17:56847945 T C 0.558649 -6.5436e-05
17:56869386 A G 0.118943 -1.9111e-05
17:56964910 T C 0.063099 -7.2834e-06
17:56995732 G A 0.108024 9.4338e-06
17:57017420 C T 1.246696 -3.5800e-05
17:57027135 G A 0.608897 5.6299e-05
17:57061238 A G 0.436551 -5.2679e-05
17:57087810 A G 0.031381 3.6025e-05
17:57094617 C T 1.231544 -5.3955e-06
17:57111606 C G 0.067312 1.5923e-05
17:57139293 A G 1.217805 -7.1626e-06
17:57143357 C T 0.022558 -7.9080e-07
17:57145243 G A 0.081879 -3.0592e-05
17:57151650 A G 0.084304 -2.8835e-05
17:57158764 T C 0.126074 3.8664e-05
17:57162209 G A 0.776398 4.2464e-06
17:57171098 C T 0.061752 -9.4303e-06
17:57181441 G C 0.022747 1.7584e-05
17:57211381 A T 0.604483 -4.0137e-05
17:57211429 T C 0.030920 2.6960e-05
17:57219255 G A 0.084794 -9.7436e-06
17:57229005 T C 0.047928 -1.4402e-05
17:57229716 A G 1.300904 -4.6657e-05
17:57253639 G T 0.029326 1.6802e-05
17:57267529 T G 0.648902 -3.5888e-05
17:57268441 A G 0.056386 -3.4576e-06
17:57319984 A C 0.081133 -1.2575e-05
17:57321015 T C 0.234638 -7.8173e-06
17:57325931 G A 0.418205 -2.6498e-05
17:57332520 G A 0.048291 -6.2143e-06
17:57354718 T C 0.021069 1.0784e-05
17:57356184 A G 0.672934 -2.8645e-05
17:57362614 T C 0.045682 3.1875e-05
17:57371432 G A 0.598485 -1.9673e-05
17:57375440 A G 1.212105 8.7814e-08
17:57376809 G A 1.228750 -4.3314e-06
17:57399457 A G 0.231713 -3.3516e-05
17:57404277 T C 0.081808 -1.2578e-05
17:57407019 G A 1.768978 -1.0884e-04
17:57410641 C A 0.499958 -2.5738e-06
17:57411445 T C 0.697515 -1.6346e-05
17:57411671 C A 0.095687 -2.4588e-05
17:57416562 G T 0.119946 -9.0883e-06
17:57419881 T C 0.093058 3.2426e-05
17:57425494 T C 0.082564 4.8436e-06
17:57426624 A G 0.087228 -1.7937e-05
17:57427348 T C 0.113419 6.4617e-06
17:57434316 C T 1.833139 -2.0074e-05
17:57448441 A G 0.060009 -2.9764e-06
17:57456292 A G 1.083541 1.5250e-06
17:57463370 T C 0.032494 -2.6983e-05
17:57466917 G A 0.274753 3.4389e-05
17:57467971 T C 0.024993 -5.0908e-06
17:57473546 C A 0.150957 -1.0356e-05
17:57476699 C T 0.372585 -3.4626e-05
17:57478107 A G 0.077432 5.6167e-06
17:57479597 A C 0.134666 -9.0250e-06
17:57481483 T C 0.116473 -2.1652e-05
17:57482182 T C 0.771890 -2.1338e-05
17:57487538 A C 0.466727 -9.1793e-06
17:57489366 G A 0.999182 9.8167e-06
17:57491365 G A 1.305666 3.2119e-06
17:57493245 A G 0.075472 -3.1304e-07
17:57494447 G C 0.093282 -1.9117e-06
17:57496970 C A 0.472118 -4.6551e-05
17:57506414 T C 1.715176 -2.5805e-05
17:57511073 C T 0.237588 -8.4121e-06
17:57515378 G A 0.032192 2.2472e-06
17:57520659 A G 0.076829 2.2893e-06
17:57524546 T C 0.498958 -3.6519e-05
17:57539601 T G 0.075180 -2.0441e-05
17:57542506 C G 0.037256 1.9568e-05
17:57545021 C A 0.298661 8.4237e-06
17:57567551 T C 0.162087 -1.7725e-06
17:57569176 C T 0.081146 -2.7168e-05
17:57572189 T C 0.283448 -8.8383e-06
17:57582228 C T 0.614016 -2.7564e-06
17:57582737 T G 0.039184 1.0731e-06
17:57582867 T C 0.164511 9.1332e-06
17:57585780 A G 0.026233 -7.1560e-05
17:57587357 G A 0.045838 -3.1536e-05
17:57600581 A G 0.037110 -2.5115e-05
17:57602640 T C 0.163869 9.3524e-06
17:57605741 A G 0.021312 3.5785e-05
17:57613090 A G 0.037421 3.3295e-05
17:57624194 G T 0.097956 1.9501e-05
17:57649755 C T 0.065838 -7.2381e-06
17:57679108 T C 0.292293 -7.8938e-06
17:57680480 A G 0.423003 -1.8708e-06
17:57692689 G A 0.417575 1.0459e-06
17:57695769 T C 1.717392 1.1225e-05
17:57696251 A G 1.704958 7.6221e-06
17:57700237 A G 0.099079 2.6383e-05
17:57711948 T C 0.034964 -7.3188e-06
17:57723273 A G 0.175349 -1.4126e-05
17:57742610 G C 0.057659 -2.4050e-05
17:57746013 T C 0.135169 3.2398e-05
17:57747420 G C 0.077647 1.7611e-05
17:57748325 G T 0.049976 2.3879e-05
17:57752259 G A 0.071080 2.9605e-05
17:57752869 T C 0.066822 -3.7933e-05
17:57754591 G A 0.178576 -1.6545e-05
17:57757689 A T 1.518047 2.0060e-05
17:57769198 G A 0.178102 -2.0110e-05
17:57776475 C T 1.693932 8.4052e-06
17:57783934 G A 1.698735 6.6504e-06
17:57784344 C G 0.063709 2.0032e-05
17:57788608 A G 0.079062 2.5627e-05
17:57790206 C T 1.698099 9.1998e-06
17:57791844 G A 1.355450 1.7115e-05
17:57800388 A G 1.682610 8.1985e-06
17:57804274 T C 0.023789 8.1143e-06
17:57818213 G A 0.163992 -5.4474e-06
17:57826731 A C 1.089685 1.3203e-06
17:57832190 G A 0.428196 6.6965e-06
17:57839539 A G 0.056857 2.8684e-07
17:57842736 T G 0.164950 -1.0945e-05
17:57853214 C A 0.580889 -8.5519e-07
17:57858706 T C 0.130456 1.3538e-05
17:57864752 G T 0.066815 2.0542e-05
17:57875396 T C 1.099728 1.7134e-06
17:57882679 A C 0.240889 -3.2517e-05
17:57885709 T C 0.155556 -7.2805e-06
17:57887212 C A 0.052589 -2.0671e-05
17:57892640 T A 0.428111 1.0667e-05
17:57903041 C G 0.146588 -5.6788e-06
17:57908096 C T 0.151389 -2.7893e-06
17:57911230 G A 1.110180 -5.3111e-06
17:57913289 G T 0.316179 -4.8231e-06
17:57914883 A G 0.068639 -1.8108e-05
17:57915424 G T 0.256901 -1.2030e-05
17:57916165 A G 0.096171 -1.5050e-05
17:57919097 T C 0.024256 -3.8902e-05
17:57920532 G A 0.899214 8.2076e-07
17:57929319 C T 0.581503 -1.2798e-06
17:57934169 G A 0.406838 8.5365e-06
17:57940703 A G 0.078494 3.7160e-06
17:57942585 G A 0.398299 7.1999e-06
17:57943115 G T 0.873049 -2.3007e-06
17:57947212 C T 0.937988 -1.8401e-05
17:57963537 G A 0.873212 3.6264e-07
17:57973920 C T 0.474527 -1.7783e-06
17:57989603 T C 0.069957 -4.8889e-05
17:57994248 C T 0.158984 -1.6868e-05
17:57997375 G C 0.063372 2.7588e-06
17:58003358 A G 1.465016 4.4648e-05
17:58018142 C G 0.398691 7.3646e-07
17:58024275 G A 0.718269 9.2337e-06
17:58024324 G A 0.399681 4.8336e-06
17:58031153 G A 0.153946 -2.1568e-05
17:58036499 C A 1.126428 6.1205e-06
17:58041242 G T 1.680322 -1.1598e-05
17:58049609 T C 0.109728 -3.1781e-05
17:58121453 A G 0.129810 -4.0713e-05
17:58124028 A G 0.032799 -6.1665e-06
17:58129199 T C 0.034234 -3.3604e-06
17:58130325 C T 0.130859 -4.4231e-05
17:58139305 C G 0.096479 3.2060e-05
17:58142253 A C 0.065881 -1.0122e-06
17:58146095 C T 0.033633 2.5583e-05
17:58149745 A G 1.197989 -6.6193e-05
17:58169713 A G 0.071843 -8.9985e-05
17:58171937 C T 0.067890 1.8546e-05
17:58172447 A G 0.173824 -6.7748e-06
17:58174209 G T 0.077403 -1.0839e-05
17:58183930 A G 0.061418 2.0401e-05
17:58187061 T C 1.696622 -2.6033e-05
17:58204804 T C 0.032744 3.4279e-05
17:58212091 C T 0.085057 2.4856e-05
17:58213963 G C 1.620787 -6.9014e-06
17:58217708 C T 0.213796 -1.1702e-05
17:58218881 C A 0.140950 -2.2631e-06
17:58224568 C T 0.391882 2.6160e-06
17:58225501 T C 0.079649 3.7090e-05
17:58228713 G T 0.229610 4.0555e-05
17:58233516 G A 0.115016 1.8001e-05
17:58235763 A G 0.035091 4.3801e-06
17:58259512 G T 0.040901 -4.6977e-06
17:58301400 T A 0.048989 -4.0800e-06
17:58316733 T C 0.389769 1.1770e-05
17:58318248 G A 0.168799 9.2689e-06
17:58318685 A G 0.039907 5.7167e-06
17:58330298 C T 0.194178 1.2385e-05
17:58331247 A G 0.069581 2.4730e-05
17:58336233 T C 0.022649 2.8770e-06
17:58359510 A G 0.193084 -1.5244e-05
17:58361314 C T 0.066264 1.2458e-05
17:58380096 T C 0.114230 1.7782e-05
17:58390960 T C 0.028213 2.3404e-06
17:58399732 G T 0.036600 4.2530e-06
17:58404493 G A 0.034221 -1.6987e-05
17:58406426 A G 0.076894 9.6513e-06
17:58417215 C T 1.961547 -1.0722e-05
17:58436175 G C 0.039917 -2.6633e-06
17:58464953 T C 0.184850 1.5979e-05
17:58467480 C T 0.104305 -1.2445e-05
17:58470653 A C 0.097505 -4.9955e-06
17:58470711 A G 0.041284 -3.7187e-05
17:58474315 C T 0.256722 3.6528e-05
17:58499925 T C 0.041998 -4.3992e-05
17:58500225 G T 0.065176 1.7350e-05
17:58508618 C T 0.188235 1.8315e-05
17:58519879 G A 0.029005 2.3508e-05
17:58521154 A G 0.081723 -3.0447e-06
17:58528705 C T 0.125250 -2.4143e-05
17:58581142 A G 0.052024 -4.0918e-05
17:58582538 T C 0.421451 1.0276e-05
17:58583643 T C 0.033945 -1.3830e-05
17:58590556 C A 0.168773 1.5156e-05
17:58594157 G A 0.059272 2.4491e-06
17:58620284 A G 0.049139 4.6857e-05
17:58623836 A T 0.072414 5.8026e-06
17:58631702 C T 0.079857 4.4932e-06
17:58637160 A G 0.038651 -4.5441e-05
17:58639940 A G 1.910788 -3.1760e-05
17:58681552 A C 0.056571 5.6070e-06
17:58706711 A G 0.063771 2.1233e-05
17:58740077 C G 0.148675 -6.6526e-06
17:58740228 A G 0.048207 -3.9283e-06
17:58755262 A C 0.143138 -2.2741e-05
17:58762945 T G 0.093288 -1.8770e-05
17:58790106 C T 0.024454 1.9196e-05
17:58799304 C G 0.076111 2.9071e-05
17:58819628 G A 0.076024 -1.7880e-06
17:58824617 A G 0.048032 -3.8362e-05
17:58826666 G A 0.046711 1.2268e-05
17:58828402 A G 1.787074 -2.6834e-06
17:58837701 G A 1.836956 -3.3695e-06
17:58845031 C T 0.163973 3.4254e-06
17:58847436 G A 0.206944 5.9783e-06
17:58855897 T C 0.108245 2.9929e-06
17:58862869 T C 0.064780 1.8736e-05
17:58878665 T G 0.171247 1.6909e-05
17:58899794 C A 0.104272 4.7826e-05
17:58917633 G T 0.041332 -8.7525e-07
17:58930419 G A 0.285354 2.9494e-05
17:58935637 T C 0.097722 1.4481e-05
17:58942333 A G 0.039089 -2.3673e-05
17:58945788 G A 0.043819 -5.6831e-05
17:58950789 A G 0.154258 2.8526e-05
17:58953682 G A 0.132157 -1.1777e-06
17:58964947 T C 0.090724 -4.8320e-05
17:58965178 T G 0.241136 4.2730e-05
17:58977757 C T 0.291693 2.8758e-05
17:58994775 G A 1.272065 -2.4352e-06
17:59009664 C T 0.026492 8.0590e-06
17:59017903 C T 0.045961 1.2684e-05
17:59039507 A G 0.042128 -7.0098e-05
17:59044509 T C 0.032276 -1.1503e-05
17:59060919 C T 0.068562 -2.4080e-05
17:59060980 A G 0.034763 -1.9329e-05
17:59061568 C G 1.462796 -1.9100e-05
17:59067526 A G 0.028200 5.0126e-06
17:59091716 A G 0.048178 1.1844e-05
17:59096752 A G 0.295743 1.8076e-05
17:59110011 G A 1.941724 -6.3033e-06
17:59135988 G A 0.216785 -5.8470e-06
17:59145918 C T 0.043390 4.0075e-06
17:59177071 A G 0.055939 5.1515e-05
17:59180804 C T 0.040287 -5.9180e-05
17:59183399 A G 0.099881 4.1635e-05
17:59185686 C T 0.079039 1.9850e-05
17:59196065 T G 1.651788 -1.5902e-05
17:59203874 T C 0.034120 1.9128e-05
17:59216873 G A 0.021513 3.3067e-06
17:59227325 G C 0.052433 1.2689e-05
17:59238157 T C 0.073878 4.1187e-05
17:59239221 G A 1.628811 -3.5669e-05
17:59258055 A G 1.590156 -2.1238e-05
17:59261128 A G 0.083966 -3.1076e-05
17:59266048 T G 0.034860 3.7795e-06
17:59276952 A G 1.933623 1.5295e-06
17:59277614 G A 0.318857 4.2346e-05
17:59281730 A G 0.025006 -6.2013e-06
17:59286644 C G 1.571028 -1.7212e-05
17:59296426 G C 0.237620 -3.9737e-06
17:59299975 G A 1.411632 -1.6392e-05
17:59300360 A G 0.048778 2.2773e-07
17:59301995 G A 0.155014 1.6026e-06
17:59304833 C T 0.134942 -3.4100e-05
17:59306037 G A 0.328309 8.3586e-06
17:59315145 A C 0.343743 2.4481e-05
17:59316721 T C 0.101331 -2.7069e-05
17:59317457 G A 0.395783 1.2753e-05
17:59325562 G A 0.038534 2.3459e-05
17:59326293 C T 0.023776 1.9234e-05
17:59330768 G A 1.521260 -9.7941e-08
17:59338423 G A 1.250198 -7.4738e-07
17:59340357 G A 0.105324 3.2640e-05
17:59342146 A G 0.031725 2.8795e-05
17:59343880 G A 0.180763 -1.1306e-05
17:59345321 G A 0.389863 -1.2648e-04
17:59345379 G A 1.917962 -2.3317e-05
17:59357804 A G 0.167812 -5.0549e-05
17:59362646 A G 0.027924 -1.2180e-05
17:59362924 A G 0.024876 -1.5841e-05
17:59363235 C T 0.078442 -2.0594e-05
17:59363982 T C 0.272964 -1.8893e-05
17:59366049 A G 1.445165 -6.9284e-06
17:59366352 A G 0.031173 2.4110e-06
17:59369300 A G 0.097589 -3.3576e-05
17:59371657 G A 0.311950 1.4710e-05
17:59372624 G A 1.306812 -2.7194e-05
17:59374625 A G 0.509656 1.0495e-05
17:59376069 T C 0.051258 1.4919e-06
17:59378117 G A 0.029381 -2.7351e-05
17:59379738 C A 1.126373 -1.7970e-05
17:59383410 G A 0.032251 1.3336e-05
17:59386565 A G 0.055426 -2.8202e-07
17:59392064 G A 1.594158 8.5316e-06
17:59392342 T C 0.068828 2.5983e-05
17:59395680 A G 0.321009 1.8138e-05
17:59396124 A C 0.307049 2.5132e-05
17:59396215 C T 0.166754 -2.5644e-05
17:59396449 T C 1.554432 1.2760e-05
17:59400959 T C 0.031332 2.2596e-05
17:59402478 A G 0.051852 -1.8911e-05
17:59407351 T C 0.578848 6.8610e-06
17:59411717 C T 0.249886 -3.4182e-05
17:59416467 G A 0.135815 3.5306e-06
17:59418195 A G 0.044870 -1.1021e-05
17:59418773 C T 1.577296 -3.2989e-05
17:59421778 G T 0.762191 2.9282e-06
17:59424325 C T 1.741587 -2.6110e-06
17:59424326 A G 1.117600 2.0775e-05
17:59429503 A G 0.145166 -5.9338e-05
17:59430015 T C 1.926885 6.8478e-06
17:59431266 C G 1.870057 1.9699e-05
17:59435497 C A 1.434668 6.8554e-05
17:59435833 A C 0.040394 5.2735e-05
17:59441648 A T 1.892521 9.1400e-06
17:59444758 A G 1.560353 4.1470e-05
17:59456589 T C 1.661889 1.9503e-05
17:59457524 A G 0.045169 -2.3567e-05
17:59459195 G A 1.892070 -1.0049e-05
17:59460164 G A 1.878009 -4.7394e-06
17:59461769 A G 0.077484 -5.6899e-06
17:59464069 C T 1.696431 -1.2115e-05
17:59464100 C G 0.372559 1.8636e-05
17:59466118 T C 0.094178 -2.3589e-05
17:59470055 C A 1.758264 -1.7707e-05
17:59470842 G A 0.108602 -8.1353e-06
17:59471688 C T 0.020624 -8.9169e-06
17:59475888 C A 1.579195 -3.2747e-05
17:59477903 A C 0.105840 -1.5814e-06
17:59478616 T G 0.028570 1.8170e-05
17:59480038 T G 1.029816 -1.3837e-05
17:59483766 T C 1.470992 -2.6585e-05
17:59484898 T C 0.028612 1.2171e-05
17:59489707 T C 0.089698 2.7233e-05
17:59489893 C T 1.580363 -2.9979e-05
17:59496649 C T 1.334525 -1.8479e-05
17:59497277 G A 1.339773 -1.8040e-05
17:59500333 A G 1.654274 3.9986e-05
17:59502319 C T 0.397140 -5.4536e-05
17:59516472 C T 0.875000 -7.6792e-06
17:59517034 C T 0.042543 5.3861e-06
17:59518015 A G 0.023198 5.0278e-05
17:59521601 G C 0.061077 5.0747e-06
17:59528210 T C 0.841273 -1.4311e-05
17:59528544 C T 0.346232 -6.8346e-05
17:59531402 C A 0.525428 2.8032e-05
17:59533266 C T 0.021273 1.7588e-05
17:59533868 C G 0.292653 -3.7041e-05
17:59534987 G T 0.319746 -7.0579e-05
17:59535965 C G 0.758748 -1.9887e-05
17:59538046 A G 0.027794 -2.3686e-06
17:59543090 C T 0.241915 -4.4583e-05
17:59545750 A G 0.531900 2.7208e-05
17:59549603 A C 0.053618 -2.9613e-05
17:59552412 T C 0.287486 -6.1830e-05
17:59552449 A G 0.415138 -4.2326e-05
17:59556287 T C 0.113828 2.1563e-06
17:59557600 T C 0.223384 -1.3158e-05
17:59559971 A G 0.324203 -7.0033e-05
17:59560463 T C 0.192348 -4.5598e-06
17:59561720 G A 0.421711 -5.1344e-05
17:59565143 C A 0.376220 -6.2359e-05
17:59566530 A G 0.052524 -5.0043e-05
17:59566682 T C 0.220934 -6.4334e-05
17:59567791 T C 0.103337 -1.4684e-06
17:59569518 C T 0.046876 -1.3556e-05
17:59578385 C G 0.036389 5.7974e-06
17:59583282 A C 1.774973 1.0680e-05
17:59584889 A G 1.915180 -1.1653e-05
17:59586589 A G 0.068211 2.3862e-05
17:59597348 C T 0.614818 -1.6392e-05
17:59601152 G T 0.026428 -1.5571e-05
17:59608842 A G 1.105252 3.4452e-05
17:59611873 A G 0.198197 -3.4863e-05
17:59619666 T C 0.034964 5.5419e-06
17:59627460 A G 0.543562 -3.3093e-05
17:59634605 C G 0.088906 -1.2075e-05
17:59638438 A G 0.099991 4.2438e-05
17:59645502 A G 0.053053 -2.4249e-05
17:59646764 C T 1.294802 2.5505e-05
17:59649853 T G 0.037502 -2.9509e-05
17:59654593 G A 0.395082 2.2950e-05
17:59657894 T C 0.071012 2.8387e-05
17:59664673 A G 1.130067 5.1573e-05
17:59667953 A G 0.301115 2.1854e-05
17:59668021 C G 0.300388 1.3360e-05
17:59668352 T C 0.274912 1.2666e-06
17:59675381 T C 1.125610 5.0217e-05
17:59683985 G T 0.302268 2.5391e-06
17:59688260 T C 0.847563 3.6649e-05
17:59689993 C A 0.031621 6.7398e-06
17:59693980 G A 0.441874 2.6749e-05
17:59715461 G A 0.037405 9.5965e-06
17:59722734 C T 0.507336 1.3242e-05
17:59726936 C T 0.207275 9.1182e-06
17:59735398 T C 1.958200 1.5461e-05
17:59745806 C T 0.025272 -4.6372e-06
17:59748156 C T 0.087287 1.0168e-04
17:59748454 T C 0.697762 1.8000e-05
17:59748656 G A 0.045464 -3.5337e-08
17:59755930 G C 0.223349 5.5126e-06
17:59761706 G A 0.703254 1.8393e-05
17:59763347 G A 1.202923 3.4041e-05
17:59775949 C T 0.073881 5.6503e-06
17:59800001 G A 0.132650 5.8998e-07
17:59804310 A G 1.500526 -1.8118e-05
17:59814530 G A 0.064446 -1.4653e-05
17:59817082 G C 0.121060 3.1480e-05
17:59823778 T G 0.067279 -6.6700e-06
17:59836661 C T 0.204494 -1.2610e-05
17:59843603 A G 0.127749 8.6084e-06
17:59876352 T C 0.715870 -4.1894e-05
17:59893497 C T 1.483450 -1.6644e-05
17:59894622 A G 0.097855 8.2654e-05
17:59898706 A G 0.064621 -3.2938e-06
17:59911200 A G 0.257287 1.6388e-05
17:59911799 A G 0.861968 -7.6258e-06
17:59912148 T G 0.028177 3.8051e-05
17:59916568 C T 0.099027 -2.4133e-05
17:59917389 T C 0.456392 2.2617e-05
17:59918984 A G 0.049986 3.9013e-07
17:59920703 A G 0.101101 1.4224e-05
17:59924191 C T 0.057912 4.5421e-05
17:59936719 C T 0.024762 4.4407e-07
17:59940633 T C 0.567490 2.9162e-05
17:59960767 A G 0.050297 3.2061e-05
17:59969000 C T 0.113523 2.5146e-05
17:59975372 C T 0.313767 1.5391e-05
17:60018005 C T 0.029664 -1.9910e-05
17:60030874 G A 0.026827 4.7953e-06
17:60047642 G A 0.072473 -1.7652e-05
17:60071698 T C 0.062963 -9.0532e-06
17:60085810 A G 0.028164 -1.5064e-05
17:60086587 C T 0.042959 -3.3550e-06
17:60098989 T C 0.020209 -3.4737e-06
17:60130014 G C 0.028404 -1.6812e-05
17:60136168 A G 0.311038 1.2157e-05
17:60137085 C T 0.431221 2.7510e-05
17:60151635 T G 0.121780 1.0395e-05
17:60164915 C T 0.162629 2.9357e-05
17:60177694 A C 1.193977 -6.3857e-06
17:60183476 A G 0.051651 1.9962e-05
17:60187274 A G 0.123909 2.6039e-05
17:60188441 A G 0.311252 -1.0620e-05
17:60193428 C G 0.285792 -1.2698e-05
17:60198096 T G 0.255297 -3.4647e-05
17:60201561 T C 0.166764 3.1507e-05
17:60212373 T C 0.887350 -2.7160e-05
17:60219082 A G 0.604590 1.5644e-05
17:60222504 T C 0.223602 1.8813e-05
17:60225452 G A 0.838906 4.2137e-05
17:60226424 T C 0.099472 -2.5490e-05
17:60228819 C G 0.089796 3.7869e-05
17:60235230 C T 0.237672 -6.2423e-06
17:60245058 G A 0.621079 5.8355e-06
17:60251782 T C 0.219957 4.0032e-05
17:60255582 G A 0.280641 7.1620e-06
17:60271745 A G 0.246258 3.1371e-05
17:60279084 C T 0.229532 2.4179e-05
17:60280469 T C 0.180091 1.2862e-05
17:60287091 T C 0.541306 2.8714e-05
17:60292881 T C 0.339085 -3.1999e-05
17:60319974 G A 0.544500 2.1493e-05
17:60325222 A G 0.187680 -6.3341e-05
17:60356029 C T 0.604425 -4.3226e-05
17:60357131 C T 0.524970 3.8064e-05
17:60383020 A C 0.037301 2.8009e-05
17:60383711 T C 0.133978 5.2808e-06
17:60391443 T G 0.522062 2.8811e-05
17:60399470 A C 0.780387 -1.4336e-04
17:60405758 T C 0.034588 -3.0774e-05
17:60409038 G T 0.491188 1.9836e-05
17:60421485 C A 0.276408 4.1271e-05
17:60430794 A G 0.169302 9.9421e-06
17:60432300 C T 0.020196 -8.1270e-06
17:60433039 C T 0.251227 -4.3732e-05
17:60433353 G C 0.076877 5.4554e-05
17:60440732 C T 1.003681 2.8211e-05
17:60442540 T G 0.532942 -2.7488e-05
17:60452799 G A 1.404641 -7.4889e-05
17:60455506 C T 0.397351 6.4078e-05
17:60458987 T C 0.238315 5.2678e-05
17:60472623 T C 1.854259 -1.1184e-04
17:60474073 T C 0.079899 -5.7929e-05
17:60482593 C T 1.054260 -1.4139e-04
17:60485723 A G 0.542313 -4.2391e-05
17:60493386 G A 0.146111 1.2233e-04
17:60497280 T C 0.091237 -1.1326e-05
17:60505528 G A 0.106324 -2.2342e-05
17:60588594 C T 0.725773 1.7621e-05
17:60615994 A G 0.089481 2.8898e-05
17:60621866 T C 0.198813 -6.4940e-05
17:60628143 T C 0.026535 1.7540e-05
17:60628710 C A 0.034857 1.1771e-05
17:60647451 G A 0.092071 -3.2710e-06
17:60666333 T C 0.052702 2.3613e-06
17:60667965 C A 1.285756 -2.7514e-05
17:60669210 C T 0.092227 1.3336e-05
17:60673853 G A 0.066536 -1.9838e-05
17:60684238 G A 0.059652 1.7560e-05
17:60685216 G A 0.054403 -2.4246e-05
17:60693817 C T 0.191380 -3.2019e-06
17:60718821 T C 1.237202 -5.1607e-05
17:60727791 C T 0.044452 -2.6868e-05
17:60740729 C T 0.075238 -9.4078e-06
17:60741917 A G 0.350465 5.2703e-05
17:60742307 T C 0.020900 -6.3856e-06
17:60745240 C A 0.128174 -1.1523e-05
17:60748191 C T 0.151872 -5.5334e-05
17:60755746 G T 0.714215 -1.2232e-05
17:60766483 G A 1.969613 8.1808e-06
17:60767015 A G 1.969616 6.8266e-06
17:60769406 C T 0.854003 1.4602e-05
17:60776006 C T 1.966110 3.3474e-06
17:60778932 A G 1.716630 -4.3298e-06
17:60779025 G A 1.948498 -1.0382e-05
17:60779540 A G 0.066653 2.1686e-05
17:60784085 T C 0.679017 -3.8693e-05
17:60784536 T C 0.068029 1.6222e-05
17:60789232 C T 0.681714 -2.0421e-05
17:60791782 A C 0.026791 -1.3489e-05
17:60792800 T C 0.221862 5.2968e-05
17:60793366 T C 0.079503 1.2165e-06
17:60795557 A G 0.086569 2.7475e-05
17:60802596 C G 0.730678 -3.4011e-05
17:60805052 T C 0.039398 -4.0700e-05
17:60809905 T G 0.805510 8.9350e-06
17:60811819 T C 0.061865 2.5053e-05
17:60814273 G A 0.811648 4.3591e-06
17:60824224 G A 0.658672 4.1762e-05
17:60828743 A C 0.023036 4.6822e-06
17:60828894 A G 0.033984 -1.3480e-06
17:60834947 T C 0.095213 -3.7053e-05
17:60835267 T G 0.099390 -7.7474e-05
17:60837842 T C 0.277278 6.8330e-05
17:60844132 G T 0.040391 1.1803e-05
17:60851401 C T 1.148045 1.4362e-05
17:60859519 C G 1.901671 3.1571e-06
17:60867975 T C 0.039145 2.9538e-06
17:60868968 C T 0.540089 1.3825e-05
17:60868992 G A 0.074693 -5.8410e-05
17:60869091 C T 0.039658 2.8263e-06
17:60869690 T C 0.022477 1.3467e-05
17:60878976 A G 0.040475 2.1810e-06
17:60879501 A G 0.088338 1.2927e-06
17:60882401 G A 1.180091 -1.1217e-05
17:60882658 A G 0.135624 -1.8270e-06
17:60888618 G A 0.099134 1.5497e-05
17:60896263 C T 0.144864 -5.4392e-06
17:60897995 G A 0.095460 3.9184e-06
17:60899218 T C 0.973329 -1.2496e-05
17:60900163 C A 1.874075 1.4237e-05
17:60902176 A G 0.045039 2.6648e-06
17:60902345 T C 0.026434 2.5455e-05
17:60905352 T C 0.058483 -1.8592e-06
17:60905560 C T 0.338166 6.2162e-05
17:60905859 G A 0.213786 -8.8736e-06
17:60913411 A G 0.691364 -4.1988e-05
17:60914500 A G 0.034065 4.4158e-06
17:60928858 G T 0.035733 -1.3160e-05
17:60950077 A G 0.821807 -5.4431e-06
17:60953050 A G 0.059717 1.9548e-05
17:60954624 T C 0.105639 2.4795e-06
17:60955474 G C 0.052079 1.2738e-05
17:60976292 G T 0.088851 4.8727e-06
17:60981969 G A 0.902083 -1.6082e-05
17:60989097 G A 0.029910 -1.4696e-05
17:60989141 T C 0.127662 -9.0888e-06
17:60992533 A C 0.187437 4.6748e-05
17:60994706 T C 0.090594 4.1455e-05
17:61001333 T G 0.157718 -2.1124e-05
17:61017423 A G 0.090507 2.3839e-05
17:61019115 G A 0.175972 -1.3394e-05
17:61037879 C T 0.032267 2.1734e-05
17:61038216 A G 0.029310 3.8797e-05
17:61051271 T C 0.916784 -3.7041e-05
17:61063866 G T 0.021364 7.7755e-06
17:61072624 C A 0.084758 -3.3906e-06
17:61085639 T C 0.047490 -3.4140e-05
17:61088080 G T 0.060450 -9.1089e-06
17:61090526 T C 0.042089 -6.1639e-06
17:61099099 A G 0.368726 -4.4043e-05
17:61100835 A G 0.068750 -1.9365e-06
17:61119468 G T 0.147429 -6.4454e-06
17:61122756 T C 0.062216 -1.6746e-05
17:61139904 T C 0.092334 1.2024e-05
17:61154619 G A 0.205951 2.2225e-05
17:61158751 T C 0.086138 9.4510e-07
17:61171554 G A 0.392940 -1.7434e-05
17:61181474 A G 0.092496 2.6139e-05
17:61199099 C T 0.093184 4.0705e-05
17:61201358 A G 0.716980 -1.2680e-04
17:61204264 G A 0.277038 -8.5694e-06
17:61207489 A G 0.028044 -2.0873e-05
17:61241107 T C 1.005778 -3.0786e-05
17:61273551 A G 1.841325 2.2506e-05
17:61273697 T C 0.051738 -6.7529e-05
17:61276533 T C 0.155037 -3.7947e-05
17:61278229 G T 0.037123 1.7845e-05
17:61280212 G T 0.131501 -5.0495e-05
17:61287776 T C 0.040771 -1.8882e-05
17:61288422 A G 0.028320 6.5911e-06
17:61295052 T C 0.026992 8.4324e-06
17:61299699 C T 0.053176 -2.9240e-05
17:61300675 A G 0.027015 2.4300e-05
17:61330304 G A 0.031868 3.1192e-05
17:61371510 G A 0.374549 -3.3078e-05
17:61373868 A G 0.034623 -6.1177e-06
17:61374714 A G 0.093123 -1.0925e-05
17:61382899 G T 0.021270 1.2449e-05
17:61384732 T C 0.066575 1.6752e-05
17:61429297 C A 0.029336 -1.8247e-05
17:61441645 C A 0.037700 8.5466e-06
17:61458555 A G 0.138142 -1.4631e-05
17:61485045 T C 0.243723 7.0818e-05
17:61488645 A G 0.061200 -6.7682e-06
17:61507791 A G 0.020527 8.9180e-06
17:61515321 C T 0.993239 -4.4213e-05
17:61518335 T C 0.043971 1.2518e-05
17:61518779 T C 0.022166 9.5196e-06
17:61519534 A G 0.197755 4.3939e-06
17:61536308 G A 0.041297 -8.1347e-06
17:61541451 T C 0.533812 -1.3620e-05
17:61548918 T C 1.252541 -2.5326e-05
17:61557773 G A 0.034305 5.7943e-06
17:61559923 T C 0.866408 -2.7957e-05
17:61560986 T A 0.121676 -1.6185e-05
17:61561017 T C 0.122205 -1.2075e-05
17:61565990 C G 0.945626 -2.7336e-05
17:61566031 A G 0.954854 -2.6854e-05
17:61571452 T C 0.045396 5.3157e-07
17:61571907 A G 0.037817 -4.8433e-07
17:61574712 A G 0.076774 7.8868e-06
17:61576249 A G 0.953526 -3.0504e-05
17:61578207 A G 0.992963 -3.8874e-05
17:61583756 T C 1.113266 5.8488e-06
17:61584720 T A 1.117139 1.0697e-05
17:61586060 A C 0.304634 3.1901e-05
17:61592753 T C 0.080727 3.5759e-05
17:61595406 C T 0.359625 2.9883e-05
17:61598118 C T 0.803258 -1.8746e-05
17:61602293 A G 1.182334 1.8719e-05
17:61612401 A G 0.049161 1.7683e-05
17:61615545 G A 0.056042 4.4563e-06
17:61620112 C G 0.106914 -9.0974e-06
17:61623052 T C 0.494891 -5.2927e-06
17:61623718 T C 0.038499 -1.3317e-05
17:61629692 C G 0.505336 -1.1021e-05
17:61642016 A C 0.034805 6.1784e-06
17:61648091 T G 0.730619 1.9742e-06
17:61658297 T C 0.022059 1.8615e-05
17:61659654 C T 0.070428 -1.5017e-05
17:61666687 T C 0.114084 -9.1969e-07
17:61675292 G A 0.530994 -2.7116e-05
17:61709128 T C 0.272263 2.4823e-05
17:61749252 G T 0.066526 3.6738e-05
17:61760967 T C 0.095187 5.1210e-05
17:61763031 C G 0.551579 -5.6616e-05
17:61782920 T C 1.110582 -1.3963e-05
17:61783908 G A 1.289755 -1.1266e-05
17:61832668 A G 0.049288 7.0723e-06
17:61843691 C G 0.119956 -1.1693e-05
17:61845425 C T 1.882365 2.3481e-06
17:61853282 C A 0.021319 -3.5543e-05
17:61871016 T C 0.046727 -1.2279e-05
17:61883023 G A 0.551313 -5.1494e-05
17:61894076 C T 0.282338 -3.3146e-05
17:61905027 T G 0.024487 8.0875e-06
17:61908556 T C 0.657345 1.7298e-05
17:61910167 A G 1.842363 1.2907e-05
17:61927311 G A 0.066702 3.6637e-05
17:61928055 A C 0.572385 -2.8507e-05
17:61938100 T C 1.224660 -1.3155e-05
17:61947203 A G 1.211664 -8.0046e-06
17:61959740 T C 0.562505 -2.9697e-05
17:61989626 G T 1.186635 -1.5007e-05
17:61995170 T C 0.020231 -3.0281e-05
17:62003810 A C 0.779099 6.7780e-07
17:62007498 G A 1.298194 -2.9580e-05
17:62008437 T C 0.519189 -2.9076e-05
17:62010309 A G 0.065501 3.1551e-05
17:62016763 G C 0.043565 -2.2397e-06
17:62019103 T G 0.375701 -2.0157e-05
17:62020348 C T 1.052462 -8.5617e-06
17:62023724 T G 0.408792 -2.1891e-05
17:62027336 A G 0.640541 5.6403e-06
17:62028920 G C 0.034935 1.1817e-05
17:62030443 G A 0.030206 -9.8820e-06
17:62033277 G T 0.089432 3.4160e-05
17:62037368 T G 0.058844 1.5143e-05
17:62041068 C T 1.821668 -4.4419e-06
17:62041208 A G 0.047379 -6.3494e-06
17:62042841 G A 1.794591 4.6803e-06
17:62045555 A G 0.024993 8.8669e-06
17:62050513 T C 0.984514 2.0115e-05
17:62052222 A C 0.025402 -1.7281e-05
17:62055986 A G 0.048408 -1.3815e-06
17:62056610 A G 1.812297 -4.3260e-05
17:62059386 A G 0.175648 2.8184e-05
17:62060878 G A 0.708788 -5.3233e-05
17:62064678 T C 0.081733 7.1284e-07
17:62067267 T C 0.037960 -1.6044e-05
17:62067359 A G 0.036717 -2.7713e-05
17:62068196 A G 0.997293 7.7241e-06
17:62069095 A G 0.188738 -3.2460e-05
17:62070153 A G 0.728948 -2.9688e-05
17:62079286 A G 0.860309 1.3768e-05
17:62080714 A G 0.729269 -4.0512e-05
17:62094058 T C 0.062012 -4.5881e-05
17:62097846 T C 0.789849 8.6724e-06
17:62105745 A C 1.244599 4.8345e-05
17:62109123 C T 0.691974 -4.6632e-05
17:62113625 A C 0.110621 2.7612e-05
17:62118582 G C 0.032932 1.4653e-05
17:62119157 A G 0.149616 5.2068e-06
17:62121480 C T 1.519754 -1.5043e-05
17:62125209 T C 0.037775 -2.8210e-05
17:62128799 G A 0.159669 1.0828e-05
17:62132160 T C 0.061612 -7.6472e-06
17:62135064 C T 0.022958 -8.8622e-06
17:62137930 A G 0.059817 -3.0494e-05
17:62142728 G A 0.060317 1.4279e-05
17:62146480 G T 0.084888 -3.5504e-05
17:62146498 T G 0.322122 5.8683e-06
17:62147597 A G 0.114941 1.5361e-06
17:62152578 T C 0.105772 8.4277e-06
17:62156430 G A 0.061109 -4.4610e-05
17:62158278 C T 1.519559 -1.6939e-05
17:62161933 G A 0.172811 7.7760e-06
17:62163342 C A 0.026999 -2.8191e-06
17:62163704 G C 0.042971 -1.2376e-05
17:62165365 C T 0.125980 -8.7916e-06
17:62167589 T C 0.679127 3.3314e-05
17:62177591 C T 0.141625 7.9027e-05
17:62185764 T C 0.733128 1.7005e-05
17:62185903 C G 0.230541 3.6831e-05
17:62206299 C T 0.078078 -4.0752e-06
17:62211164 G A 1.852179 -1.2957e-05
17:62212331 T C 0.024110 1.7333e-06
17:62225473 A G 0.053131 2.3833e-06
17:62228161 C T 0.226805 7.0121e-06
17:62232633 A G 0.061200 -4.0563e-05
17:62240987 A G 0.025266 -6.7817e-06
17:62243647 T C 1.403271 -2.1610e-06
17:62245560 G A 0.100010 1.5245e-04
17:62246902 A C 0.061869 1.2557e-05
17:62247817 A G 0.069996 5.8701e-06
17:62253745 C T 1.182282 1.1352e-05
17:62255858 C T 0.078844 -3.8926e-06
17:62262826 T C 1.658393 2.4005e-06
17:62264886 C T 1.922818 2.8760e-06
17:62268412 A C 1.205883 2.9841e-05
17:62286590 T C 0.216182 -3.3099e-05
17:62287257 T C 0.197911 6.7674e-06
17:62290699 A G 0.028803 -2.8796e-06
17:62292399 A G 0.958434 -1.0162e-06
17:62298977 A G 0.041722 1.6129e-05
17:62306621 C T 0.066410 4.6864e-06
17:62316454 T C 0.037554 2.0722e-05
17:62318157 C T 0.040514 -1.3534e-06
17:62318462 T C 0.035279 2.2560e-06
17:62334404 A G 1.647231 1.3056e-05
17:62337000 C T 0.068273 -2.0335e-05
17:62355081 C T 1.275181 3.0067e-05
17:62355853 A C 0.027047 -1.9450e-05
17:62363865 C T 0.079630 7.9892e-06
17:62365976 T G 0.080529 8.2958e-05
17:62367700 T C 0.043686 -2.5132e-05
17:62371707 T C 0.073326 2.5353e-06
17:62372574 C T 1.037093 -3.1782e-06
17:62387106 G A 0.045328 -3.6445e-06
17:62387211 G A 1.439702 2.2625e-06
17:62398568 A G 1.389269 2.6329e-06
17:62401118 C T 1.037882 -1.0433e-05
17:62403698 T G 0.073927 1.3692e-05
17:62404342 G A 0.208382 -2.7611e-05
17:62404390 C T 1.522756 1.0806e-06
17:62407030 G A 0.124094 1.5075e-05
17:62408299 G A 1.037483 -1.3874e-05
17:62461735 T C 0.077413 -3.6181e-05
17:62466542 G T 0.034156 -6.8482e-07
17:62467162 A G 0.111591 -2.0849e-05
17:62479273 C A 0.586332 2.0662e-05
17:62490936 G A 0.049927 -2.8825e-06
17:62492582 T C 0.171733 -2.6218e-05
17:62496670 C A 0.121618 -8.6380e-07
17:62497530 G T 0.067682 -1.4252e-06
17:62497964 T C 0.052569 -1.9052e-05
17:62499163 T C 0.020932 -2.6862e-05
17:62501505 A G 0.068987 -5.9869e-06
17:62504233 A G 0.048697 -2.6850e-05
17:62505158 A C 0.082967 1.0550e-05
17:62519019 C T 0.024902 5.4210e-06
17:62520123 T C 0.040281 -9.4948e-06
17:62520269 G T 0.085057 3.9562e-05
17:62525311 G T 0.072564 -7.6733e-06
17:62525832 A T 0.093996 2.1400e-05
17:62527705 A G 0.080282 9.9932e-06
17:62535900 G T 0.045614 5.8307e-06
17:62540690 G A 0.025460 -6.3479e-06
17:62544936 T C 1.858878 7.4814e-06
17:62566672 T C 0.036142 1.8805e-05
17:62577758 G A 0.069370 -2.6902e-06
17:62578143 T C 0.129567 -1.0384e-05
17:62600791 T C 0.068997 -1.3531e-05
17:62611296 G A 0.025327 -2.4776e-06
17:62611535 T C 0.050067 -5.8158e-06
17:62613291 T C 0.116967 -2.0567e-05
17:62616467 G C 0.077734 -2.4376e-06
17:62648369 C T 0.073135 -4.9691e-06
17:62655355 G A 0.051878 -1.4363e-05
17:62662507 A G 1.657780 -1.8165e-05
17:62678893 C A 0.041384 -2.9419e-06
17:62688560 G A 0.034120 -3.3248e-05
17:62705738 A G 1.483771 7.8348e-06
17:62737602 T C 1.603152 2.8980e-06
17:62741764 C T 1.898893 -6.8034e-06
17:62754586 C T 1.639285 -4.3857e-07
17:62757146 C T 1.637500 5.8492e-06
17:62759287 C T 0.022669 4.2661e-06
17:62784161 T C 0.044568 6.6779e-06
17:62789019 C T 0.360131 -2.1687e-06
17:62808973 C T 0.064459 2.1079e-05
17:62919765 A G 0.040797 3.6541e-05
17:62936677 G A 0.035600 1.0573e-05
17:62942829 A G 0.121832 4.7614e-06
17:62983145 G T 1.814884 1.3744e-05
17:62996913 A G 0.025957 -2.5738e-06
17:62997234 A G 0.025304 1.0282e-05
17:62998023 T C 1.861124 3.5503e-05
17:63001552 C T 1.818049 3.2132e-05
17:63009717 C T 0.094554 -3.7042e-07
17:63019229 G A 0.311385 -8.0165e-06
17:63027705 A G 0.022630 -4.2481e-05
17:63034085 G A 0.032611 3.3124e-05
17:63054421 C A 0.118969 1.8534e-05
17:63056597 C A 0.143420 -2.1088e-05
17:63063451 C A 0.468337 2.3179e-05
17:63068219 G A 0.701887 1.0763e-05
17:63068922 G A 0.048752 -1.6611e-05
17:63069293 T C 1.038343 -2.1034e-05
17:63069648 A G 0.021484 2.3663e-06
17:63069727 G C 0.023234 -1.5055e-05
17:63071911 A C 0.503765 3.0283e-05
17:63078095 C G 1.015668 1.1731e-05
17:63078993 C G 0.582386 9.3967e-06
17:63083938 C T 0.083807 -3.0818e-06
17:63084995 A G 1.072564 3.6354e-05
17:63087091 T C 0.024964 5.5242e-06
17:63087597 C T 0.185551 7.6043e-07
17:63088628 A G 0.027700 -3.0598e-05
17:63096005 G A 0.700618 1.7039e-05
17:63098626 G A 1.154027 1.6982e-05
17:63101342 T C 1.960226 1.1198e-05
17:63103057 T C 1.950349 4.3507e-05
17:63105121 C A 1.525798 2.8378e-05
17:63110373 G A 0.174869 -1.2228e-05
17:63119881 G A 1.533036 2.9401e-05
17:63121483 G T 0.034935 -2.9579e-05
17:63123532 T C 0.318601 8.3406e-05
17:63130005 T C 1.613052 1.4099e-05
17:63130543 T C 0.038742 3.2458e-05
17:63136134 T G 1.975040 3.5241e-06
17:63145396 A G 0.402002 -2.3846e-05
17:63150918 G A 0.144939 -4.4894e-05
17:63162476 A G 0.339513 -9.2623e-05
17:63169650 T C 0.043202 9.9506e-06
17:63175413 T C 0.058785 -2.1472e-05
17:63181941 T G 0.337972 -3.9052e-05
17:63185816 T C 0.125682 1.8248e-05
17:63186032 C T 0.077033 -1.4475e-05
17:63186950 G T 0.035282 1.8479e-05
17:63197103 C T 0.124500 -2.7631e-05
17:63200968 A G 0.097122 -7.8951e-06
17:63208393 A G 0.177157 -3.5583e-05
17:63216883 T G 0.093662 4.6512e-05
17:63221214 A G 0.045779 4.3514e-06
17:63223788 G A 0.060898 -7.4228e-06
17:63224806 G A 0.084739 7.6633e-06
17:63227030 C A 0.091110 -3.5341e-05
17:63227043 G A 0.036493 -6.3537e-07
17:63229475 G A 0.340503 -3.6919e-05
17:63234140 T G 0.282617 -2.4421e-05
17:63254738 T C 0.102182 -1.5635e-06
17:63258754 T C 0.049681 -1.2669e-05
17:63261829 C T 0.036165 2.2408e-05
17:63266622 T C 0.141800 -2.2176e-05
17:63268725 A G 0.027015 1.7244e-05
17:63268843 A G 0.042420 1.5954e-05
17:63273384 T C 0.250415 -2.9953e-05
17:63283606 A G 0.020449 2.2460e-05
17:63288677 G A 0.592964 -3.9589e-05
17:63289757 G A 0.269640 -3.7794e-05
17:63289897 A C 0.060087 -2.3873e-05
17:63289979 A G 0.204247 6.4788e-06
17:63295008 G A 0.079896 -3.3440e-07
17:63297820 T C 0.068760 -5.8225e-05
17:63303930 T C 0.143095 -1.9957e-05
17:63309198 G A 0.363169 -3.8253e-05
17:63312178 T C 0.098813 3.8271e-05
17:63313903 C A 0.101893 -2.2842e-05
17:63315108 G A 0.069642 1.2570e-05
17:63315996 C T 0.341717 -1.4259e-05
17:63317298 G A 0.119343 -5.5727e-05
17:63318552 A G 0.027547 2.2049e-05
17:63322383 A G 0.103354 1.9941e-04
17:63324094 T C 0.440666 -1.2908e-06
17:63331863 C T 0.179325 -1.0742e-05
17:63342248 G A 0.116554 3.0720e-05
17:63343542 G A 0.067023 -1.9662e-05
17:63344621 C T 0.197372 -1.8459e-05
17:63350067 A G 0.030923 1.2096e-05
17:63350355 T C 0.063300 1.2673e-05
17:63351629 A G 0.282715 1.9320e-06
17:63352428 C T 0.075962 -1.5130e-06
17:63352965 A G 1.509955 2.6515e-05
17:63356754 T G 0.167741 4.8622e-06
17:63357607 T C 0.503512 -4.1934e-06
17:63366896 C T 0.039041 6.8158e-06
17:63378847 G A 0.096612 1.6778e-05
17:63379906 C T 0.117431 1.8289e-05
17:63384173 T C 0.076683 -3.1277e-05
17:63384500 C G 0.302381 -3.7574e-05
17:63385978 C T 0.109001 5.9711e-06
17:63388168 C T 0.050252 4.8054e-06
17:63389660 T C 0.036590 -6.0334e-06
17:63390150 A G 0.229025 1.7370e-05
17:63390190 G A 0.094752 -7.3258e-06
17:63392730 C A 0.088488 -2.2303e-05
17:63394058 T G 0.053738 -5.6321e-06
17:63396370 T C 1.953179 -3.0856e-09
17:63399182 A G 1.675330 -1.7443e-05
17:63402913 A G 0.026544 8.1112e-06
17:63403770 C T 0.112192 -5.7681e-06
17:63404105 A G 0.029975 -7.6102e-06
17:63415621 G A 0.044491 9.0883e-06
17:63419048 G C 0.182717 2.4797e-05
17:63420016 T C 1.758186 -1.8886e-05
17:63420327 T C 0.058344 1.5636e-05
17:63428940 G T 0.217207 2.7196e-05
17:63433130 A G 0.215594 2.9646e-05
17:63434313 C T 1.946149 -3.1095e-05
17:63435423 C T 0.406618 -1.5203e-05
17:63436284 A C 0.047818 2.7454e-05
17:63438408 T C 0.130362 -2.7496e-06
17:63439971 A G 0.037148 -1.1060e-05
17:63448728 T C 1.387831 1.7242e-05
17:63449559 T C 0.459336 -7.5275e-06
17:63452818 C A 0.086323 7.5294e-06
17:63457183 G C 0.116717 -2.0633e-05
17:63459386 G A 0.130557 -8.4004e-06
17:63461713 C T 0.451975 1.6603e-05
17:63462406 A C 0.090182 5.4053e-06
17:63464854 C T 0.344716 2.6250e-05
17:63465396 A G 0.032585 -1.1935e-06
17:63468858 A G 0.021445 2.4655e-05
17:63470609 T C 0.166826 2.5004e-05
17:63475496 G A 0.263383 2.5130e-05
17:63475950 G A 0.148850 3.9767e-06
17:63478693 A G 0.062216 3.0693e-05
17:63479163 T C 0.116314 -1.6369e-06
17:63481489 C T 0.227279 -6.6686e-06
17:63485729 C T 0.060707 -4.5419e-05
17:63489765 A G 0.136529 1.5564e-05
17:63495631 T C 0.361040 1.0204e-05
17:63495754 T G 0.280108 -1.0975e-06
17:63499735 G A 0.066079 -1.9707e-05
17:63500860 C T 1.893586 -9.7019e-05
17:63500925 T C 1.683042 -8.9051e-05
17:63502633 C T 1.546084 -8.0264e-05
17:63502712 A G 0.074235 -2.2056e-05
17:63506257 A G 0.090422 8.8692e-05
17:63510493 T G 0.036519 2.6958e-05
17:63513052 C T 0.098930 9.4157e-06
17:63513962 C T 1.817195 1.4947e-05
17:63515432 G A 0.260091 2.3056e-05
17:63515495 G A 0.141125 -1.1790e-05
17:63520779 A G 0.283075 3.5073e-05
17:63520906 A G 0.031504 -6.7017e-07
17:63527663 T C 0.136633 -2.4020e-05
17:63532365 T C 0.115542 3.4515e-05
17:63532746 C T 0.041238 4.3422e-05
17:63532914 G A 1.334103 -3.7000e-05
17:63534250 C T 1.773730 -2.6490e-06
17:63534478 A G 0.193049 1.4363e-05
17:63545622 C T 0.082934 1.6169e-05
17:63549261 C T 1.563553 -3.6690e-05
17:63549979 A G 1.276346 1.6890e-05
17:63550026 T C 0.294396 1.3535e-05
17:63554591 A G 1.054760 -3.8817e-05
17:63561681 A G 0.918303 -5.0291e-05
17:63563281 C T 1.361579 -2.9689e-05
17:63564505 C T 1.772549 -1.5566e-05
17:63564675 G C 0.295734 2.6646e-05
17:63565668 C T 1.125643 -4.4837e-05
17:63565910 C G 0.046600 -5.3565e-07
17:63568646 G A 1.845882 -1.1680e-05
17:63568658 T G 0.109219 1.2397e-05
17:63578387 C T 0.045377 -2.7938e-06
17:63585105 G A 0.158137 3.2442e-05
17:63588082 C T 0.768764 -2.7522e-05
17:63590294 C G 0.081441 1.5045e-05
17:63593572 A G 0.057708 -2.4068e-05
17:63593683 C T 0.115435 3.0716e-06
17:63595281 G C 0.660438 2.6394e-05
17:63600365 A G 0.875263 4.2685e-06
17:63601809 T C 0.248111 2.3928e-05
17:63608316 T C 0.217230 3.7112e-05
17:63609576 T C 0.056455 -1.9109e-05
17:63610319 A C 1.095976 1.3185e-05
17:63618009 T C 0.037648 5.6481e-07
17:63619276 C T 0.243249 -7.5062e-06
17:63623940 A G 0.646224 -6.3403e-06
17:63642542 A G 1.128872 1.2367e-05
17:63645289 T G 0.233699 3.6774e-05
17:63649621 A G 0.209447 4.1423e-05
17:63650894 T C 0.047405 3.0339e-05
17:63657637 A G 0.039265 -5.4698e-06
17:63664881 T G 0.212365 4.9049e-05
17:63674768 T C 0.054663 2.2403e-07
17:63681066 T C 0.663794 -6.2302e-06
17:63681770 A G 0.855314 -1.9227e-06
17:63690659 C T 0.068802 -2.7726e-05
17:63697505 T C 0.073271 -1.1166e-05
17:63701153 G C 0.052073 -3.0005e-05
17:63710273 G A 0.139233 -1.6149e-05
17:63715215 T C 0.807227 -1.0892e-05
17:63717929 G A 0.645676 1.9953e-05
17:63722528 G A 1.128996 -5.8584e-06
17:63723576 A G 0.040401 4.6963e-06
17:63732197 T G 0.065777 -3.4363e-05
17:63744334 A G 0.215023 3.2602e-05
17:63747055 G C 0.032049 -7.0236e-07
17:63750142 C T 0.944879 -2.0599e-05
17:63755571 T C 0.043910 -2.7796e-05
17:63772066 A G 1.277112 7.7627e-06
17:63774619 G T 0.856671 -6.4234e-07
17:63784951 T C 0.062508 -1.3592e-05
17:63785418 C A 0.056555 5.1843e-06
17:63801926 G A 0.078322 1.4226e-05
17:63804070 A G 0.024688 6.4991e-06
17:63808414 T C 0.031014 -9.4477e-06
17:63811704 G A 0.040592 2.8451e-05
17:63822357 C T 0.516885 2.8891e-06
17:63844323 G A 0.099179 4.6649e-05
17:63852627 A G 0.025149 4.3435e-05
17:63856717 G A 0.080581 -4.2992e-06
17:63867881 C T 1.789291 1.9005e-05
17:63874160 C T 0.301372 -5.4322e-06
17:63879781 G A 0.921607 5.6724e-06
17:63885160 A T 0.054020 2.1013e-05
17:63888752 T C 0.405650 4.8373e-06
17:63895253 C T 0.051297 -2.0340e-05
17:63905536 T C 0.047626 2.5221e-05
17:63908406 C T 0.323255 -1.5811e-05
17:63910755 T C 0.437271 -1.5005e-05
17:63914750 G A 0.138798 2.8574e-06
17:63922251 T C 0.079227 -2.2875e-05
17:63922291 C A 0.034623 -2.9200e-06
17:63925756 C T 0.817026 -2.6865e-05
17:63926199 T C 0.034688 5.9960e-06
17:63928560 T G 0.082288 3.7439e-05
17:63939366 T C 0.026950 9.3164e-06
17:63942253 C T 0.177673 -1.1703e-05
17:63950238 T C 0.029414 -9.4733e-06
17:63951527 A C 0.897013 -1.3167e-05
17:63959403 C T 0.044088 2.1216e-05
17:63980599 A G 0.254174 -2.1654e-05
17:63999198 T A 0.033695 -1.1401e-05
17:64016380 C T 0.064556 -1.2357e-05
17:64018059 T C 0.082551 2.0569e-05
17:64027072 T C 0.148938 -3.9512e-05
17:64027553 C A 1.917202 -4.1582e-05
17:64034136 C G 0.093840 5.7383e-06
17:64041801 G A 1.722251 -1.7882e-05
17:64050646 T C 0.819912 -2.6049e-05
17:64061543 G A 0.211453 -1.6380e-05
17:64093897 C T 0.083840 3.0752e-05
17:64094959 C T 0.037996 9.1732e-06
17:64095247 A G 0.892670 1.7705e-05
17:64117668 C T 0.204487 -2.4992e-05
17:64118759 C A 0.035185 -2.2478e-05
17:64131717 A G 0.071639 -4.3718e-05
17:64131902 T C 0.109446 6.5017e-06
17:64136331 T C 0.027674 3.4289e-05
17:64169182 T C 0.100475 -3.4710e-06
17:64176842 T G 0.666732 6.1407e-06
17:64183028 C T 0.259718 -4.8666e-05
17:64185208 G A 0.054764 3.6481e-05
17:64186988 T C 0.109079 9.7483e-06
17:64198136 A G 0.090510 5.7879e-05
17:64202857 C T 0.409201 -1.7270e-05
17:64208285 G C 0.110342 4.9738e-06
17:64210580 C A 0.059697 -8.4065e-06
17:64210757 A C 0.467964 -3.5928e-05
17:64216854 G A 0.132144 -1.1671e-06
17:64219973 T C 0.036327 -1.6352e-05
17:64222164 T C 0.089247 6.5896e-05
17:64226140 G A 0.284795 -3.5157e-05
17:64232034 G A 0.238718 -1.2267e-05
17:64240013 G T 0.520137 2.3562e-05
17:64242748 T C 0.044208 2.8359e-05
17:64245302 T C 0.089955 4.2882e-06
17:64256995 C T 0.247413 4.3110e-05
17:64257044 T C 0.387419 -2.2318e-05
17:64264162 G A 1.958885 6.4823e-06
17:64269463 A G 0.070038 -7.8025e-05
17:64269663 G A 0.309830 2.3358e-05
17:64295920 T G 1.940348 1.7000e-05
17:64298049 A G 0.048136 -5.4082e-06
17:64301655 C T 0.196015 -5.2961e-06
17:64304804 T C 0.072314 -8.2732e-05
17:64305051 G A 0.058960 -1.1814e-05
17:64312554 A G 0.166663 -4.2104e-06
17:64315409 C T 0.068743 -1.6855e-05
17:64315716 G A 0.050129 2.0740e-05
17:64318357 C G 1.161908 2.7233e-05
17:64318385 A G 0.100621 7.3625e-06
17:64325393 T C 0.022711 1.5715e-05
17:64326068 G T 0.093577 2.3804e-05
17:64329197 G T 1.018514 -3.1767e-05
17:64332562 T C 1.533698 -1.2252e-05
17:64332733 G A 1.312823 -1.2834e-05
17:64333230 A G 0.037239 1.8644e-06
17:64335609 G A 0.030920 3.7106e-06
17:64340216 A G 0.411976 -3.6262e-06
17:64340380 T C 1.310843 -1.6213e-05
17:64340405 A G 0.037054 -1.6358e-05
17:64341229 T C 0.032299 1.1017e-05
17:64341612 G A 0.090873 1.2772e-05
17:64343560 A G 0.104120 3.2004e-05
17:64354991 A G 0.072999 -3.4775e-05
17:64358676 T C 0.070499 -2.8669e-05
17:64361924 A C 0.052553 -3.4596e-06
17:64365433 T C 0.458278 -1.0044e-04
17:64369822 G A 0.126646 -3.8423e-05
17:64375139 G A 0.139648 1.2965e-05
17:64377826 T C 0.076537 7.8120e-06
17:64381361 G A 0.156114 -1.3121e-05
17:64385102 A G 0.243810 2.9897e-05
17:64385950 G A 1.312482 -3.7983e-06
17:64386064 A G 1.682045 -9.2783e-06
17:64389524 T C 0.100815 2.5201e-05
17:64396695 G A 0.135442 -6.4629e-06
17:64397655 C T 0.034334 -6.7556e-06
17:64411139 T C 0.067419 8.9373e-06
17:64413000 G A 0.210245 1.6878e-05
17:64413396 T C 0.099488 2.7043e-05
17:64430349 C T 0.839225 8.6862e-06
17:64434524 C T 0.595323 7.6911e-06
17:64436614 G T 0.020189 2.0998e-05
17:64440111 C G 1.354977 1.4513e-05
17:64440641 G A 0.022296 1.0039e-05
17:64449249 T C 0.051777 1.2294e-05
17:64450474 A G 0.070989 -3.6674e-05
17:64454092 T C 0.049586 -6.1184e-06
17:64458116 C G 0.054053 -1.0480e-04
17:64460330 A C 0.133945 5.1142e-06
17:64468354 C T 0.754132 1.1710e-05
17:64471940 A C 0.312891 -2.3083e-05
17:64482285 T C 0.027002 -1.2893e-05
17:64487077 G T 0.067994 5.4434e-05
17:64489737 G T 1.325050 2.7185e-06
17:64501943 T C 0.134049 1.6382e-05
17:64504996 C A 0.045656 -4.3501e-06
17:64508183 A G 0.078260 2.6316e-05
17:64520682 A G 1.085073 -9.4429e-06
17:64526395 G A 0.490486 1.3685e-05
17:64533228 G A 0.307088 -5.1206e-05
17:64537059 G A 0.108092 -2.0024e-04
17:64539024 G A 0.061207 -1.7792e-05
17:64541268 C T 0.186047 8.9087e-06
17:64544723 T C 0.068243 -8.6023e-06
17:64548755 G A 0.996900 -3.0424e-05
17:64551311 A C 0.053637 2.4838e-05
17:64554346 A G 0.063560 1.6612e-06
17:64557925 G A 0.227253 3.7088e-06
17:64562000 T C 0.998033 -2.4806e-05
17:64563719 T C 0.164573 -5.0828e-06
17:64579445 A G 0.642138 2.0271e-06
17:64580691 A G 0.043027 1.7689e-05
17:64604569 T C 0.065160 1.0613e-06
17:64605416 T C 0.050226 -1.9159e-05
17:64613971 G T 1.636851 1.6545e-05
17:64614173 G A 0.066082 1.6603e-05
17:64618451 G A 0.044124 -1.7903e-06
17:64623434 G A 0.635938 3.6360e-05
17:64623589 G A 0.067721 3.3380e-05
17:64628388 G A 0.321499 -2.6039e-05
17:64655231 A G 1.046795 -5.1451e-05
17:64658843 C A 0.182136 -8.0138e-05
17:64661823 T C 0.140801 -1.6234e-05
17:64671066 A G 0.022101 -1.0793e-05
17:64685390 C G 1.157835 -7.0980e-05
17:64690853 G A 0.132754 -1.0570e-04
17:64707238 G A 0.021426 2.8678e-05
17:64707461 G A 0.300291 -1.1551e-05
17:64708329 T G 0.316374 -9.0919e-05
17:64708396 C T 1.217649 -6.7692e-05
17:64715399 G A 0.587407 -3.7519e-05
17:64716475 C T 0.356599 -6.1856e-06
17:64717112 G A 0.424541 -8.0382e-06
17:64721037 C A 0.096823 -1.9735e-05
17:64723880 A G 0.096544 3.1769e-06
17:64724178 T C 0.041452 6.4989e-06
17:64728525 T C 1.271773 6.5536e-06
17:64729506 A G 0.027771 -1.0670e-05
17:64734534 G T 0.168955 -1.4822e-05
17:64738988 A G 1.798538 1.0362e-05
17:64741337 A C 0.062956 -1.1251e-06
17:64742509 T C 0.539794 2.3138e-05
17:64748229 T G 0.476046 1.4624e-05
17:64748860 A G 0.651106 -9.5677e-06
17:64756423 C T 0.057068 7.0701e-06
17:64766443 G T 0.961018 5.8473e-07
17:64770963 T C 0.162363 -3.7482e-05
17:64774776 A C 0.059551 -2.7649e-05
17:64774777 G A 0.511325 1.0606e-05
17:64775617 C A 0.446038 7.9929e-06
17:64779430 T G 0.794559 8.7396e-06
17:64781769 G A 0.562180 1.5118e-05
17:64783081 A G 1.938540 -1.4680e-07
17:64783539 T C 1.252366 2.6512e-05
17:64789936 A G 0.020361 2.0884e-05
17:64790510 T G 0.105288 -1.7229e-05
17:64790513 T C 0.064073 8.9265e-06
17:64796272 T C 0.299759 3.4997e-05
17:64797135 C T 0.159571 -1.2158e-05
17:64799578 T C 0.029881 1.9245e-05
17:64799756 G A 0.160509 -3.3353e-06
17:64800552 G A 0.190988 -4.2507e-05
17:64800867 T C 0.050008 2.9439e-05
17:64800898 A G 0.311323 -4.9941e-06
17:64801021 G A 1.946772 1.2470e-05
17:64801886 T C 0.114993 1.6259e-05
17:64802189 A G 1.043225 -2.6348e-06
17:64806181 A G 0.169874 6.7888e-05
17:64809835 G T 1.234754 4.7307e-05
17:64810144 G A 0.164547 3.6416e-06
17:64816852 A C 0.116597 2.5673e-05
17:64817409 A G 0.116577 2.7564e-05
17:64821246 G A 0.142076 1.6387e-05
17:64823362 G A 0.261338 1.2938e-05
17:64826459 T C 0.071200 -5.4971e-06
17:64828574 A G 0.972771 6.6644e-06
17:64828610 G A 1.432523 6.7588e-06
17:64833295 C T 0.128684 -1.3173e-05
17:64839101 T G 0.063466 4.3835e-06
17:64839989 G A 0.283617 2.1868e-05
17:64844201 T C 0.561706 -4.2201e-05
17:64849960 T C 0.056318 1.0713e-05
17:64853729 T G 0.226465 -6.2643e-06
17:64853812 T C 0.130414 4.7399e-05
17:64855512 A G 0.256742 -2.2790e-07
17:64857589 G T 0.024594 1.3510e-05
17:64858455 T C 0.250467 7.2040e-05
17:64858980 G A 1.971437 1.1033e-05
17:64859795 G A 0.468999 5.2748e-05
17:64861217 T C 0.042994 1.5202e-05
17:64864971 A C 1.399918 2.3036e-06
17:64868697 A G 0.950793 -4.1146e-06
17:64869139 C T 0.079386 -4.0721e-06
17:64871070 G A 0.231564 3.0827e-05
17:64871272 A G 1.338254 -1.2015e-05
17:64875035 T C 0.968483 1.3136e-05
17:64879745 C A 0.134968 -1.6241e-05
17:64880413 G A 0.042946 -1.6715e-05
17:64881226 T C 0.043556 1.3627e-05
17:64881574 T C 0.091338 -8.8106e-05
17:64882423 G A 0.457408 -1.4173e-05
17:64886767 T C 0.098975 -3.6695e-06
17:64887689 T G 0.211865 2.4450e-05
17:64887817 A G 0.288405 1.3700e-05
17:64889056 T C 0.147224 2.0306e-05
17:64889848 A C 0.058139 2.4359e-05
17:64892984 T G 1.008475 5.3981e-05
17:64897622 T C 0.246297 -2.6216e-05
17:64898669 C A 0.320256 1.3993e-05
17:64908600 T C 0.948054 6.5974e-06
17:64913699 C A 0.407494 -1.5833e-05
17:64917033 T A 0.480009 4.5989e-05
17:64918930 T G 0.252171 -5.3665e-06
17:64924720 A G 0.117291 -1.2312e-05
17:64935181 G A 0.202273 3.2804e-06
17:64937240 A G 0.160779 5.6025e-05
17:64938495 A G 0.026100 1.0917e-05
17:64939011 T C 0.433639 2.7656e-05
17:64940978 C T 0.212105 -1.1449e-05
17:64943529 C T 0.286551 6.0913e-06
17:64944403 A G 0.159591 1.7656e-05
17:64944454 T C 0.164232 1.5739e-05
17:64947048 T C 0.166018 1.0960e-05
17:64947310 C T 0.869940 -1.0542e-05
17:64950984 A C 0.286554 -8.0658e-06
17:64951017 T C 0.094269 5.6164e-06
17:64953877 C T 0.082856 -1.8010e-05
17:64954456 T C 0.025412 -5.4457e-06
17:64955757 G A 0.031020 1.6692e-06
17:64956021 A G 0.475481 4.8311e-05
17:64956212 T G 0.167926 1.7788e-05
17:64956720 G T 0.290066 -1.5498e-05
17:64963551 T C 0.104233 1.9024e-05
17:64965884 G A 1.288810 -2.5270e-06
17:64966098 T C 0.043153 -1.9961e-05
17:64966143 A G 0.040917 9.6035e-06
17:64968048 C T 0.024457 -1.4918e-05
17:64968131 T C 0.028154 3.1239e-05
17:64968310 T G 0.116399 -1.5101e-05
17:64970002 G A 1.015554 -1.1498e-05
17:64974752 A G 0.173911 -2.1996e-05
17:64976531 C T 0.155936 3.1085e-06
17:64977971 G A 0.083200 -8.9796e-07
17:64981696 C T 1.012448 3.3615e-06
17:64986565 G T 0.067039 -2.7245e-05
17:64990950 T G 0.036791 2.3985e-05
17:64992951 G A 0.178761 5.5582e-06
17:65006039 A G 0.056497 3.2800e-05
17:65006968 T G 0.450608 -7.5662e-06
17:65012125 C T 0.090565 -1.9115e-06
17:65020156 G A 1.487228 -5.2572e-06
17:65020827 T C 0.132082 -4.7995e-05
17:65026011 A G 1.267164 7.1437e-06
17:65030744 T C 0.034458 8.0949e-06
17:65032026 G A 0.407601 2.9559e-05
17:65034162 G C 0.324940 -2.3126e-05
17:65042616 G A 0.037226 -2.0233e-05
17:65045326 G A 0.798045 3.5054e-05
17:65050306 A G 0.107031 -6.4006e-05
17:65052304 A G 0.232667 -2.8256e-05
17:65064908 G A 1.079416 -8.3697e-07
17:65075727 T C 0.599825 -4.1958e-07
17:65089155 A G 1.383212 -4.6629e-07
17:65103042 C T 0.046432 1.0977e-05
17:65104743 A G 1.866304 3.6938e-06
17:65105319 C T 0.033591 -6.8973e-06
17:65105869 T C 0.036025 -1.1878e-05
17:65121555 A G 0.296006 2.2443e-05
17:65123352 A C 0.956139 -1.3911e-05
17:65131573 T C 0.041852 1.3925e-05
17:65138784 C A 0.050628 -1.6904e-05
17:65142252 G A 0.044163 2.9975e-05
17:65148229 A G 0.036918 -1.7156e-05
17:65167513 T C 0.033036 -1.7230e-05
17:65167886 C T 0.035386 5.7243e-06
17:65177459 T C 0.133429 2.1256e-05
17:65181395 C T 0.036308 -2.8843e-06
17:65184412 A G 0.118031 1.1739e-07
17:65191224 A G 0.025976 -3.3024e-05
17:65193153 A G 0.090763 -8.5308e-06
17:65205175 G A 0.034373 3.9655e-08
17:65212042 T C 0.323391 -1.1879e-05
17:65218461 A G 0.049061 3.3780e-05
17:65225923 C T 0.050314 6.6820e-05
17:65254314 A G 0.020536 -1.5024e-05
17:65255176 T C 0.057529 7.9103e-06
17:65256477 A G 0.033039 -1.0201e-05
17:65262748 C T 0.022705 -2.4509e-06
17:65272255 A G 0.626305 6.0538e-06
17:65276308 G A 0.452647 -2.2329e-05
17:65277959 A G 0.030261 -1.1413e-05
17:65279104 C T 1.113903 -1.3859e-05
17:65279674 C T 0.035646 -1.4055e-05
17:65289798 T C 1.361588 -2.2148e-05
17:65293597 T C 0.080613 -2.4816e-05
17:65305754 G A 0.038356 2.6139e-05
17:65307830 G A 0.507897 -4.2615e-05
17:65308698 T C 1.414625 -2.1879e-05
17:65316729 T C 0.024467 -3.4332e-05
17:65319100 T C 0.210394 -1.1662e-06
17:65325016 C T 0.595203 2.1030e-05
17:65329358 C T 0.889707 1.1717e-07
17:65330538 G A 0.134799 -6.3080e-06
17:65333176 A G 1.582512 6.0570e-06
17:65336473 T C 0.406738 -2.0528e-05
17:65340466 A G 0.231616 -2.9825e-06
17:65346327 C T 0.032315 -4.3446e-05
17:65351188 T C 0.079477 5.4327e-05
17:65363813 G T 0.481973 -4.7711e-06
17:65368899 G T 0.808710 3.0197e-05
17:65375892 G A 0.173421 6.0099e-06
17:65386886 C T 0.453250 -3.3570e-05
17:65397611 G A 0.088751 -1.9639e-05
17:65399615 A G 0.149863 -1.7137e-05
17:65406084 G T 0.132134 -8.9987e-05
17:65406155 A G 0.044620 1.8949e-05
17:65406830 T G 0.247264 -7.3528e-06
17:65408079 A G 0.027547 2.5691e-05
17:65410934 G A 0.889840 1.3347e-05
17:65411928 C T 0.096382 3.1492e-05
17:65419210 G A 1.042131 4.3779e-06
17:65422048 T C 0.046062 -1.6362e-05
17:65422143 G A 1.042439 -2.4334e-05
17:65423165 A G 0.028816 1.6532e-05
17:65423279 T G 0.408757 -3.1938e-05
17:65424717 A G 1.391505 -6.6775e-05
17:65432782 A G 0.027203 6.8669e-06
17:65434371 T G 0.032085 9.6196e-06
17:65434412 G A 0.888415 -8.6335e-05
17:65445565 C T 0.999964 3.5537e-05
17:65448525 T C 0.689297 -2.4471e-05
17:65452900 C T 0.562778 2.9642e-05
17:65453288 T C 0.205821 -1.9008e-05
17:65456279 A G 0.025866 2.8436e-06
17:65456286 C T 0.026217 3.0120e-05
17:65462795 G A 0.548483 2.8177e-07
17:65463071 T C 0.209959 -9.5305e-06
17:65465285 A G 0.156020 -8.8702e-06
17:65468303 A G 0.140126 -1.4251e-05
17:65470001 C T 0.707463 5.4279e-06
17:65474156 G C 0.810441 6.4668e-06
17:65475228 G A 0.927728 -1.4459e-05
17:65482781 T C 0.056042 2.7554e-05
17:65482949 G A 0.186086 -6.4139e-06
17:65483917 T C 0.023834 -1.2213e-05
17:65485380 A G 0.306250 -2.3703e-06
17:65489047 T C 0.050278 -5.5174e-07
17:65489085 C T 1.013792 -1.5443e-05
17:65494948 G A 0.149805 4.7110e-06
17:65496373 A G 0.125587 9.3286e-06
17:65512614 A G 0.462897 3.2422e-06
17:65513163 T C 1.313167 -2.0885e-05
17:65514237 C G 0.202650 7.7855e-06
17:65516649 G T 1.207126 5.7384e-06
17:65517860 A G 0.113224 7.7663e-06
17:65519281 A C 0.131618 -4.5916e-05
17:65523280 A G 0.032033 -1.8618e-06
17:65531732 A G 0.434175 2.0397e-05
17:65534413 C A 0.256411 -1.6931e-05
17:65539247 A C 0.233527 2.7820e-05
17:65542698 A G 0.069019 -2.0113e-05
17:65547206 C A 0.065809 3.9258e-07
17:65554289 G A 0.061177 1.1176e-05
17:65555128 G A 0.539119 -1.2289e-05
17:65563637 G A 0.056851 -1.3606e-05
17:65569986 G T 0.317202 -4.1304e-05
17:65574437 G A 0.744456 -1.5676e-04
17:65576148 T C 0.179137 4.6932e-06
17:65579733 C A 0.671883 -1.5053e-05
17:65580177 T C 0.044591 -8.5380e-06
17:65581931 G A 0.038216 -1.9796e-05
17:65581982 T C 0.058340 9.9852e-06
17:65581984 T G 0.146364 1.5613e-05
17:65582798 G A 0.358625 -3.0472e-05
17:65584651 C T 0.097099 -1.0213e-05
17:65597346 G A 0.173817 -2.5104e-05
17:65598363 A G 0.040359 1.5433e-05
17:65599398 C T 0.517761 -4.1433e-06
17:65600925 G A 0.033481 -1.8592e-07
17:65601584 A G 0.393131 -6.2449e-06
17:65608292 A G 0.209947 -7.0641e-05
17:65616645 T C 1.412863 2.2853e-05
17:65616676 G A 0.028132 -1.7129e-05
17:65619874 T C 0.192370 -3.5565e-05
17:65621341 C T 0.038992 4.4183e-06
17:65630262 A G 0.252843 2.0711e-05
17:65632520 T C 0.046681 -3.4806e-05
17:65633191 G A 0.224248 -1.0822e-05
17:65633567 T C 1.147425 6.7539e-06
17:65637445 T G 0.096612 2.3577e-05
17:65637962 A G 0.137315 -3.0779e-05
17:65641523 C G 0.237487 4.6461e-07
17:65643972 A G 0.077173 3.9182e-05
17:65647994 A G 0.203429 -1.0552e-05
17:65650626 T C 0.302881 -3.7785e-05
17:65652250 T C 0.053647 -2.9938e-06
17:65653912 G C 0.125665 -3.6747e-06
17:65659238 T C 0.040755 1.5004e-06
17:65664196 T C 1.248410 8.6242e-05
17:65673564 G A 0.113403 6.8782e-06
17:65678942 C T 0.118190 -2.2488e-05
17:65687474 G A 1.090055 1.7941e-05
17:65691382 G A 0.425200 -6.7470e-06
17:65696496 T C 0.355210 -1.0315e-05
17:65696637 A C 0.612523 3.1196e-05
17:65697985 A G 0.022533 1.6767e-05
17:65713369 T C 1.109355 1.4020e-05
17:65713796 A G 1.769446 2.1657e-05
17:65716869 C T 0.036386 2.9013e-05
17:65717090 C T 0.205578 2.9334e-05
17:65718056 C G 0.059353 5.9531e-05
17:65720346 G A 1.085966 1.6190e-05
17:65721447 G A 0.064329 -1.7886e-05
17:65730084 G T 0.053264 1.2123e-05
17:65744073 A G 0.110193 -9.8169e-06
17:65755611 A G 1.952432 4.5836e-06
17:65756235 C A 0.409448 -7.8695e-06
17:65761112 G A 0.196889 -1.5735e-05
17:65764164 G A 0.167131 1.2946e-05
17:65768543 T C 0.929361 -2.0230e-06
17:65771461 C T 1.603925 -3.1551e-05
17:65776113 A G 1.850205 1.5063e-06
17:65784353 G T 0.187385 6.6996e-05
17:65790662 C T 1.569902 -3.7649e-05
17:65790687 C G 0.021250 -1.5123e-05
17:65797338 G A 0.132777 2.3582e-05
17:65810069 T C 0.160756 -4.1065e-05
17:65814382 G C 0.224773 1.5070e-05
17:65826158 A C 0.072596 -6.9084e-06
17:65830282 G A 0.379671 -1.3597e-05
17:65846967 C G 0.049632 -4.7325e-06
17:65849677 C T 0.137698 8.3711e-07
17:65850029 A G 0.098384 3.4052e-05
17:65862379 C T 1.924187 2.0101e-06
17:65878736 A G 0.391051 -6.1127e-06
17:65883459 G A 0.058490 -7.2937e-06
17:65898459 T C 0.038804 -2.0277e-05
17:65898809 A G 0.387195 -9.5486e-06
17:65900439 T C 0.024289 -1.3779e-05
17:65907278 G A 0.042199 -9.2682e-06
17:65909442 G A 0.389895 -6.7739e-06
17:65916602 C T 0.131946 7.2412e-06
17:65944454 G A 0.025272 -4.8599e-06
17:65965621 A G 0.029060 -2.0011e-05
17:65968906 G A 0.058191 -1.3042e-05
17:65988049 C T 1.471028 -1.4759e-06
17:65990500 A C 1.570314 -6.9096e-06
17:65994627 C A 0.176342 -7.7968e-07
17:66024595 A G 1.490782 -1.1469e-05
17:66038556 A G 0.414300 2.9716e-05
17:66042639 A T 0.058363 -7.9053e-06
17:66053028 T C 1.527989 1.7930e-06
17:66056889 T C 0.090065 -3.5926e-05
17:66079619 T C 1.486533 -6.2572e-07
17:66103546 A G 1.663356 8.4735e-05
17:66109109 C A 1.139707 1.0055e-05
17:66131658 A C 0.336329 3.7174e-05
17:66145045 T G 1.958814 -2.7767e-05
17:66147227 T C 0.111647 1.1381e-05
17:66151911 G A 0.701134 -4.1271e-05
17:66154676 G A 0.973715 -5.3786e-05
17:66154825 C G 0.080597 7.3067e-05
17:66158200 T C 0.026794 -3.5401e-05
17:66160658 T C 0.169968 5.3760e-06
17:66166300 C T 0.307360 -1.6527e-05
17:66168798 T C 0.145309 2.6876e-06
17:66174221 C T 0.420107 -3.3959e-06
17:66174363 A G 0.113938 2.6417e-05
17:66177033 T C 0.062258 -1.1579e-05
17:66178996 G A 0.021325 -4.8739e-06
17:66183592 G A 0.594824 5.8398e-05
17:66197885 A G 0.309412 -2.6176e-05
17:66203079 A C 0.791076 6.3508e-06
17:66203527 T C 0.305419 3.0990e-06
17:66209139 T C 0.514691 -1.5540e-05
17:66215082 A G 0.087725 -9.3161e-06
17:66221360 A G 0.609693 -6.3880e-05
17:66235829 C T 0.287058 2.2895e-05
17:66236738 G C 0.046779 1.4048e-06
17:66246416 G A 1.334765 -2.4319e-05
17:66253871 C A 0.449203 -1.0208e-05
17:66256956 T G 0.657260 -1.4675e-05
17:66258726 C T 0.047986 -5.4684e-06
17:66266732 T C 0.122403 -1.9369e-05
17:66267650 G T 0.390229 -2.3080e-05
17:66267691 T A 0.447989 -7.2081e-06
17:66270082 G A 0.256238 -7.6596e-06
17:66273919 T C 0.071717 -4.0844e-05
17:66288771 C T 0.403898 1.1477e-05
17:66292284 A G 0.119359 -3.0415e-05
17:66301563 T C 0.740029 -2.5653e-05
17:66303352 A G 0.940348 5.5892e-05
17:66307844 C A 1.667770 1.8984e-05
17:66308543 G A 0.233693 -3.1572e-05
17:66308708 G A 1.664593 2.1040e-05
17:66308930 A G 0.062135 1.5224e-04
17:66310979 A G 0.162376 1.8101e-05
17:66319319 T C 1.050018 4.4458e-05
17:66322530 G T 0.986874 3.0545e-05
17:66324627 T C 0.024775 3.4378e-05
17:66324764 A G 0.510234 -2.2274e-05
17:66325380 G T 0.357417 1.2810e-04
17:66325601 A G 0.022451 -3.2720e-05
17:66334308 C T 0.213517 -2.4073e-05
17:66334961 A G 0.258910 -3.0520e-05
17:66336891 G A 0.218227 4.2691e-05
17:66341775 G C 0.134858 3.4292e-06
17:66343590 G C 0.049992 1.1747e-05
17:66347126 T G 0.072866 5.5227e-05
17:66348619 A G 1.046023 2.0477e-04
17:66358813 A G 0.525798 -4.0304e-05
17:66359561 A G 0.142024 2.1109e-05
17:66363490 A G 0.110488 -2.7092e-06
17:66364691 G C 0.872014 7.8633e-05
17:66364804 C T 0.981145 9.0028e-05
17:66365155 G T 0.097174 1.0703e-04
17:66366546 G A 0.020004 -1.1950e-06
17:66366659 G C 0.037622 -2.6186e-05
17:66371563 G A 0.846742 4.2146e-05
17:66373302 T C 0.620115 1.1414e-04
17:66373575 G T 0.063806 -2.9153e-05
17:66376128 G A 0.819188 -6.6670e-05
17:66377591 C G 0.102354 -2.0829e-06
17:66377731 G A 0.051086 -9.8439e-07
17:66378997 C T 0.191104 1.1788e-06
17:66379913 T C 0.067241 4.1881e-05
17:66380540 A G 0.028365 3.8574e-05
17:66383598 G T 0.054228 -1.6609e-05
17:66383608 T C 0.397351 -3.7355e-06
17:66387169 A G 0.051174 1.3436e-05
17:66391276 A G 0.053647 -1.3838e-05
17:66391314 T C 0.070989 1.9735e-05
17:66393194 C T 0.028748 3.1641e-05
17:66395867 C A 0.064436 5.9310e-06
17:66397041 C T 0.101682 -1.0203e-05
17:66414748 A G 0.023652 -6.8317e-07
17:66416357 T C 0.323826 -3.0535e-05
17:66417720 T C 0.042475 -3.0248e-05
17:66419633 C T 1.478321 6.7199e-06
17:66421203 C T 0.901590 3.0535e-06
17:66424923 T C 0.559334 -8.3182e-06
17:66428002 G C 1.691978 -1.1022e-05
17:66429308 C T 0.217168 1.9515e-05
17:66430514 A G 0.670211 3.0269e-05
17:66445158 C T 0.049434 -4.2955e-06
17:66446759 T C 0.073849 9.8322e-06
17:66447073 C T 1.428319 -2.7916e-05
17:66448069 A G 0.064404 5.8962e-06
17:66449122 A G 1.540183 -8.4517e-06
17:66451167 T C 0.027486 -2.2966e-05
17:66451646 C A 0.564689 -7.5374e-05
17:66456481 T G 0.973878 6.2148e-05
17:66457658 T C 1.557695 -3.8711e-06
17:66473462 T C 0.283822 -1.0426e-05
17:66478316 C T 0.336121 6.7956e-05
17:66480442 T C 0.456568 -1.7064e-05
17:66480615 G A 0.054374 1.0125e-05
17:66492664 G A 0.277443 1.4270e-05
17:66493775 C T 0.820697 -2.2365e-06
17:66497137 T G 0.235176 -2.6976e-05
17:66505019 A G 1.322122 -6.4226e-06
17:66505226 A G 0.050521 -3.5633e-06
17:66508374 T G 0.031426 2.1186e-06
17:66509702 T C 0.277791 -1.7065e-05
17:66536219 C G 1.313339 -1.9230e-05
17:66538239 T G 0.586608 2.1479e-05
17:66540265 A G 0.038616 2.6880e-05
17:66546042 A G 0.349030 -1.1774e-05
17:66548457 T C 0.988390 -5.6778e-06
17:66553914 A C 0.109748 3.6124e-05
17:66557459 G A 0.729441 1.8875e-05
17:66559128 T C 0.061719 1.5457e-05
17:66559197 T C 0.100027 6.4232e-06
17:66559203 A G 0.044977 2.8708e-05
17:66559846 C G 0.082723 -1.9826e-05
17:66562649 T C 0.530225 1.5138e-05
17:66563108 C G 0.174463 3.1069e-05
17:66575484 C A 0.128486 -2.3815e-05
17:66575761 A G 0.389918 2.2032e-05
17:66576439 T G 0.493749 -1.3157e-05
17:66578199 T C 0.060204 -4.5031e-05
17:66578753 A G 0.051586 -5.1398e-06
17:66585822 A C 1.508588 1.4008e-05
17:66586216 A G 1.972368 3.3692e-05
17:66594967 C A 0.360819 2.5844e-05
17:66595838 A C 0.109459 -2.6953e-05
17:66603826 G A 0.573544 5.2543e-05
17:66605883 C T 0.054374 7.7534e-06
17:66611576 G A 0.060035 1.7166e-05
17:66611746 G A 0.184934 -2.4184e-05
17:66611953 A G 0.024538 -7.1867e-06
17:66619973 A G 1.662002 2.6659e-05
17:66621210 T C 0.097764 6.8457e-06
17:66625662 G A 1.897773 2.5003e-05
17:66625794 T C 0.077377 2.3987e-05
17:66646268 C T 0.024902 2.7287e-05
17:66647482 G A 0.551888 9.0999e-06
17:66661508 T C 0.697129 -2.7374e-05
17:66665566 A G 0.715510 4.3087e-05
17:66666206 T C 0.264087 -1.1610e-05
17:66666990 G T 1.760426 1.1584e-06
17:66668290 G A 0.259617 4.1518e-05
17:66669617 T C 0.396958 4.5273e-06
17:66671324 C T 0.649334 1.1427e-05
17:66673792 G A 0.155891 -1.8571e-05
17:66677575 C T 1.511558 -4.0633e-05
17:66687674 T G 0.055958 6.9993e-06
17:66693105 G A 0.393466 -3.0580e-05
17:66695224 T C 1.539430 3.8228e-06
17:66700906 T A 0.023198 1.8692e-05
17:66708145 T C 0.475335 -9.6556e-07
17:66708525 C G 0.132508 -6.0559e-06
17:66710967 A G 0.049483 1.4938e-05
17:66711309 C T 0.939735 4.2602e-05
17:66711429 A G 0.025593 -1.5133e-05
17:66711489 G T 0.095554 1.0141e-05
17:66721592 G T 0.529449 3.9848e-05
17:66723917 C A 0.024071 -9.8244e-07
17:66735085 T G 0.022760 -7.2976e-06
17:66738905 T C 1.134231 2.2709e-05
17:66742536 A G 0.309464 -1.9210e-05
17:66743890 A C 0.210112 1.1251e-05
17:66747261 G A 0.286298 1.2194e-04
17:66748564 G A 1.299681 1.1359e-04
17:66751658 A G 1.359274 6.1986e-05
17:66752022 G A 0.621878 -1.4467e-05
17:66752484 G A 0.387974 3.2711e-05
17:66752571 T C 0.534643 1.0936e-05
17:66752961 T C 0.151366 1.3422e-05
17:66753420 C T 0.239227 -4.4651e-07
17:66758218 G A 0.050813 -3.8587e-06
17:66759509 A C 1.113633 3.1103e-05
17:66767580 A C 0.878428 -3.3959e-05
17:66767617 C T 0.442546 -2.3174e-06
17:66774007 C T 0.050164 -1.8404e-05
17:66775646 T G 0.185324 -2.4870e-05
17:66786707 G A 0.165706 -1.3023e-05
17:66786785 G A 1.178858 -1.7586e-06
17:66791497 A G 0.056789 3.9242e-05
17:66797362 A G 1.646302 -5.2096e-05
17:66798017 C T 1.469775 -2.1920e-05
17:66798197 T C 1.295614 -3.8799e-06
17:66800070 G A 0.072466 -4.5791e-06
17:66802896 C T 0.143988 -7.8501e-07
17:66806420 C T 0.126435 4.2735e-05
17:66809597 T C 0.112822 -2.1276e-05
17:66811983 A G 0.881170 1.0689e-05
17:66812406 A G 1.140444 3.5098e-05
17:66814022 G T 0.908873 -3.2736e-05
17:66817416 C T 0.826319 1.7834e-05
17:66819096 A G 0.028836 -1.7025e-05
17:66819696 C T 0.266826 -5.5363e-06
17:66832812 G A 0.175132 -1.5055e-05
17:66834672 A C 1.513555 4.6479e-05
17:66851185 G T 0.718253 6.2738e-06
17:66858773 C A 0.021504 4.7192e-06
17:66871837 T C 0.028946 -1.7247e-05
17:66875294 G C 0.632923 7.3137e-07
17:66878099 T C 0.028933 -8.5408e-06
17:66879927 T C 0.122653 -3.4757e-05
17:66881125 T C 0.840471 3.0676e-05
17:66883719 G A 1.474579 3.7597e-05
17:66884707 C T 0.055309 -1.4196e-07
17:66887675 T C 0.026849 -2.5061e-05
17:66891906 C T 0.047084 -3.6954e-05
17:66898415 T G 0.413943 2.3478e-05
17:66904788 C T 0.029729 3.7792e-05
17:66916742 C T 0.049106 -1.4951e-05
17:66923711 T C 1.195837 8.3712e-06
17:66924083 A G 0.137013 4.9935e-05
17:66924555 A G 1.166232 9.9780e-07
17:66925674 C T 0.030907 3.1930e-05
17:66927326 A C 0.091587 1.6925e-05
17:66927420 T C 1.078267 -2.2698e-06
17:66938260 G A 1.116269 1.2222e-05
17:66942712 G A 0.094398 7.0668e-05
17:66949823 G A 0.810677 -5.7893e-06
17:66958894 T G 0.032575 5.0728e-05
17:66959710 C A 1.036769 -2.6675e-05
17:66969429 C A 1.373705 3.5711e-05
17:66970369 C T 0.066481 4.0255e-05
17:66971988 G T 0.043910 7.4836e-06
17:66973438 C A 0.028687 7.3975e-06
17:66985340 T C 0.057510 -4.0159e-06
17:66990558 T C 0.103451 -2.5938e-05
17:66991003 A G 0.132647 -1.3544e-05
17:67003868 A G 0.029144 1.9324e-05
17:67005695 T C 0.062417 3.7455e-05
17:67006132 T C 0.208171 -2.4366e-05
17:67017930 C T 0.079555 -8.8641e-06
17:67019929 G A 0.041430 -2.2247e-05
17:67022900 C T 0.064975 2.9846e-05
17:67027202 C A 0.043075 2.9212e-05
17:67028212 C G 0.045588 3.7462e-05
17:67028260 C T 1.405611 -3.7173e-06
17:67031457 T C 1.873049 7.5916e-06
17:67045903 G T 1.874854 1.1421e-05
17:67059192 T C 0.053628 -2.1755e-05
17:67059562 T G 0.032903 1.4094e-05
17:67060872 C T 0.076874 2.5763e-06
17:67061264 C T 0.617677 3.1675e-06
17:67062334 C T 0.563375 -2.8237e-06
17:67063960 T C 1.893336 7.3575e-05
17:67071579 A G 0.038866 -7.5355e-06
17:67081278 G A 0.046094 -1.1951e-05
17:67081830 C T 1.304251 -6.2803e-06
17:67101718 T C 1.882728 6.7487e-05
17:67109833 A T 0.102938 -9.3965e-05
17:67117428 G A 0.104590 -7.2598e-05
17:67118613 T C 0.076092 -1.5063e-05
17:67123310 G T 0.278278 1.5980e-05
17:67125337 T C 0.101938 -8.5672e-05
17:67125840 T C 1.403599 -4.1596e-05
17:67138878 A C 1.439754 -4.5761e-05
17:67145290 T C 0.290758 1.1245e-05
17:67146149 A G 0.020764 -2.6130e-06
17:67149972 T C 0.040378 3.5599e-05
17:67150176 C T 1.754719 -2.4461e-05
17:67155872 C A 0.046591 3.9920e-06
17:67159561 C T 0.107752 -1.8805e-05
17:67160148 C T 0.062375 1.0303e-05
17:67165160 G T 0.102863 -9.9565e-05
17:67167528 G A 0.217996 -2.1518e-05
17:67178316 G A 1.441987 -4.7977e-05
17:67184837 T C 0.844596 -3.5132e-05
17:67191270 G C 0.254323 2.2484e-05
17:67212423 A G 1.326329 -9.8131e-06
17:67212768 T C 1.428251 -5.8509e-05
17:67223013 C T 0.068282 1.2231e-06
17:67225730 C G 0.982563 1.6909e-05
17:67231549 A G 0.225815 -5.6299e-05
17:67239222 C T 0.285188 -1.6648e-05
17:67249599 T C 0.132793 4.8371e-05
17:67255386 G A 1.348706 4.3080e-05
17:67257281 T C 0.201124 4.9266e-06
17:67267317 C T 0.937050 -5.9885e-05
17:67283676 T C 0.090393 -2.9726e-06
17:67285954 C T 0.033760 5.3645e-06
17:67288388 A G 0.237669 -6.9027e-05
17:67290840 C T 0.300099 -1.8199e-05
17:67292725 C T 0.108855 -9.1539e-06
17:67297176 C T 0.932610 2.2010e-05
17:67300404 T C 0.036090 -1.3482e-05
17:67304447 T C 0.292270 -1.4286e-05
17:67308196 G A 0.184921 -9.7555e-06
17:67313022 A G 0.060006 -2.0702e-05
17:67313885 T C 0.048295 2.0082e-05
17:67314009 G A 0.292381 -1.6419e-05
17:67319310 C T 0.246926 2.5729e-05
17:67322589 T C 0.032254 -1.4117e-05
17:67323781 T C 0.273195 6.4796e-06
17:67324244 A G 1.216545 -4.9124e-05
17:67324326 T G 0.042738 -1.7335e-05
17:67327806 G T 1.425395 1.1451e-04
17:67334935 A G 0.068023 6.4749e-06
17:67335782 T C 0.564595 9.8441e-05
17:67336896 G A 0.049927 9.6091e-06
17:67337278 G C 0.804364 -3.1751e-08
17:67343861 T G 0.109573 -7.9861e-05
17:67345123 T C 0.089309 -2.1203e-06
17:67348828 G T 0.154206 -5.3530e-06
17:67352510 T G 0.629804 -2.5723e-05
17:67357573 C T 0.599884 9.8689e-05
17:67359097 T C 0.304170 6.0826e-05
17:67365853 A T 0.023487 -1.8860e-05
17:67377267 A G 0.687593 4.7848e-05
17:67380064 T C 0.054351 2.6357e-05
17:67408873 A C 1.024477 3.6968e-05
17:67409643 T C 0.089111 -1.5282e-05
17:67412362 T C 0.897575 7.9538e-06
17:67416153 T G 0.102308 -1.6136e-05
17:67416307 A G 0.171578 3.9535e-07
17:67417573 G A 0.105970 3.1335e-05
17:67420053 G A 0.045201 5.3513e-06
17:67424508 A C 0.054225 -2.1690e-05
17:67429078 C T 0.027515 1.4957e-06
17:67441949 C T 0.827643 1.5394e-05
17:67442274 T C 0.116019 4.3688e-06
17:67448102 G A 1.109144 3.4621e-05
17:67451467 G A 0.090039 3.2283e-05
17:67452757 A G 0.052813 1.3256e-05
17:67454493 T C 0.091480 9.0269e-06
17:67455181 C T 0.247676 3.4944e-06
17:67456541 A G 1.956568 -1.4450e-05
17:67460813 A G 0.831688 -6.2377e-06
17:67462981 G A 0.522150 -2.4504e-05
17:67468065 C A 0.051495 4.4026e-05
17:67470339 C T 0.898409 6.6107e-06
17:67472685 T C 0.041053 1.5959e-05
17:67476470 A G 0.115697 -1.8299e-05
17:67477107 T G 0.817429 -1.8861e-05
17:67481954 A C 0.164414 -2.2135e-05
17:67481984 C T 0.564115 -3.5065e-05
17:67482314 A C 0.911249 -2.5307e-05
17:67490230 T C 1.214565 8.2252e-06
17:67497367 A G 0.366960 -1.4101e-05
17:67497411 T C 0.085054 6.6928e-06
17:67509216 C T 0.026752 -1.1116e-05
17:67513003 A C 0.858527 5.4689e-06
17:67513902 T C 0.094298 -8.8263e-06
17:67517425 A G 0.306594 1.0122e-05
17:67518784 C A 0.048973 -2.0520e-05
17:67521499 T C 0.128567 3.6676e-06
17:67523015 A G 0.060687 -8.8824e-06
17:67523637 T C 1.196093 1.1396e-05
17:67528431 A G 0.286337 -3.3698e-06
17:67528722 G C 0.676391 5.5560e-05
17:67529007 C T 0.125286 2.5338e-05
17:67530925 C A 0.075618 1.0084e-05
17:67531784 G A 1.960972 -2.3490e-05
17:67532855 G A 0.609602 7.7560e-06
17:67536671 C T 0.048480 -3.8628e-05
17:67539851 T G 0.126084 1.7378e-05
17:67540363 G A 0.894449 2.9407e-05
17:67543176 T G 0.069457 -1.1802e-06
17:67545595 G A 0.292225 3.0114e-05
17:67547201 A G 0.063936 -3.6884e-05
17:67556958 T C 0.513632 -2.7995e-05
17:67560374 G A 0.031108 -3.5254e-05
17:67561555 A G 1.443490 -1.5330e-05
17:67567618 G A 0.071512 -5.9145e-06
17:67569724 T C 0.053949 9.9748e-06
17:67573316 G A 1.365675 -3.9455e-05
17:67584608 C G 0.190767 -4.1987e-05
17:67588017 A G 0.044254 3.0539e-06
17:67593411 T A 0.066108 -3.3127e-05
17:67595463 T C 0.243362 1.7474e-05
17:67597100 G A 0.069104 -2.0884e-05
17:67598905 C T 0.137847 -1.9576e-05
17:67615491 A G 0.043092 3.4540e-06
17:67615721 G T 1.502314 6.0621e-08
17:67618798 G A 1.232339 -2.3958e-05
17:67627234 C T 0.099887 3.1860e-06
17:67633290 C T 0.030485 1.4477e-05
17:67634459 G A 0.169143 5.3747e-06
17:67634484 G C 0.110965 3.4068e-05
17:67636171 C T 1.694246 3.0242e-07
17:67636452 T C 0.774818 -1.7798e-05
17:67637495 G A 0.221576 -2.1163e-05
17:67666701 A C 0.025535 2.7419e-07
17:67668868 T C 0.065582 -5.1276e-05
17:67669666 C G 0.106236 6.3863e-06
17:67686005 A G 0.034010 6.7670e-06
17:67688964 T C 0.027956 2.2315e-05
17:67689120 A G 0.048804 -1.5668e-06
17:67692362 G A 0.223189 -1.8483e-05
17:67698670 A G 0.053569 1.9862e-06
17:67705884 T C 0.147331 -1.9038e-05
17:67707988 A C 0.996277 -3.4124e-05
17:67714826 C T 1.970414 -3.1797e-05
17:67715095 T C 0.041271 -1.1081e-05
17:67728703 A G 0.246511 -2.7373e-05
17:67729221 A G 0.772442 -1.8678e-05
17:67758718 T C 0.030670 1.1454e-06
17:67760765 A G 0.789719 -2.6414e-05
17:67762485 T C 0.306422 -6.8840e-06
17:67775683 A G 0.765499 -1.9469e-05
17:67785428 T C 0.032932 8.0512e-06
17:67785519 A G 0.093603 9.9237e-06
17:67794529 C T 0.462543 -7.6564e-06
17:67795333 C T 0.166696 -4.9178e-06
17:67797623 A G 0.043374 3.2798e-05
17:67801154 A G 0.063436 5.8748e-06
17:67802352 C A 0.269946 -3.8493e-05
17:67804721 T C 0.046133 9.1651e-06
17:67809912 A G 0.030942 8.9797e-06
17:67830388 G A 0.070649 1.6276e-06
17:67838827 G A 0.108771 5.4084e-05
17:67840843 T C 0.163693 -7.7917e-06
17:67845677 T C 0.053942 1.1954e-05
17:67846474 T C 0.033484 1.1604e-05
17:67850901 A G 0.058133 -4.4731e-05
17:67852767 C T 0.175093 -1.7154e-05
17:67854823 A G 1.896760 -6.6870e-06
17:67860977 G T 0.073456 1.0731e-05
17:67864070 C G 0.061456 1.3282e-05
17:67877344 T C 1.444256 -7.3951e-05
17:67878582 C T 1.141930 -3.3143e-05
17:67881495 T C 0.056000 -2.2468e-05
17:67889474 T C 0.299797 -2.7578e-05
17:67905047 G A 0.041560 1.4662e-05
17:67914330 C A 0.121881 6.7361e-07
17:67918299 A G 1.301878 -2.6083e-05
17:67940979 T C 0.136737 -5.2157e-05
17:67941485 A G 0.805140 -3.2172e-04
17:67956079 A C 0.061443 5.6816e-07
17:67957688 T G 0.157825 3.4178e-06
17:67960197 C T 0.119735 -1.9478e-05
17:67960646 T C 0.509565 9.5856e-05
17:67960949 C T 0.690770 -3.4653e-04
17:67961807 G A 0.106103 2.8165e-05
17:67965515 A G 0.632355 7.6392e-05
17:67968838 C T 0.110176 -3.0923e-05
17:67970877 A C 0.040722 2.6128e-05
17:67976634 T G 0.070081 -7.0716e-06
17:67977200 C T 0.221606 1.2466e-04
17:67978370 T C 0.322856 1.0200e-04
17:67988763 C G 0.150032 1.3768e-05
17:67992117 G C 0.064079 3.0573e-05
17:68001490 T C 1.878343 4.2526e-06
17:68009052 C T 0.167059 -1.0931e-04
17:68011630 C T 0.056945 3.0733e-05
17:68016869 A G 0.086560 -4.1229e-05
17:68021342 C T 0.071087 -1.4190e-05
17:68024377 A C 0.545545 6.3866e-05
17:68026021 T C 0.971599 3.2219e-05
17:68031565 T C 0.038216 1.1979e-05
17:68033186 A G 0.046633 -3.5867e-06
17:68037253 A G 0.026184 1.2556e-05
17:68037734 G A 0.073463 -1.8580e-05
17:68045596 A G 0.059519 1.3850e-05
17:68048362 A G 0.023561 5.5683e-06
17:68051135 C T 0.172701 -7.6951e-05
17:68053586 C G 1.973813 -3.4419e-05
17:68057992 A G 0.966467 8.1193e-06
17:68058045 G C 0.185210 1.4041e-05
17:68071113 T G 1.795399 -4.4558e-05
17:68074535 G A 1.712981 -2.9195e-05
17:68090207 T C 0.718009 7.5225e-06
17:68093390 T C 1.874552 -2.1791e-05
17:68095189 G A 1.712024 -1.7417e-05
17:68101154 A G 0.074063 -1.4267e-05
17:68103004 T C 0.288226 7.7934e-06
17:68104939 G T 0.075839 -1.6738e-05
17:68106916 G C 0.144439 -1.3086e-05
17:68108118 C T 0.490928 8.0336e-06
17:68115152 A G 0.038943 -3.0491e-06
17:68115346 T C 0.334512 -3.4886e-05
17:68120151 C T 0.276892 -2.1460e-05
17:68120705 G T 0.030144 6.0669e-06
17:68124165 A C 0.075284 5.8078e-06
17:68125972 A G 0.050103 -2.5359e-05
17:68128417 T C 0.057919 -2.3413e-05
17:68131329 T C 0.031121 -1.2721e-05
17:68134806 A G 0.063264 -2.3655e-05
17:68135294 C T 0.226711 -2.0360e-07
17:68137167 A G 0.509105 -3.5778e-05
17:68146981 A G 0.022117 -7.0833e-06
17:68157840 C T 0.226539 2.3026e-06
17:68158248 C T 0.147929 -2.4598e-05
17:68161639 G A 0.057451 1.9196e-05
17:68174060 C A 0.074362 -4.7681e-05
17:68176889 A G 0.752785 -1.2784e-04
17:68179474 C T 0.696755 5.0368e-05
17:68179786 C T 0.678176 -3.8948e-05
17:68181184 G C 0.062998 -1.5090e-05
17:68181332 T G 0.021981 9.9677e-06
17:68181908 T C 0.518157 5.7511e-05
17:68187967 G T 0.026999 5.4855e-06
17:68190682 A C 1.884277 -1.8163e-05
17:68190826 A G 1.147270 -8.3081e-06
17:68198835 A G 0.280495 3.6249e-05
17:68199173 T A 0.030706 -2.0721e-05
17:68201359 C T 1.404083 -2.7951e-06
17:68201399 A T 0.159175 -8.2769e-06
17:68201678 T C 0.249594 1.1211e-05
17:68203546 G A 0.983781 8.5151e-06
17:68203731 A G 0.113763 1.7321e-05
17:68206397 T C 0.118973 1.7052e-05
17:68207627 G A 1.324521 1.4397e-05
17:68208414 A G 0.222323 7.1575e-06
17:68212550 A G 0.332697 2.3149e-05
17:68220929 A G 0.551693 -2.0530e-05
17:68221390 A G 0.072547 -1.6285e-05
17:68229709 C T 0.809210 -8.0689e-06
17:68232618 A G 0.066533 2.9344e-06
17:68244064 A C 0.240925 1.0996e-05
17:68248158 C A 0.841883 -8.2681e-06
17:68248660 T C 0.624396 -1.1427e-05
17:68254886 A G 0.409282 -2.7395e-05
17:68259446 G A 1.495881 -1.4376e-05
17:68267918 A G 0.106106 -1.3165e-05
17:68288607 A G 0.190300 -1.0848e-05
17:68291133 T C 0.677829 -1.6020e-05
17:68293623 C T 0.039606 2.4161e-05
17:68302616 T C 0.273850 2.6228e-06
17:68303074 T C 0.045646 3.5025e-06
17:68313074 C T 0.047155 -3.0766e-05
17:68313486 A C 0.102084 2.2821e-05
17:68314432 T C 0.222333 -1.2182e-05
17:68323746 G T 0.456077 1.6438e-05
17:68326338 C T 0.500484 1.4863e-05
17:68332453 T C 0.063128 8.2412e-06
17:68333424 T C 0.129960 -2.3658e-05
17:68337289 A G 1.514041 -9.1799e-06
17:68339581 G A 0.027450 1.5679e-07
17:68343222 G T 0.026710 2.4294e-05
17:68353964 C T 0.394446 -9.4721e-06
17:68357001 A C 0.023539 -1.3013e-05
17:68363962 G A 0.178459 -1.8100e-05
17:68366845 C T 0.038087 -7.2785e-06
17:68395219 A G 0.506547 2.1602e-05
17:68405240 A G 0.067279 -1.4412e-05
17:68416393 G A 0.049142 3.2956e-07
17:68435828 G T 0.162129 -3.6773e-05
17:68442501 G T 0.264282 -1.4042e-05
17:68446154 G A 0.030407 2.7166e-05
17:68446831 C G 0.037379 -1.1893e-05
17:68463726 T C 0.110209 2.1075e-05
17:68465226 A G 0.032114 -2.3578e-05
17:68468079 C G 1.339257 -9.3573e-06
17:68471073 A G 1.020751 -7.8892e-07
17:68475600 G T 0.034721 3.7008e-05
17:68482625 G A 0.396594 2.7662e-05
17:68490261 A G 0.065098 -3.4896e-05
17:68494992 T G 0.648548 -2.2018e-05
17:68509474 A G 0.396646 1.9703e-05
17:68517997 C T 1.293712 -1.5135e-06
17:68521861 T G 0.961735 7.4862e-06
17:68523180 T C 0.086517 -1.2997e-05
17:68528293 G A 0.393160 6.0154e-06
17:68539577 T C 0.772344 2.9539e-05
17:68583143 G C 0.029482 2.8967e-06
17:68586327 A G 0.137328 1.2411e-05
17:68591432 T C 0.872783 3.3272e-05
17:68597329 A G 0.149912 -3.5990e-05
17:68612119 G A 0.300414 -5.4430e-06
17:68614398 C T 1.023931 9.8738e-06
17:68617147 C T 0.024973 2.3919e-05
17:68618727 T G 0.066195 4.2511e-06
17:68623285 G C 0.022393 6.1843e-06
17:68633806 A G 0.060382 2.0430e-06
17:68639314 A G 0.373406 -2.7891e-05
17:68644189 T G 0.208668 -1.5777e-05
17:68645478 A G 0.093454 -1.4650e-05
17:68656936 C T 0.200011 -1.9092e-05
17:68659233 A G 0.361001 -5.1507e-05
17:68667136 T G 0.122988 -1.8211e-05
17:68675159 C T 0.792017 -2.8837e-05
17:68676070 A G 0.030056 -1.0662e-05
17:68682280 C A 0.062963 -3.4079e-05
17:68682555 C T 0.623124 -2.2364e-05
17:68695586 T C 0.826501 -1.8183e-05
17:68696090 G A 0.278287 6.8137e-07
17:68700098 C T 0.280598 -1.1874e-05
17:68700803 G A 0.168088 -1.3291e-05
17:68703927 C A 0.023954 -4.0042e-06
17:68708062 A G 0.079373 -4.4731e-06
17:68727008 C T 0.023110 2.4854e-05
17:68732046 A C 0.047434 7.2573e-07
17:68733527 C T 0.052628 3.1773e-05
17:68736046 A G 0.193552 -1.1240e-05
17:68738660 G A 0.138412 -1.0941e-05
17:68738700 G A 0.030306 1.1093e-05
17:68739577 C G 0.051394 -4.0295e-05
17:68741569 C T 0.440390 1.5649e-05
17:68744805 T C 1.882407 -3.3402e-06
17:68748344 C A 0.134072 -3.1547e-05
17:68755124 C T 0.222047 -4.2062e-06
17:68755732 C T 0.441598 2.5967e-05
17:68761825 A G 1.547259 -3.7589e-05
17:68775705 C T 0.182536 -3.2416e-05
17:68781289 G C 0.194172 -1.6474e-05
17:68791969 C T 0.941822 6.0546e-05
17:68792191 G A 0.100848 -1.7295e-05
17:68806171 T C 0.520377 -1.3665e-05
17:68807378 T G 0.582139 1.8162e-05
17:68818728 T C 0.078153 -1.7064e-05
17:68825731 A G 0.250906 5.1488e-05
17:68831400 A G 0.083674 -1.4967e-05
17:68835695 G A 0.039687 1.8883e-05
17:68837455 A C 0.032822 9.1551e-06
17:68848621 C A 1.741720 4.6140e-06
17:68858685 G A 0.033283 6.1725e-06
17:68859060 A C 1.219457 1.1643e-05
17:68860555 G A 0.830039 1.2292e-05
17:68862896 A G 0.026486 -1.5533e-06
17:68866837 A G 0.274032 6.6487e-06
17:68876378 A G 0.079646 2.7507e-05
17:68878487 G A 0.895988 3.8755e-06
17:68880602 A G 1.337751 1.3231e-06
17:68881024 A G 0.048613 2.5753e-05
17:68881729 G A 0.172344 1.0566e-04
17:68883534 C T 1.097712 2.9702e-05
17:68886142 C T 0.351893 6.8000e-05
17:68887540 G A 0.323028 -5.1279e-06
17:68889812 A G 0.076329 -4.4259e-05
17:68892216 C T 0.099796 3.7941e-05
17:68894451 G A 0.114315 -4.0959e-05
17:68897757 A G 0.065254 -1.4373e-05
17:68899574 T G 0.035175 -1.7815e-05
17:68905889 G A 0.020163 4.1352e-05
17:68911339 G A 0.240951 1.6154e-05
17:68933702 T C 0.327981 1.7375e-05
17:68933985 A G 1.671402 4.1807e-05
17:68938502 G T 0.326614 7.0374e-06
17:68938832 C T 0.502535 -1.4199e-06
17:68939799 A G 0.091951 7.8122e-07
17:68957146 A G 0.082412 7.1076e-06
17:68962841 A G 0.021224 5.2836e-06
17:68971909 T C 0.092483 6.9217e-06
17:68977002 C T 1.576767 -1.5613e-05
17:68977068 A G 0.422717 2.0094e-05
17:68977944 C T 0.202906 -3.6828e-07
17:68978050 G A 0.471813 5.1193e-06
17:68978619 C G 1.572775 -2.0189e-05
17:68978876 A G 0.081003 2.4787e-05
17:68983044 G A 0.063774 4.8468e-05
17:68984004 C T 0.193484 -8.2630e-06
17:68985392 T C 0.087352 1.3485e-05
17:68990090 A G 0.077208 -1.0511e-05
17:68993459 T C 0.064631 -7.4187e-06
17:68994954 T C 0.486936 1.5081e-05
17:69007006 C T 0.445568 1.2195e-05
17:69007761 A G 1.672824 -5.1964e-05
17:69008036 C A 1.815511 -9.9498e-06
17:69008102 G C 0.656673 6.9146e-06
17:69008134 A G 0.055429 -4.4247e-05
17:69008325 C T 0.941614 2.2488e-05
17:69008873 A G 1.448645 5.9724e-06
17:69009356 A G 0.195473 1.8556e-05
17:69009434 T C 0.921931 1.9718e-05
17:69009752 A C 0.467337 3.7375e-06
17:69012712 G T 0.101682 -2.8352e-05
17:69017694 C A 0.031114 -2.4174e-05
17:69033760 G A 1.263899 -4.8536e-05
17:69034388 C T 0.044146 7.0496e-06
17:69036731 C A 0.024665 1.6664e-05
17:69039982 A G 0.492983 -1.1352e-04
17:69044838 C A 0.224339 5.2383e-06
17:69046971 A G 1.063965 -3.5300e-05
17:69051485 G T 0.059103 9.8048e-06
17:69067238 G A 0.041141 -2.2112e-05
17:69069217 A G 0.113951 2.2126e-05
17:69072864 C T 0.834145 1.7330e-05
17:69073319 C A 0.642862 -4.2468e-05
17:69075401 C T 0.046432 -2.0391e-06
17:69080781 T C 1.050466 -4.1674e-05
17:69081970 A G 1.034876 -4.2303e-05
17:69085644 G A 0.969126 -5.9765e-05
17:69094120 T G 0.162833 1.6813e-05
17:69094959 T G 1.531842 -3.3662e-05
17:69099011 T C 0.047110 -3.9630e-05
17:69100748 G A 0.124847 -1.4708e-05
17:69101007 C T 1.943620 -3.3893e-05
17:69108753 T G 1.067753 -4.2679e-06
17:69111327 C T 0.052579 -2.4929e-06
17:69112051 C T 0.149461 1.7980e-05
17:69112297 A G 0.051466 2.2897e-05
17:69118087 C T 0.202845 2.9075e-05
17:69123107 A G 1.161395 -6.7463e-06
17:69133647 C T 0.084099 2.5092e-06
17:69138243 T C 0.827978 1.1216e-05
17:69150505 T C 0.142862 1.8257e-05
17:69151972 T C 0.965192 -5.0075e-06
17:69156195 A G 0.046208 1.0528e-05
17:69160885 T C 0.067153 1.8496e-05
17:69179492 C T 0.978717 -3.7746e-06
17:69181430 C T 0.109556 -2.3018e-05
17:69182791 T C 0.078267 1.2721e-05
17:69183954 G T 0.163976 -3.7294e-06
17:69186376 T C 0.035655 -1.6981e-05
17:69191913 G A 0.021497 1.9944e-05
17:69198109 G A 1.907741 1.5139e-05
17:69198133 A G 0.979441 -9.1670e-06
17:69200329 A C 0.220794 1.2191e-05
17:69214718 C T 1.956016 -1.7663e-05
17:69219153 G C 0.069951 1.6335e-05
17:69224654 T G 1.135886 -2.6551e-06
17:69233074 C T 0.061973 -1.3320e-05
17:69236998 T G 0.140190 -4.2208e-06
17:69239272 A G 0.132585 7.9787e-06
17:69242393 T C 0.068185 2.5229e-05
17:69244324 C T 0.079568 -8.4488e-06
17:69244731 A G 0.285986 -3.3501e-05
17:69247925 T C 1.530615 1.1818e-06
17:69248193 C A 1.701144 2.3095e-05
17:69260377 T C 0.073141 3.7716e-05
17:69275729 T C 0.085589 3.3014e-05
17:69281409 A G 0.746628 3.4630e-05
17:69283296 A G 0.167864 3.8497e-05
17:69287135 A G 0.030881 -6.3369e-06
17:69312709 A G 0.690582 -5.4663e-05
17:69319462 T C 1.675729 2.8260e-05
17:69323448 G A 0.375435 3.3177e-05
17:69329875 A G 0.039421 4.3685e-05
17:69330015 A G 0.028401 9.9251e-06
17:69330285 G C 0.136834 1.8453e-05
17:69335435 T G 1.654070 1.5737e-05
17:69336174 C T 0.122569 1.9080e-05
17:69339492 A G 0.022971 1.3568e-05
17:69340650 G A 0.085706 -3.9929e-07
17:69342893 G C 0.084229 1.6371e-05
17:69345056 A G 0.687420 4.5095e-05
17:69347010 T C 0.030446 -3.7389e-06
17:69355280 A C 1.485228 2.4491e-05
17:69356724 G A 0.657968 2.8996e-05
17:69364478 A G 0.039378 1.0037e-05
17:69365776 G A 0.078656 8.1301e-06
17:69375139 A G 0.084317 8.6368e-06
17:69375383 G A 0.745391 -1.7328e-05
17:69380584 T C 0.229912 -1.1334e-05
17:69386424 A G 0.148828 1.2099e-05
17:69386667 C A 0.240568 -1.3359e-05
17:69387909 G C 1.732499 -3.4711e-05
17:69389538 C T 0.218584 7.4132e-06
17:69389540 T C 0.260734 4.0463e-05
17:69407931 G A 0.537541 7.0873e-06
17:69412574 T C 1.906163 1.4517e-05
17:69425046 G C 0.045575 9.8308e-06
17:69425597 T C 0.034717 -5.5607e-06
17:69427048 T C 0.375922 5.1748e-06
17:69427838 T C 0.051631 -2.6017e-05
17:69429219 G A 0.070980 4.5689e-05
17:69432525 T C 1.268767 -1.3229e-05
17:69445503 T C 0.032169 1.5204e-05
17:69454094 C T 1.716708 5.5147e-07
17:69454698 C A 0.051398 2.3446e-05
17:69460635 A G 1.901476 -1.7969e-06
17:69462544 C T 0.132186 4.0462e-05
17:69463066 G A 0.120358 -9.3004e-06
17:69465241 T C 0.078542 3.8844e-05
17:69466794 A G 0.152197 2.1165e-05
17:69467460 T C 0.094418 -8.0258e-06
17:69468870 T C 0.048424 -9.9824e-06
17:69474404 C T 0.029180 -2.7176e-05
17:69478100 T C 0.088572 -2.4531e-05
17:69490044 G A 0.464770 3.3093e-05
17:69490634 C A 1.975140 1.1153e-05
17:69491103 C T 0.701212 3.4477e-05
17:69501575 T C 0.056490 1.1087e-06
17:69501677 C A 0.031556 2.8523e-05
17:69503529 T C 0.378574 -5.9304e-05
17:69504229 T C 0.051537 1.4955e-05
17:69508611 C T 0.088829 -2.5543e-06
17:69508811 T C 0.614717 3.6392e-05
17:69511511 A G 0.211388 -5.3711e-06
17:69514503 T C 1.494472 -1.1147e-05
17:69517133 T G 0.149788 3.6915e-05
17:69517985 A G 0.051476 5.2339e-06
17:69522620 A G 0.059019 -1.3787e-05
17:69526644 G A 0.020494 2.2212e-05
17:69532202 A G 0.807954 3.1841e-05
17:69538917 A G 1.524938 -1.5288e-05
17:69542648 T G 0.059009 -2.1103e-05
17:69542773 T C 0.720810 -4.1365e-05
17:69544162 A C 0.568747 -4.8381e-05
17:69544553 C T 1.194646 -7.7872e-05
17:69544575 G A 0.061330 -1.5331e-05
17:69548873 A G 0.062291 9.1700e-06
17:69550670 C T 0.670802 -2.5842e-05
17:69551505 T C 0.075319 -1.1445e-05
17:69551896 T C 0.031251 7.7400e-06
17:69551916 G A 0.047512 2.1377e-05
17:69557111 C T 1.978061 6.9116e-06
17:69559219 T C 0.165761 1.3107e-05
17:69559598 C T 0.231164 -1.6467e-05
17:69567766 C G 0.099128 -1.2705e-05
17:69570612 A G 0.184756 -2.3527e-05
17:69573536 G A 0.038564 -2.3411e-05
17:69579489 C T 1.381115 -3.1640e-05
17:69581849 T G 0.686667 -8.2238e-07
17:69587825 A G 0.156728 -2.1003e-05
17:69588960 G A 0.101763 1.0812e-05
17:69591510 G A 0.165508 1.2893e-05
17:69598217 A C 0.221755 1.5087e-05
17:69608307 T C 0.041917 3.6294e-05
17:69610662 A C 0.025496 1.4071e-05
17:69611177 A G 0.071717 -2.9858e-05
17:69613082 A G 0.234329 -2.1923e-05
17:69617102 T C 0.059132 -3.6722e-05
17:69629703 T C 0.087456 -2.4520e-06
17:69634952 A G 0.154647 1.7069e-05
17:69645423 T C 0.082308 -3.2326e-06
17:69647259 T C 0.379164 -2.8731e-05
17:69653214 C T 0.060447 2.0157e-06
17:69657377 A C 0.039966 3.1361e-06
17:69660432 G A 1.087391 2.6005e-06
17:69668280 A G 0.226374 -2.0720e-06
17:69672028 C T 0.051261 2.5110e-06
17:69676169 C A 0.704461 2.7213e-07
17:69676297 C T 0.055004 1.4313e-06
17:69677537 T C 0.123513 2.3683e-05
17:69679901 G A 0.070778 -7.6838e-06
17:69683414 G A 0.263301 -9.8603e-06
17:69684908 C T 0.027531 1.2782e-05
17:69686131 G T 0.040180 -1.7910e-05
17:69687892 C T 0.025859 -1.1689e-05
17:69698983 A G 0.104730 -3.1506e-06
17:69706759 C T 0.027213 3.0278e-05
17:69709371 A G 0.024594 5.1107e-05
17:69712273 A G 0.321778 4.0945e-05
17:69717484 C A 0.025048 -2.3065e-05
17:69721699 G A 0.033799 -1.2768e-05
17:69723575 C A 0.024519 -1.3855e-05
17:69725435 C T 0.049963 1.1124e-05
17:69727680 G A 0.024233 -1.2487e-05
17:69747617 G A 0.057883 1.4794e-05
17:69751622 C T 0.080289 2.9914e-05
17:69756520 A G 1.784474 2.0187e-06
17:69758844 A G 0.107729 -8.4901e-06
17:69760086 A G 0.032212 -2.8590e-05
17:69760668 G A 0.087501 -6.5750e-06
17:69776449 T C 0.081944 9.6914e-06
17:69785836 T C 0.053248 -4.9226e-06
17:69789214 T C 0.102698 -8.4255e-05
17:69789308 A G 1.783588 1.9951e-05
17:69790600 A C 0.548632 4.7334e-05
17:69793928 G A 0.056893 3.0826e-05
17:69794556 T C 1.697213 5.0525e-05
17:69799332 G A 0.139012 -8.8196e-06
17:69804320 A G 0.100562 2.5855e-05
17:69811571 G A 1.524399 3.7539e-05
17:69828242 T C 0.026541 1.7797e-05
17:69830592 G T 0.180620 1.5470e-05
17:69831604 T C 0.166956 -1.0588e-05
17:69834907 T C 0.056789 1.6690e-05
17:69835606 C T 0.294799 1.0072e-05
17:69843473 C T 0.903534 -4.2840e-06
17:69843941 C T 0.038924 2.1285e-05
17:69854127 A G 0.153407 -2.0023e-05
17:69856649 G A 0.025457 2.6191e-05
17:69863102 C T 1.100627 -6.4294e-06
17:69868732 C G 0.151849 6.4098e-06
17:69874506 A C 0.069821 8.2697e-06
17:69879330 T G 0.121128 3.7287e-06
17:69888455 C T 0.034273 1.1422e-05
17:69888816 T C 1.013412 -8.8387e-06
17:69896515 G A 0.299083 1.8606e-05
17:69898010 A G 0.146426 2.1558e-05
17:69905234 C A 0.040670 -4.8815e-05
17:69920148 T C 0.153739 1.3344e-05
17:69935139 T G 0.123218 1.5188e-05
17:69935571 G A 0.123507 1.6447e-05
17:69945058 T C 0.045506 1.7727e-05
17:69958123 C T 0.425615 2.7363e-07
17:69968245 C T 0.925391 -2.5752e-05
17:69982038 A G 0.131690 -3.4259e-05
17:69982649 G A 0.097144 1.3257e-05
17:69985716 A G 1.624802 -2.3105e-05
17:69989246 C A 0.045169 1.7641e-05
17:69995886 T G 0.704685 -4.6491e-05
17:70012126 C T 0.031384 2.3147e-05
17:70019867 A G 0.064803 3.2765e-06
17:70025377 C T 0.057039 4.7053e-06
17:70026464 T G 0.331065 -9.1667e-06
17:70028639 A G 0.578273 -1.1440e-04
17:70033051 A G 0.034487 -8.3508e-06
17:70033675 T C 0.031400 8.5324e-06
17:70037793 G T 1.187171 -6.1566e-05
17:70043054 C A 0.639571 6.9173e-06
17:70046173 A G 0.024857 -3.2615e-05
17:70048903 G A 0.075037 -1.1880e-05
17:70048951 C A 0.025710 4.8660e-05
17:70050274 T C 1.286925 -2.9073e-05
17:70059269 G T 0.216438 -5.2492e-05
17:70060057 G T 0.092263 -4.0573e-05
17:70060133 A G 0.054975 2.2664e-05
17:70066519 A G 0.166043 -4.1975e-05
17:70072554 C T 0.469317 -4.6660e-05
17:70079951 T C 0.055085 -4.6132e-06
17:70086818 T C 0.069113 -1.5635e-05
17:70089676 T C 0.058315 -1.2917e-05
17:70094008 T C 0.030845 2.5961e-05
17:70097607 T C 0.907760 -9.0553e-06
17:70098161 C G 1.344593 -5.7441e-05
17:70104091 A C 0.045046 -2.8390e-05
17:70107503 A G 0.116610 -2.2227e-05
17:70108722 G A 0.020880 -1.1308e-05
17:70110417 T G 0.019949 -6.3986e-05
17:70114984 A G 0.027132 1.5707e-05
17:70118935 T C 0.419974 -9.2514e-06
17:70125348 C T 0.095651 4.9728e-07
17:70127808 A G 0.918043 -5.0957e-06
17:70130892 G A 1.640690 -1.3637e-05
17:70135958 A C 0.025003 -2.2627e-05
17:70138825 A G 0.173418 -1.1389e-05
17:70142678 C T 0.023695 -1.7436e-05
17:70147289 G C 0.220797 -2.8270e-05
17:70147870 C T 0.025311 -1.4160e-05
17:70148198 A G 0.241921 2.2655e-05
17:70149615 T C 0.050933 1.1616e-05
17:70152098 T C 0.031803 7.5816e-06
17:70158575 A G 0.030556 -1.8080e-05
17:70165378 G A 0.228467 -1.5958e-05
17:70170182 A G 0.199264 -1.2199e-05
17:70171052 C T 0.946090 -2.0108e-05
17:70172001 C T 0.083687 -5.8532e-05
17:70173415 C G 0.074255 5.2646e-06
17:70173769 T C 0.297087 -6.7756e-07
17:70176283 T C 0.094389 5.8672e-06
17:70176422 A G 0.055870 1.1516e-06
17:70176727 A C 0.689176 2.8418e-05
17:70182657 C T 0.041485 -7.2173e-06
17:70183378 T C 1.081269 1.6251e-05
17:70193355 C A 0.091704 2.2445e-05
17:70195823 T C 0.064894 1.7335e-05
17:70197251 T C 0.090945 2.3003e-05
17:70199652 C T 0.369359 5.3662e-06
17:70204075 A G 0.039940 1.4046e-05
17:70208187 G T 0.386023 -5.0211e-06
17:70213909 G C 0.265823 3.9808e-05
17:70214034 G A 0.056997 9.0312e-06
17:70215928 T C 0.054254 -2.2682e-05
17:70219066 C T 0.072736 2.8458e-05
17:70220250 T C 0.256810 -7.1988e-06
17:70221744 T G 1.277327 -3.4074e-05
17:70224152 G A 0.048317 -4.0598e-05
17:70228652 G A 0.212589 1.2472e-05
17:70228844 T C 0.631008 -3.1997e-05
17:70237754 T C 0.039645 -1.1220e-05
17:70240085 A G 0.459813 -1.5637e-06
17:70242497 C T 0.255466 1.5836e-05
17:70245716 A G 0.248328 -1.0389e-05
17:70246456 C T 0.043734 -7.9218e-05
17:70248641 A G 0.031017 1.5365e-05
17:70249473 G T 0.035165 1.4094e-05
17:70249637 A C 1.173168 -9.0484e-06
17:70250248 G A 0.049755 -1.5049e-05
17:70251169 T C 0.069892 1.9980e-05
17:70251557 A G 0.101432 -2.6492e-05
17:70256840 C G 0.038408 8.2148e-06
17:70260709 C T 0.147841 1.6360e-05
17:70263957 T C 0.049109 5.1148e-06
17:70265554 T G 0.512789 -1.3220e-05
17:70267448 G A 0.085605 -2.2326e-05
17:70279778 G A 0.026794 2.5582e-05
17:70287131 A G 0.820558 2.0442e-05
17:70287420 T C 0.041920 -8.1401e-05
17:70296032 G A 1.526210 -2.1240e-05
17:70297275 T C 0.041550 2.3037e-05
17:70298675 G A 0.220103 -9.2407e-06
17:70299958 G T 0.835485 -4.0935e-06
17:70304173 T C 1.669718 3.2517e-06
17:70305387 C T 0.252298 -4.4161e-05
17:70306378 T C 1.170188 -1.2358e-05
17:70306669 A G 0.040261 -1.7357e-05
17:70309259 C T 0.029466 -5.9343e-06
17:70311726 C T 1.718869 -9.3837e-06
17:70315271 C A 0.405469 3.4307e-05
17:70315456 G A 1.058269 1.2183e-05
17:70319598 A C 0.021487 2.2409e-05
17:70320113 C G 0.083914 2.1594e-05
17:70320943 T C 1.638061 -3.3916e-05
17:70324129 A G 0.164687 -4.1194e-05
17:70326069 G T 1.213916 -7.2810e-06
17:70334286 T C 0.209641 4.5444e-05
17:70338020 C T 0.055036 3.8396e-05
17:70342488 G T 0.293423 1.1236e-06
17:70346698 C T 1.022461 -2.5486e-05
17:70349036 T C 0.041696 2.0723e-05
17:70358914 C T 0.126315 4.5411e-06
17:70360616 A G 0.057688 -1.2888e-05
17:70360728 G A 1.625704 -1.1124e-05
17:70361166 G A 0.642560 3.5276e-05
17:70362431 T C 0.097105 1.2993e-05
17:70365597 C G 0.170474 1.0330e-05
17:70368561 C T 0.129797 1.0102e-05
17:70369562 G A 0.272279 5.4788e-05
17:70371868 C T 0.258575 3.5593e-05
17:70373489 C T 0.977532 7.5550e-05
17:70375523 C T 0.089559 5.9847e-06
17:70376177 T G 1.038009 3.1867e-05
17:70380265 G A 0.099400 1.3339e-05
17:70383320 T C 0.044250 -4.1804e-06
17:70384005 C A 1.049291 3.7936e-05
17:70384959 T C 0.028343 -7.8575e-06
17:70385802 C T 0.224572 5.6051e-06
17:70386695 T C 0.022724 -2.6521e-05
17:70387036 G T 0.302894 -3.6613e-06
17:70390034 T C 0.341234 4.1690e-05
17:70391604 A G 0.039940 4.0678e-06
17:70392732 G C 0.130138 1.1519e-05
17:70396810 T C 0.064936 -4.9256e-05
17:70398761 A G 0.092366 -1.3511e-05
17:70399845 A G 0.746576 4.4972e-05
17:70401390 A G 0.108057 4.3156e-05
17:70401476 T C 0.217143 -1.0121e-05
17:70401596 A C 0.901109 2.5085e-05
17:70407076 A G 0.051664 -4.5360e-06
17:70407856 T C 0.686148 5.1047e-06
17:70409241 T C 0.051154 -1.0494e-05
17:70410065 G A 0.099598 -6.6883e-06
17:70414133 G A 0.222161 -5.5946e-07
17:70415259 A G 0.036684 -5.0568e-06
17:70416462 C T 0.535581 -1.1757e-05
17:70418850 C T 0.086703 7.0321e-06
17:70420245 A G 1.153382 -2.1240e-05
17:70421289 G A 0.858180 -2.2489e-05
17:70422038 C T 0.259023 -2.9746e-05
17:70422904 T C 0.696580 -6.8569e-06
17:70425147 A G 0.424171 -3.7063e-05
17:70426630 G C 0.207532 -2.1062e-05
17:70427379 C T 0.022877 -6.6268e-06
17:70428731 T C 0.032903 -1.0525e-06
17:70428845 C T 0.057075 -1.6736e-05
17:70430643 A G 0.461446 -3.0610e-05
17:70436913 C T 0.169354 -6.7446e-07
17:70446364 T C 0.184629 -8.8799e-06
17:70449258 T G 0.334232 -1.5812e-05
17:70449908 G A 1.262526 3.3752e-05
17:70451921 A G 0.024360 1.4615e-05
17:70459997 A G 0.716805 5.5005e-05
17:70465804 G A 0.043552 1.4688e-05
17:70466992 G A 0.165858 2.0241e-05
17:70468657 A G 0.086121 -6.5447e-06
17:70468880 C T 0.452157 5.3215e-05
17:70473799 C T 0.457889 3.7977e-05
17:70475574 C A 1.007907 -1.4912e-05
17:70479599 C T 0.080256 -1.3686e-05
17:70483053 G A 0.165414 -1.5608e-05
17:70486682 A G 0.118846 -8.8605e-06
17:70490816 C T 0.822466 2.5438e-05
17:70491063 C T 0.850027 3.3108e-05
17:70496571 A G 0.129723 -9.2390e-06
17:70499066 C G 1.055481 -6.0389e-05
17:70504658 C A 0.679549 1.4402e-04
17:70507163 T C 0.373825 1.0054e-04
17:70507500 A G 0.066416 1.3677e-05
17:70511451 T C 0.058081 2.4658e-05
17:70515644 A G 0.171049 -1.5112e-05
17:70517141 A G 0.074258 1.4584e-05
17:70519695 A G 0.043189 1.7248e-06
17:70519737 G A 0.147046 6.9760e-05
17:70521595 G A 0.242395 1.9851e-05
17:70524041 A G 0.030099 3.7307e-07
17:70534472 T C 0.424096 -4.9053e-05
17:70534747 A G 0.033581 -1.3064e-05
17:70536911 C T 0.374588 6.3734e-05
17:70543482 T C 1.489925 -4.6883e-05
17:70556883 T C 0.101127 4.6325e-06
17:70556949 C A 1.251016 -5.8901e-06
17:70557838 G A 0.483703 -4.6658e-05
17:70560274 T C 0.048418 1.3722e-05
17:70566533 C T 0.069542 2.0478e-05
17:70571690 A G 0.642933 -6.4627e-05
17:70577097 G T 0.195220 1.3135e-05
17:70577246 C T 0.033526 1.7509e-05
17:70577660 C T 0.124760 -4.3358e-06
17:70580918 C A 0.556630 3.4578e-06
17:70587320 A G 1.702186 1.7924e-05
17:70589414 C T 0.038888 2.5688e-05
17:70593448 G T 0.385439 7.2675e-06
17:70593846 C A 0.068493 2.1775e-05
17:70597517 A G 0.483609 3.5618e-05
17:70598901 G A 0.879492 -1.9575e-05
17:70599546 C G 0.057597 -9.3814e-06
17:70601253 C G 0.117194 -4.2232e-05
17:70603116 C T 0.069117 -4.4793e-08
17:70603379 T G 0.074427 3.8184e-06
17:70607042 G A 0.890220 6.7131e-06
17:70612012 C G 0.052433 6.7256e-06
17:70630412 T G 0.107843 9.3529e-06
17:70639488 C T 0.429835 -5.7782e-05
17:70640115 T C 0.880099 -1.1563e-05
17:70642595 C T 0.020981 1.6150e-05
17:70643565 G A 0.169760 2.2439e-05
17:70644639 A G 0.096989 3.3915e-05
17:70645032 A G 0.173613 -2.0627e-05
17:70645446 G A 0.188096 -2.0689e-05
17:70646814 T C 0.391658 1.5341e-06
17:70648272 C T 0.227542 4.8823e-05
17:70649990 C T 0.636951 5.1395e-05
17:70651342 T C 0.177881 8.0106e-06
17:70656730 T C 0.538210 -3.2168e-05
17:70659503 G T 0.986095 4.4316e-05
17:70670409 T C 1.545867 2.1762e-05
17:70671050 T G 0.487302 -5.8712e-05
17:70674909 G A 0.422980 -5.4976e-06
17:70675655 G A 1.010861 -2.1266e-05
17:70678775 T G 0.123338 -2.0583e-06
17:70682612 G C 0.156283 7.2303e-05
17:70684371 G A 0.629921 -5.9273e-05
17:70686441 A C 1.255132 -2.2844e-05
17:70692209 G A 0.458733 -8.6349e-06
17:70692695 T C 0.667452 6.0029e-05
17:70693649 G A 0.182175 -2.1599e-05
17:70696103 T C 0.392070 -5.7175e-05
17:70699866 T C 0.406715 3.3177e-05
17:70703071 A G 0.581058 6.1334e-05
17:70703614 C T 0.131586 -2.0011e-05
17:70706932 A C 1.569367 4.4953e-05
17:70708290 A G 0.041258 -3.5322e-05
17:70708501 G A 0.374380 1.9538e-05
17:70713471 C T 0.093963 1.8889e-06
17:70715377 G A 0.462868 3.7790e-05
17:70716264 A G 0.805672 1.0512e-05
17:70716929 G A 0.203465 2.4619e-05
17:70720585 T C 0.103902 1.3912e-05
17:70721707 G A 0.965292 5.4010e-06
17:70722955 G A 0.032994 2.0095e-05
17:70726244 G C 0.230334 1.1445e-05
17:70727355 C T 0.744576 -1.1166e-05
17:70733587 C A 0.946301 1.1089e-05
17:70737926 C T 0.436340 -4.8659e-05
17:70737931 C A 1.724377 1.6471e-05
17:70740371 A C 0.286230 -8.2083e-05
17:70743980 A G 0.038859 4.8405e-06
17:70744901 G T 1.977471 3.5117e-05
17:70748173 C A 1.020514 2.4276e-05
17:70757555 A G 0.209619 -2.5438e-05
17:70760246 C G 0.028339 2.7537e-06
17:70763353 C T 0.138496 -1.0677e-05
17:70766373 C T 0.043546 1.2295e-05
17:70766971 A G 0.151197 1.3119e-06
17:70767734 G A 1.470830 -8.7769e-06
17:70767776 A G 0.089176 2.3005e-05
17:70768620 C A 0.357872 -1.1897e-05
17:70770815 C T 0.086365 -3.1295e-05
17:70772948 G C 0.248614 -9.0652e-06
17:70776154 A C 1.297801 4.7990e-05
17:70779708 G T 0.140197 5.5064e-06
17:70783734 T C 1.509546 2.6726e-05
17:70785470 C A 0.152723 1.0011e-05
17:70786006 G A 1.237861 1.6230e-05
17:70788741 T C 1.404904 2.3614e-05
17:70790276 C T 0.059662 1.5007e-05
17:70796894 C A 1.488357 2.2806e-05
17:70802589 G C 0.075939 1.1087e-05
17:70803618 C T 0.052264 3.5226e-06
17:70804046 C T 0.232606 -1.1300e-05
17:70808881 G A 0.161032 8.0158e-06
17:70810416 T C 0.030157 -2.2380e-06
17:70830455 G C 0.748601 1.2794e-05
17:70832286 T C 0.038499 3.9267e-05
17:70839494 G T 0.108807 9.5514e-06
17:70842490 G A 0.787837 2.5519e-05
17:70846309 C T 1.157809 -2.8029e-05
17:70852622 A G 1.102244 -2.6250e-05
17:70857633 A G 0.073093 1.4216e-05
17:70859716 T C 0.113425 8.5774e-06
17:70868498 T G 0.072982 1.1335e-05
17:70879913 A G 0.791543 3.8176e-06
17:70881245 T C 0.057912 -8.8218e-06
17:70883473 A G 0.636084 -1.4118e-06
17:70886530 A G 0.080983 -4.2217e-05
17:70895786 C T 0.032134 -2.8618e-05
17:70896559 A G 0.144352 -5.9851e-06
17:70897694 G A 0.126117 4.5402e-05
17:70899782 C T 0.165183 3.9356e-05
17:70902716 T C 1.021448 2.5942e-05
17:70905451 A C 0.297350 1.0447e-05
17:70908515 A G 0.057740 1.6842e-05
17:70908851 T C 1.058993 -1.5522e-05
17:70908968 T C 0.107437 9.5149e-06
17:70909803 C A 0.231210 2.5677e-05
17:70909998 C T 1.579143 6.9206e-08
17:70912035 G A 0.418708 6.8962e-06
17:70912339 T C 0.530232 -1.3756e-06
17:70912734 T C 0.084885 -6.6189e-06
17:70916124 C T 1.008809 2.9121e-05
17:70916464 G C 1.384747 1.1362e-05
17:70917290 A T 0.073229 -8.7132e-06
17:70918396 G A 0.057448 -1.8225e-05
17:70919212 C T 0.439563 5.5078e-06
17:70921554 A G 0.026509 5.8783e-06
17:70921917 C T 0.094924 -2.2184e-05
17:70927082 A G 0.025460 1.8407e-05
17:70927865 T C 0.101419 4.1487e-05
17:70938620 G A 0.775129 -3.9514e-05
17:70947492 G A 0.215442 -4.9024e-05
17:70947580 C T 0.705409 -4.5214e-05
17:70949108 C G 0.146257 -3.8298e-06
17:70949409 C T 0.635432 -2.8968e-05
17:70950476 T C 0.038567 -1.7005e-05
17:70951399 T C 0.066085 3.3517e-05
17:70952861 A G 0.135318 -2.0301e-05
17:70957223 A C 0.093162 9.8877e-06
17:70958405 G A 0.055033 -1.3814e-05
17:70958423 T C 0.131599 -2.2677e-05
17:70960217 A G 0.061142 -3.3556e-05
17:70961602 G T 0.120982 -3.0843e-05
17:70966049 C A 1.975968 -4.6959e-06
17:70968327 T G 1.854347 2.4383e-05
17:70973189 A G 0.115412 -2.2973e-05
17:70975887 C A 0.844109 -6.7949e-05
17:70978662 C T 0.131927 -1.6902e-05
17:70981194 A G 1.188690 1.1207e-04
17:70983858 T C 0.665758 -6.8760e-05
17:70985661 C T 0.154849 5.3804e-05
17:70989531 C T 0.037441 2.8801e-06
17:70992566 A G 1.225332 5.1973e-05
17:70993357 A G 0.066981 2.0863e-05
17:70993397 T C 0.100835 -1.2675e-06
17:70998627 G T 0.413664 -4.0076e-05
17:70998721 C T 1.505511 3.2216e-05
17:71000766 G T 0.050060 -1.3212e-05
17:71001479 G A 1.327718 7.2652e-06
17:71001529 A G 1.795003 3.3670e-05
17:71001576 T C 0.082733 2.0941e-07
17:71002351 C A 1.447869 1.0420e-05
17:71004498 A C 1.625321 9.5759e-07
17:71013260 A G 0.111186 -3.4127e-05
17:71013399 G T 0.030962 -7.1916e-06
17:71017290 T C 0.113461 -1.1408e-05
17:71022863 G A 0.084787 2.3331e-05
17:71024614 G T 0.086735 -1.5216e-05
17:71024702 G A 1.750162 1.5052e-05
17:71031785 A G 1.560392 2.7962e-05
17:71033865 A G 0.091519 3.1339e-05
17:71035613 A T 1.549113 5.4223e-06
17:71037218 G A 0.058659 2.0171e-05
17:71038081 T C 1.385883 9.5252e-06
17:71041136 A G 1.268923 -5.2500e-05
17:71041589 G A 1.780069 1.7806e-06
17:71042412 A G 1.493865 -4.7977e-05
17:71042484 C G 0.080458 1.2135e-06
17:71045079 A G 0.056474 1.9691e-05
17:71051695 T C 0.605794 5.2061e-06
17:71052880 G A 1.695483 -2.5652e-05
17:71053764 C T 0.642969 1.4148e-05
17:71056033 T C 0.102760 2.5829e-06
17:71059869 C T 0.050310 1.9038e-05
17:71060835 T C 0.092545 1.4457e-05
17:71061576 G A 0.244680 -2.4235e-06
17:71061934 C T 0.923152 -4.7049e-05
17:71062227 T C 0.095758 1.6922e-05
17:71065944 G A 0.319552 -8.8461e-05
17:71066126 C A 0.069496 -7.3720e-06
17:71068719 A C 1.665355 -2.6590e-05
17:71072514 G A 0.277181 2.6250e-06
17:71079674 T C 0.187089 9.8070e-07
17:71080761 G A 0.041027 -2.0361e-05
17:71081078 A G 1.561398 -1.9319e-05
17:71081952 A G 0.684902 -3.7701e-05
17:71082595 A G 1.440663 -2.0132e-05
17:71083761 C T 0.076903 9.8968e-06
17:71083918 A G 0.781884 1.0195e-06
17:71083951 G A 1.442273 -2.4600e-05
17:71085118 T C 0.340870 -2.3462e-05
17:71089179 G A 0.389622 9.6031e-06
17:71090653 A G 0.063946 -4.0630e-06
17:71093165 G A 0.344428 1.8223e-05
17:71099955 G T 1.817458 9.4468e-05
17:71100612 T A 0.184048 2.1821e-05
17:71101973 T C 1.137961 2.2409e-05
17:71105451 G T 0.843288 -1.6868e-05
17:71108859 A C 0.320545 -5.7280e-06
17:71109007 G A 0.191809 1.9671e-05
17:71115651 A G 0.057013 1.0618e-05
17:71115737 A G 0.036064 2.4974e-05
17:71115759 G A 0.463546 6.8917e-06
17:71118463 G A 1.963971 1.4023e-05
17:71118616 G T 0.137493 2.1401e-05
17:71121572 T C 0.089215 5.3073e-06
17:71121681 A G 0.122024 2.5963e-05
17:71121928 T C 0.621170 -2.9095e-05
17:71123216 C T 0.078974 2.8303e-05
17:71123302 A C 1.689933 -1.8628e-05
17:71124866 A G 0.608018 4.2190e-06
17:71124903 A G 0.763370 -1.3388e-05
17:71126105 A G 0.390548 1.8118e-05
17:71127471 A G 0.319087 1.7884e-05
17:71134789 G A 0.950868 1.0835e-05
17:71139060 A G 0.082499 5.1756e-05
17:71142376 C A 0.759695 -1.0315e-05
17:71145931 C T 0.199287 -1.2696e-05
17:71147673 C T 0.038927 2.1188e-05
17:71147708 G A 0.317464 6.5812e-06
17:71152381 T C 0.046808 1.6115e-05
17:71153536 A G 0.345242 -1.3544e-05
17:71154684 A G 1.120845 7.0878e-06
17:71157191 G A 0.263594 6.9154e-06
17:71157265 T G 1.909360 -1.8500e-05
17:71162607 A G 1.515950 -5.0538e-05
17:71164376 A G 0.845888 -2.8954e-05
17:71166701 G A 0.477071 5.4818e-05
17:71167755 T G 0.183762 -1.0499e-05
17:71176144 T G 1.029524 1.4914e-06
17:71176334 T C 0.656676 1.5667e-05
17:71177353 G C 0.049895 -1.9691e-05
17:71188312 T C 0.104376 -8.2518e-06
17:71189266 C G 0.040070 3.9977e-05
17:71193525 C G 0.021747 -7.1306e-06
17:71193590 T C 0.118330 1.0406e-05
17:71194822 A G 0.074187 -4.8660e-05
17:71196809 G A 1.076121 -5.6481e-06
17:71197184 C T 0.026317 -1.4066e-05
17:71197323 C G 0.180776 -4.0491e-05
17:71212200 C T 0.117207 -3.4828e-05
17:71213121 C A 1.255963 -3.2574e-05
17:71233970 G A 0.025606 -1.2291e-06
17:71238092 G T 0.046350 1.0941e-05
17:71238433 A G 1.077088 -9.9161e-06
17:71239087 T G 0.745258 1.3501e-05
17:71244434 T C 0.109222 3.3123e-05
17:71248720 T C 0.191546 -3.0790e-05
17:71263250 T C 0.498965 -2.1732e-05
17:71263843 A G 1.244158 -6.0377e-05
17:71264255 T C 0.231463 1.5343e-05
17:71271071 T C 0.567526 -4.0648e-05
17:71274480 A C 0.433032 8.6061e-06
17:71278915 T C 0.745930 3.4262e-05
17:71284412 A G 1.078971 1.3803e-05
17:71285590 A G 1.735186 -1.7240e-05
17:71288868 T C 0.392518 1.2130e-05
17:71291492 T C 0.217464 -1.6508e-05
17:71292769 T C 0.622673 -4.7691e-06
17:71294458 G C 0.045211 5.9132e-06
17:71295761 T C 0.109615 -4.3108e-06
17:71300907 T G 0.480687 -2.1126e-05
17:71303546 T C 0.125019 -5.3657e-06
17:71304177 A G 0.174009 1.8096e-05
17:71311694 A G 0.444853 -4.9216e-06
17:71314580 G A 0.502762 3.3979e-06
17:71318137 G A 0.045331 -2.6065e-05
17:71320475 T C 1.241830 1.6747e-05
17:71321283 A G 0.052027 -1.2123e-05
17:71326790 A G 0.143099 1.1839e-05
17:71330478 T G 0.534110 -4.3986e-05
17:71332663 T C 0.768274 5.0489e-05
17:71333186 G A 0.138048 1.0564e-05
17:71333982 A C 0.375406 -2.7208e-07
17:71334473 A G 0.908656 -6.2263e-06
17:71335260 A G 0.930841 -1.5815e-05
17:71343688 A G 0.063427 1.7721e-05
17:71346089 C T 1.619907 2.0076e-06
17:71346513 T C 0.098141 2.2330e-05
17:71347168 C T 0.049285 -3.8871e-05
17:71348390 A G 0.208340 -1.0531e-05
17:71352105 A G 0.036740 8.8754e-05
17:71353008 T C 1.165436 6.8963e-06
17:71353790 A G 0.983725 -2.5537e-06
17:71353985 C T 1.019653 -2.4497e-05
17:71354010 A G 0.123069 -6.2931e-06
17:71354114 T C 0.034607 -1.7338e-07
17:71354811 A G 0.045175 1.3218e-05
17:71359213 G T 0.130271 4.3217e-06
17:71360581 C T 0.654969 -1.2110e-05
17:71361576 C G 0.136805 -1.0149e-05
17:71362083 A C 1.052517 7.5926e-06
17:71363434 C T 1.452523 -4.8819e-06
17:71364419 A C 0.037869 3.4255e-06
17:71367323 A C 0.054504 1.7199e-05
17:71369159 T C 0.041962 1.4332e-05
17:71372362 G A 1.912246 -2.0767e-05
17:71372729 C G 0.456999 -2.9144e-07
17:71374182 A G 0.113669 -1.5230e-05
17:71376590 A G 0.989126 -5.8412e-05
17:71378671 A G 0.569055 6.5426e-05
17:71380062 A G 0.095220 1.9111e-06
17:71380087 C G 0.083327 -5.2931e-06
17:71383025 T C 0.040995 2.6453e-05
17:71386857 A G 0.858712 5.9369e-05
17:71389826 T C 0.082480 -2.1650e-05
17:71390366 A C 0.976542 -5.3843e-05
17:71393577 C A 0.583625 4.5908e-05
17:71400668 G A 0.059223 -1.7291e-05
17:71402939 G C 0.693727 3.4700e-05
17:71403272 G A 0.339705 -1.1246e-05
17:71404980 C G 0.064891 -5.5836e-05
17:71405922 G A 0.116623 1.9651e-07
17:71409026 T C 0.562813 -2.5987e-06
17:71410891 T C 0.456947 -2.7218e-05
17:71417616 T C 0.054919 -9.6716e-06
17:71417691 T C 1.536554 -6.1878e-05
17:71420748 T C 0.698469 2.3928e-05
17:71420849 A G 1.521000 -4.4074e-05
17:71423391 C T 1.001821 -5.3763e-05
17:71425793 C T 0.568876 -7.0354e-05
17:71426670 A G 0.564644 -7.1612e-05
17:71436758 A G 0.386740 1.4065e-05
17:71437093 A G 0.028076 -1.9565e-05
17:71441814 G T 1.040842 -6.4957e-05
17:71443848 T C 0.025788 -2.6466e-06
17:71445179 C T 0.031523 5.6255e-06
17:71446637 T C 0.707038 -1.3879e-05
17:71446750 T G 0.096531 2.1369e-05
17:71446779 A G 0.036175 -2.0453e-06
17:71446959 A G 1.787781 -1.3483e-05
17:71447329 C A 0.061022 -2.2705e-05
17:71448818 C T 1.807571 1.2107e-05
17:71448979 T G 0.044789 -1.0068e-05
17:71449310 C T 0.651486 -1.8568e-05
17:71451133 T C 0.037080 3.9751e-06
17:71453207 G T 0.957876 -3.8366e-07
17:71453848 A G 0.072181 -3.7658e-05
17:71454537 A G 1.008825 -7.4885e-05
17:71456417 A G 0.394329 1.1369e-04
17:71457623 T G 0.985462 -1.1495e-05
17:71458471 C T 0.061450 -5.9245e-06
17:71458795 A G 0.962550 -1.5925e-05
17:71460983 C T 0.118596 -7.7911e-06
17:71463117 A C 0.087361 -2.8587e-05
17:71464497 T C 1.071564 3.2735e-05
17:71467391 T C 0.649110 -6.0190e-05
17:71468267 A G 0.185989 1.2684e-05
17:71468356 G A 0.026716 3.2800e-05
17:71479049 A G 0.115129 6.8304e-06
17:71483967 G A 0.060824 -3.3802e-05
17:71489711 G A 0.763817 -2.0774e-05
17:71490248 A G 0.643826 -3.4928e-05
17:71493382 T C 0.048554 -3.8492e-05
17:71494247 G A 1.396043 -1.5012e-06
17:71499070 T C 0.044351 2.4062e-05
17:71500251 C A 0.525379 4.7165e-05
17:71502632 G A 0.062544 1.3755e-05
17:71502839 A G 1.276953 1.0604e-06
17:71503636 C T 1.306922 4.8212e-06
17:71505313 T C 0.043712 -4.4590e-05
17:71509457 T C 0.080016 2.4643e-05
17:71509517 G A 1.466195 1.5020e-05
17:71511518 T C 0.404446 9.5984e-05
17:71512402 G A 0.063333 3.1512e-05
17:71514573 A G 0.690504 2.4296e-04
17:71516059 T C 0.706538 -6.4436e-05
17:71516956 C T 0.145238 8.7873e-06
17:71518648 T C 0.498078 -1.6001e-05
17:71519635 A G 0.101065 3.7748e-05
17:71522260 G A 1.420646 -3.2176e-05
17:71524987 T C 0.627197 2.1106e-05
17:71531329 G A 0.224134 -1.8756e-06
17:71532097 T C 0.675862 -3.2935e-05
17:71535777 G A 1.150003 -1.5281e-05
17:71538270 C T 0.863299 2.4340e-05
17:71541460 A G 0.064829 -5.8221e-06
17:71542216 C A 0.284850 2.7610e-05
17:71545606 C T 0.102195 1.8041e-06
17:71545771 A G 0.303735 -1.7577e-05
17:71547236 T C 0.245810 6.9512e-06
17:71547457 G A 0.886185 1.6542e-05
17:71548670 G A 0.083324 2.6648e-06
17:71552616 T C 0.034269 -4.5854e-05
17:71554521 T C 0.509329 -4.4597e-06
17:71558419 A G 0.570389 -4.0146e-06
17:71567510 C T 0.565089 -1.1825e-05
17:71570901 G A 0.517463 -1.3886e-05
17:71585451 G A 0.040930 -5.8638e-05
17:71585468 A G 0.288862 2.2200e-05
17:71591669 T C 0.027060 6.4665e-05
17:71593693 T C 0.073161 6.6283e-06
17:71594803 A C 0.055952 -2.1668e-05
17:71596148 T C 0.755174 -3.3153e-05
17:71597771 G A 0.470012 -5.3925e-06
17:71604948 A G 0.043426 -1.4038e-05
17:71606589 A C 0.305702 -2.1075e-05
17:71609132 T C 1.010789 3.7855e-05
17:71612560 G T 0.025220 -7.5094e-06
17:71625869 G A 0.699823 -2.3064e-06
17:71633391 C T 0.083603 1.2268e-05
17:71635629 T C 0.037207 2.9729e-05
17:71635852 A G 0.123802 -3.4304e-05
17:71635936 G A 0.131245 -1.2631e-05
17:71638075 G A 1.977007 9.1016e-06
17:71638503 A C 0.045182 6.1744e-06
17:71642451 T G 0.287045 -3.5663e-06
17:71651075 G A 0.315741 6.4613e-05
17:71658607 A G 0.207334 8.7260e-06
17:71671915 T C 0.063329 -1.8106e-05
17:71679039 A G 0.021059 2.2616e-05
17:71680998 T G 0.613205 -2.7525e-05
17:71689125 G A 1.099436 -4.7704e-05
17:71690356 T C 0.881962 -4.6822e-05
17:71694906 G A 0.090783 1.0615e-05
17:71695251 T C 0.051570 1.9538e-05
17:71697009 T C 0.589883 -2.8486e-05
17:71699790 C T 0.074527 2.2940e-05
17:71701065 G T 0.118190 1.9916e-05
17:71701482 C T 0.180465 8.4711e-06
17:71701524 C A 0.115512 2.2650e-05
17:71701963 A G 0.571145 -1.6597e-05
17:71702706 C T 0.027226 -2.0675e-05
17:71707952 A G 0.044039 -2.3358e-05
17:71713116 C T 0.048402 1.1862e-05
17:71714896 C T 0.076066 1.9334e-05
17:71719782 T C 0.320788 -2.9783e-05
17:71720145 A G 0.095346 2.9134e-05
17:71725348 T G 0.259562 6.6579e-05
17:71726191 A G 0.100699 7.6954e-06
17:71726234 T G 0.854957 3.3767e-05
17:71726452 A G 0.063985 1.2198e-05
17:71730831 T C 0.058373 1.9211e-06
17:71731707 G A 0.801677 -6.0215e-06
17:71731828 T C 0.336852 -1.1723e-06
17:71732499 T C 0.258550 5.4542e-06
17:71733437 G T 1.871748 -8.1147e-06
17:71733679 G C 0.033286 -6.1812e-05
17:71734008 T C 1.180033 1.4238e-05
17:71735577 T C 0.177011 3.7005e-05
17:71736515 C T 0.203594 -1.5990e-05
17:71743131 A G 0.263944 -3.3723e-05
17:71744333 C T 0.937661 -2.1613e-05
17:71745153 C T 0.062956 2.4400e-05
17:71749832 T C 0.146267 3.1078e-05
17:71750161 C T 0.097816 -1.3466e-06
17:71752900 C T 0.126574 1.0792e-05
17:71753161 A G 0.049931 1.8105e-05
17:71756554 G A 1.149759 -1.4755e-05
17:71756781 T C 0.195522 1.6889e-05
17:71759818 T C 0.118573 2.1361e-06
17:71760874 A G 0.021633 -1.9200e-05
17:71763667 T C 0.235118 6.3161e-06
17:71764329 G A 0.059327 -2.8404e-05
17:71764893 C T 0.046720 4.3807e-06
17:71767616 T C 0.963858 -3.0498e-05
17:71777754 C T 0.039826 1.2234e-05
17:71781721 A G 0.042709 1.7269e-05
17:71785706 T C 0.035266 -6.3185e-06
17:71786783 C T 0.143134 -1.8120e-05
17:71794226 T C 0.044396 -5.0380e-05
17:71798560 C T 0.036149 -5.8661e-07
17:71799960 C T 0.353211 4.1995e-05
17:71800468 A G 0.242457 1.4669e-05
17:71800553 G T 0.145134 -1.5930e-05
17:71807713 C T 0.088478 1.1883e-05
17:71808935 A C 0.051476 1.1698e-05
17:71809252 A G 0.120092 -1.4367e-05
17:71812746 T C 0.176213 1.4078e-07
17:71814554 T C 0.032413 -7.3541e-06
17:71814703 C T 0.287785 1.7287e-05
17:71817309 T C 0.110296 2.1815e-05
17:71817665 A G 0.047788 -1.9319e-05
17:71823956 T C 0.143508 -7.4402e-06
17:71825523 T C 1.065394 -7.9718e-06
17:71825669 A G 0.096096 -1.2958e-05
17:71827706 T C 0.045218 -2.7268e-05
17:71831938 C A 0.042095 -5.5304e-06
17:71833923 A G 0.076040 -1.5987e-05
17:71834001 C A 0.578082 1.1422e-05
17:71834172 T C 0.310093 -1.3610e-05
17:71835007 C T 0.104892 1.6664e-05
17:71836365 C T 0.265427 5.4761e-05
17:71836599 T C 0.199018 3.9994e-05
17:71841225 G A 0.276999 1.4518e-05
17:71847058 C T 0.464088 -1.7431e-06
17:71848922 A C 0.864539 -1.7723e-05
17:71851382 G A 1.679605 1.2839e-06
17:71851443 T G 0.824615 -1.0508e-05
17:71852955 T G 1.636620 2.7477e-06
17:71855333 G T 0.023902 -2.7667e-05
17:71856764 A G 0.633644 2.2916e-05
17:71856966 G A 0.112546 -1.6519e-05
17:71860985 T C 0.101971 -1.0184e-05
17:71863132 T A 0.798853 -9.5037e-06
17:71867005 T C 0.104051 2.4682e-06
17:71869791 C T 0.971560 2.5006e-05
17:71872597 A G 0.120245 -2.7691e-06
17:71872790 T C 0.038859 1.1480e-05
17:71881589 T C 0.100231 1.7458e-05
17:71882276 T C 0.020481 -1.8303e-05
17:71884131 T C 0.885964 9.9382e-06
17:71896470 T C 0.056786 -5.0470e-05
17:71897452 A C 1.082003 2.4611e-05
17:71898227 A G 0.201605 2.8426e-05
17:71901390 G T 0.042657 9.5287e-05
17:71903139 G A 0.046961 -2.4870e-06
17:71903365 A G 0.030657 7.1254e-06
17:71903544 G T 0.022049 2.5246e-05
17:71905250 T C 0.097086 2.9654e-05
17:71906176 C T 0.060418 -1.1710e-05
17:71909599 G A 0.156299 1.0366e-05
17:71910217 A G 0.026385 -7.2345e-06
17:71922866 T G 0.037814 1.1284e-05
17:71928904 A G 0.137987 -2.3487e-05
17:71936869 T C 1.069730 4.1131e-05
17:71937596 G A 0.839069 3.3089e-05
17:71939229 T C 0.176748 4.3546e-05
17:71941736 A G 0.072986 1.8281e-05
17:71942048 C A 0.095541 -2.7776e-05
17:71943417 A G 0.050515 7.6134e-06
17:71945069 T C 0.278729 2.6096e-05
17:71945547 T C 0.149217 2.3071e-05
17:71951841 T C 0.052547 -5.6162e-06
17:71953007 C T 0.427196 6.5812e-05
17:71961636 G A 0.925278 3.6081e-05
17:71964053 T C 1.019589 1.2664e-05
17:71964906 A C 0.263532 4.0011e-05
17:71965622 A G 0.051180 -2.3539e-05
17:71968607 G A 1.121991 -1.0007e-07
17:71971018 A G 0.110410 -8.8000e-06
17:71972247 A C 0.725932 3.5249e-05
17:71975224 G A 0.071389 6.7260e-05
17:71976162 A G 0.033052 2.3812e-07
17:71977137 C T 0.073398 2.0665e-06
17:71978335 T C 0.136717 -3.7567e-06
17:71978969 A G 0.693308 2.8497e-06
17:71979121 G A 0.342701 -1.5158e-05
17:71979237 G T 0.094824 -1.5362e-05
17:71982822 T C 0.095943 -1.6262e-06
17:71983388 G A 1.667066 4.2092e-05
17:71984306 T C 0.221894 1.9893e-05
17:71986500 C T 0.325871 2.0313e-05
17:71987583 A G 0.380885 -1.6536e-05
17:71989569 G A 0.857268 1.1846e-05
17:71993539 A C 0.026346 -6.2818e-06
17:71994904 A G 0.553339 -1.7891e-05
17:71997632 G A 0.220745 1.9597e-05
17:71998971 A C 0.181419 -1.2802e-05
17:72001784 C A 0.269228 1.8812e-05
17:72002285 T C 0.039992 -2.2952e-05
17:72003902 T C 1.017287 -6.7033e-06
17:72005578 A G 0.038353 5.3133e-05
17:72005968 G A 1.222982 -3.4924e-07
17:72007436 G T 0.105918 -1.6351e-05
17:72007518 G C 0.084700 1.1038e-05
17:72007945 C T 0.969587 2.6159e-06
17:72008872 T C 0.132066 5.0037e-06
17:72010360 A G 0.210274 8.3474e-07
17:72012710 T G 0.156608 -4.0388e-05
17:72013285 C A 0.022412 -8.4704e-06
17:72013331 T C 0.472605 -2.0248e-05
17:72014259 G A 0.285146 -4.1189e-05
17:72014409 G A 0.429854 9.6430e-06
17:72024829 T C 0.021773 9.8651e-06
17:72024893 T C 0.083392 -4.4279e-06
17:72027224 T C 0.073706 -3.5104e-06
17:72027246 T C 0.122913 -3.3463e-05
17:72027401 C T 0.486897 2.1011e-05
17:72027984 C T 0.059389 -1.4960e-05
17:72028429 G T 0.374873 5.2348e-07
17:72028686 A G 1.227737 1.3547e-05
17:72031309 C T 0.100169 -4.0093e-06
17:72032582 G A 1.180952 4.6585e-05
17:72034562 T C 0.084998 3.9044e-06
17:72034668 T C 0.054650 -4.3522e-06
17:72035758 T C 0.073729 -1.0635e-05
17:72036503 A G 0.039021 1.6306e-05
17:72036982 T C 0.088355 8.5620e-07
17:72038257 G T 0.031192 -2.0649e-06
17:72038356 G A 1.518751 3.8402e-05
17:72040872 C T 1.553751 2.3951e-05
17:72043533 A G 0.213345 1.4791e-05
17:72045109 T C 0.052712 -6.2262e-06
17:72048760 A C 1.517472 3.7664e-05
17:72049524 C G 1.335268 4.4383e-05
17:72050076 C T 0.125023 -9.2964e-06
17:72050243 C G 1.039797 1.0965e-04
17:72052198 C T 0.080019 6.8069e-06
17:72053424 T G 0.035198 -2.6553e-05
17:72053514 C T 0.503282 -3.7475e-05
17:72053832 A T 0.982463 3.5428e-05
17:72054265 A C 0.918540 3.2689e-05
17:72054624 T C 1.759082 2.3009e-05
17:72056069 G A 1.623270 8.0760e-06
17:72057587 A C 0.049178 -2.1065e-05
17:72060065 C T 0.385929 2.3168e-05
17:72061026 C T 0.091484 -2.1027e-05
17:72062805 T C 1.350666 1.4365e-06
17:72064864 G A 0.056883 3.3979e-05
17:72066828 T G 0.613250 -1.0619e-05
17:72072333 T G 0.111228 -9.9438e-07
17:72076729 A G 0.174872 6.3268e-06
17:72077765 A G 0.027891 9.5307e-06
17:72078047 C T 0.540638 3.1789e-06
17:72078570 C G 0.538638 -8.7548e-05
17:72080688 C T 0.152794 -2.8965e-06
17:72082151 A C 0.478967 -1.3967e-05
17:72083181 T C 1.688901 -4.3373e-05
17:72096503 A G 0.024201 -1.8126e-05
17:72098678 G A 0.146121 -2.1550e-05
17:72101211 A G 0.947849 -3.7485e-05
17:72102025 A G 0.048957 -3.7290e-05
17:72102182 A G 0.024951 -8.3515e-06
17:72102223 T C 0.086628 7.3463e-05
17:72103069 T G 0.068127 2.2845e-05
17:72105876 A G 0.027820 9.2195e-06
17:72110081 C A 0.271052 -1.1971e-06
17:72110924 C T 0.045864 -4.1764e-05
17:72112888 A G 0.782095 -5.0258e-06
17:72113394 T C 0.136218 2.9045e-06
17:72115630 A G 0.029027 1.1143e-05
17:72118452 G A 0.892648 -2.1587e-05
17:72118622 T C 0.056286 -2.3874e-05
17:72119417 A C 0.033890 -3.0682e-05
17:72120235 A G 0.034841 -2.2408e-05
17:72126291 T C 0.157932 -1.9774e-06
17:72126787 T C 1.946992 -3.9778e-05
17:72126851 A G 0.139113 -3.3420e-05
17:72133451 T G 0.032939 -1.1343e-05
17:72134892 A G 0.587391 -2.9101e-05
17:72139893 T C 0.732262 -2.5216e-05
17:72144192 A C 0.020682 -2.8374e-05
17:72145172 G T 1.133760 -3.9047e-05
17:72156811 G A 0.034367 -1.8618e-05
17:72157999 G A 0.576997 -7.0068e-05
17:72160197 T C 0.045967 -3.9262e-05
17:72160724 G A 0.648617 2.5573e-05
17:72162632 T C 0.815394 -6.5940e-06
17:72162955 T C 0.062161 2.1047e-05
17:72163868 C T 0.034808 -6.8165e-05
17:72164132 A G 0.658630 -2.4674e-05
17:72167013 G A 0.896994 -2.7440e-05
17:72167968 G A 0.035668 2.3137e-05
17:72169114 T C 0.321447 -3.3836e-05
17:72171385 C T 0.030553 -9.2039e-06
17:72172136 A G 1.091062 1.9276e-06
17:72172932 A C 1.093509 3.0865e-05
17:72174922 T C 0.229162 1.6603e-06
17:72175949 G C 0.223725 -2.9662e-06
17:72176815 A G 0.164349 -4.4982e-05
17:72177159 G A 0.248604 7.0097e-05
17:72178369 C T 0.034464 1.9872e-05
17:72179190 T C 0.021932 -2.7927e-05
17:72184310 G T 0.041965 5.6775e-06
17:72187669 T C 0.074755 1.6290e-06
17:72188546 A G 1.395358 1.8390e-06
17:72189348 A G 0.021205 -2.7330e-05
17:72189602 A C 0.238500 9.5046e-05
17:72190699 G A 0.022286 -3.4811e-05
17:72191445 C A 0.035243 3.0848e-05
17:72193344 C T 0.067906 -1.1555e-05
17:72193616 C T 0.205574 -8.7043e-06
17:72193793 C G 0.692672 -2.3033e-05
17:72195188 A G 0.072609 1.0690e-07
17:72196391 A C 0.783844 1.9832e-06
17:72198496 C T 1.358813 1.2200e-05
17:72198661 C T 1.147370 8.6596e-06
17:72204105 A G 0.043202 4.7983e-05
17:72206024 T C 0.049376 2.2492e-06
17:72206063 T C 0.072853 1.5177e-05
17:72213368 T C 0.088004 -6.4976e-06
17:72214863 C A 0.049119 1.4284e-05
17:72220729 A G 0.217720 -2.7159e-05
17:72228208 T C 0.128116 4.1366e-06
17:72229142 T C 0.029673 5.2910e-06
17:72233559 A G 0.467269 -2.8795e-05
17:72235561 A C 0.020215 -2.1528e-05
17:72240168 A G 0.331980 5.7981e-06
17:72248512 T C 0.323453 -6.1559e-06
17:72249229 A C 0.500626 -1.2998e-05
17:72249646 C T 0.826397 -1.5751e-05
17:72252058 G A 1.177504 -3.3195e-07
17:72257713 T C 0.328809 -6.4550e-06
17:72264860 A G 0.327085 -1.0138e-05
17:72266744 C T 0.140080 -4.2658e-05
17:72266793 G A 0.508384 4.4476e-05
17:72268208 G A 1.734956 8.2318e-06
17:72268638 T C 0.020254 -1.8873e-05
17:72273608 A G 0.321457 -3.4014e-05
17:72278870 G A 1.458882 -1.5558e-05
17:72292756 G A 0.165732 -3.8886e-05
17:72295966 T C 0.401746 5.4192e-06
17:72300843 T C 1.276892 1.3230e-05
17:72301432 G A 1.277515 1.5591e-05
17:72304326 G T 0.040845 -9.1390e-06
17:72306291 A G 0.097073 2.3107e-05
17:72307990 A C 0.057195 2.5380e-06
17:72308319 A G 1.828374 -1.2099e-05
17:72308987 A G 0.101101 1.9521e-05
17:72311177 T C 0.322911 3.1175e-05
17:72313519 A G 1.087852 2.4848e-05
17:72314884 T C 0.197392 4.8194e-05
17:72315245 G A 0.029060 -1.5926e-05
17:72316831 A G 0.873393 4.8880e-06
17:72320687 C T 0.141700 1.7373e-05
17:72321659 C T 0.022740 4.2735e-05
17:72322881 A G 1.800064 -2.3247e-05
17:72324212 G A 0.055328 5.5864e-07
17:72329088 T C 0.111348 2.7055e-05
17:72332905 T C 0.050976 3.5691e-05
17:72338271 G A 0.530134 2.5448e-06
17:72341235 G A 0.026694 -6.9115e-06
17:72343155 G C 0.340150 3.7943e-06
17:72350412 A G 1.006602 -1.7737e-05
17:72351406 T C 0.709232 1.1604e-05
17:72354819 C G 1.176031 -1.8428e-05
17:72355038 G A 1.009036 -2.5379e-05
17:72356522 A G 0.167472 3.4125e-06
17:72357615 T C 0.372209 -3.0644e-05
17:72361381 T G 0.063359 -2.1392e-05
17:72365440 A G 0.061934 1.8197e-05
17:72366079 C T 1.508277 5.5655e-06
17:72366489 T G 0.568149 -7.6373e-06
17:72368550 C T 1.166303 3.4514e-05
17:72370698 T C 0.559960 -4.9385e-05
17:72373369 C A 0.429118 -1.4261e-05
17:72373604 T C 0.213932 -2.7198e-05
17:72376026 A C 0.119823 1.6862e-05
17:72377518 C A 0.498121 -2.2967e-05
17:72377589 A G 0.075274 4.1818e-05
17:72379698 C G 0.779625 -2.6718e-06
17:72380431 A G 0.136354 -5.8848e-07
17:72380743 A G 0.812784 6.3633e-06
17:72382557 T G 0.021663 4.1749e-06
17:72383377 A G 0.221972 1.5341e-05
17:72385022 T C 0.036048 -7.6380e-06
17:72391334 T C 0.063199 -3.7778e-06
17:72391528 C T 1.795354 2.7190e-05
17:72398336 A G 1.630904 1.7230e-05
17:72401283 A G 0.053124 -7.6635e-06
17:72404215 G A 1.791624 3.4796e-05
17:72404820 G C 0.120024 -2.8157e-05
17:72405186 G A 1.892196 4.1914e-05
17:72406906 A T 1.545120 1.7578e-05
17:72407980 T C 1.518793 1.2035e-05
17:72422084 C T 0.185872 -6.5578e-05
17:72429917 T G 0.051381 1.4653e-05
17:72436370 A G 0.030676 -1.0142e-05
17:72441075 C T 0.192792 -2.8121e-05
17:72441988 C G 0.044137 -2.2956e-05
17:72443710 A G 1.794922 -7.4184e-06
17:72445204 A G 0.100793 -4.7938e-05
17:72445887 A G 0.084489 -4.0779e-05
17:72446608 C T 1.488328 3.8816e-05
17:72447700 T C 0.342126 -3.5787e-05
17:72453068 A G 0.033383 -7.9647e-06
17:72453438 C T 0.365681 -4.0910e-05
17:72457588 A G 0.093821 2.5809e-06
17:72459919 A G 0.098647 -3.1342e-05
17:72463603 A C 0.765901 -1.1962e-06
17:72466219 A G 0.838721 -2.4420e-05
17:72469966 A G 0.399412 -5.5432e-05
17:72473774 A C 1.873984 -1.6626e-05
17:72474398 T C 0.060353 -1.2783e-05
17:72475203 C T 0.711303 1.3165e-05
17:72477385 G A 0.818321 -8.3206e-06
17:72478313 C T 0.480243 1.2934e-05
17:72479423 A G 0.079529 -3.6340e-05
17:72479833 C T 0.140577 -2.0890e-05
17:72481744 G A 0.066728 8.8317e-06
17:72489183 A G 1.234514 3.0096e-05
17:72490283 A G 0.025882 4.1905e-05
17:72491040 C T 1.388821 1.1170e-05
17:72491846 A C 0.025541 -1.6786e-05
17:72494572 T C 0.128921 -8.5229e-06
17:72496217 T C 1.293387 1.5387e-05
17:72498003 C A 0.133809 -2.6400e-05
17:72508425 G A 0.248533 -1.2339e-05
17:72508712 C T 0.090357 1.3231e-05
17:72510045 C G 0.059061 -7.0758e-06
17:72512881 G A 0.187820 -2.8939e-05
17:72513469 A G 0.038593 3.2124e-05
17:72523259 C T 1.339199 2.0362e-05
17:72524468 T C 0.040076 1.5760e-05
17:72535321 A C 1.122553 4.0429e-05
17:72540936 A G 0.024564 -1.2671e-05
17:72544663 G A 1.293455 6.9003e-06
17:72550350 G A 0.288596 3.8131e-06
17:72551557 T C 0.866736 4.0036e-06
17:72552768 A G 0.184003 -8.9116e-06
17:72560980 G T 0.358300 -1.8617e-05
17:72562811 T C 0.117356 1.3483e-06
17:72563728 A C 0.433834 1.9069e-06
17:72567262 A G 1.112445 1.2770e-05
17:72569539 A G 1.186839 1.8266e-05
17:72584764 T C 0.421899 2.3924e-08
17:72588326 C A 1.364957 4.0246e-05
17:72588438 T G 0.022971 -1.5070e-05
17:72588778 T C 0.063011 -1.6258e-07
17:72588806 A C 0.358414 4.4840e-07
17:72589264 T G 0.931185 3.3742e-05
17:72593140 T C 1.354243 4.8566e-05
17:72596064 C T 0.102584 1.1592e-05
17:72598641 T C 0.041381 -5.2477e-06
17:72598692 G A 0.424612 -4.2169e-06
17:72601611 T G 0.997880 3.0543e-05
17:72606867 G A 0.578289 3.7433e-05
17:72610089 T C 0.823015 9.2910e-06
17:72613589 G T 0.885896 1.3619e-05
17:72614328 T C 0.051531 -8.9500e-06
17:72622473 G A 0.104168 -1.2816e-05
17:72622634 G A 0.913138 2.3235e-05
17:72623420 A C 1.016800 1.5396e-05
17:72631232 T G 0.881209 -6.9659e-06
17:72631492 T G 0.090094 -2.9272e-05
17:72633162 T C 1.004051 2.2540e-05
17:72638156 C T 0.129966 -2.2501e-05
```
