## Supplemental_Data_Files for "Common genetic variation associated with Mendelian disease severity revealed through cryptic phenotype analysis": SupplementalDataFile_9.txt (part 19 of 21)

```
17:72642694 T C 0.325319 2.8621e-05
17:72644691 T C 0.061284 -1.9599e-05
17:72645612 G T 1.726413 6.2858e-05
17:72646755 A C 0.070619 1.5020e-05
17:72647309 T A 0.022065 3.0166e-05
17:72650476 C A 0.237575 1.6167e-05
17:72654959 C T 0.174892 9.2051e-06
17:72667020 A G 1.002541 2.9717e-05
17:72667520 T G 0.242996 -5.1665e-06
17:72667896 G A 0.029988 1.7820e-06
17:72671620 C A 0.137360 -2.8316e-05
17:72672203 A C 1.678959 -3.7155e-06
17:72677430 T C 0.025019 -1.3570e-05
17:72682197 C T 0.038252 -1.0650e-07
17:72688818 C T 0.055793 -3.6366e-05
17:72690643 T C 0.108443 1.0823e-05
17:72691263 T G 0.039469 4.4651e-06
17:72691928 C T 1.625734 -3.2144e-05
17:72692122 A G 0.043179 -1.2643e-05
17:72700943 G A 1.621118 -1.3025e-05
17:72707784 A G 0.071522 -1.8377e-05
17:72710796 C T 0.374886 6.5938e-06
17:72717114 T G 0.041865 -1.4260e-05
17:72725864 A C 1.613468 -1.5381e-05
17:72729926 C T 1.906079 -1.0748e-06
17:72735629 T C 0.210618 -1.0477e-05
17:72737755 T C 0.026457 -2.8672e-05
17:72743120 T C 1.182652 1.0102e-05
17:72744911 A G 0.065452 6.6645e-06
17:72750455 C A 0.159282 -8.4040e-06
17:72751663 T C 0.087063 -3.6613e-05
17:72761195 G C 0.069441 7.4916e-06
17:72761242 C T 0.941182 -1.9304e-05
17:72766252 A G 1.071236 -2.2116e-05
17:72766408 G C 0.144770 2.6285e-06
17:72768622 T C 0.079331 -8.5589e-06
17:72769739 G A 0.143793 -1.4387e-05
17:72773047 T C 0.841886 -2.4206e-05
17:72774175 A G 1.218298 -5.1759e-05
17:72780491 A G 1.128931 -3.0017e-05
17:72783821 A G 0.093454 1.1653e-05
17:72784932 A G 1.313641 -3.5764e-05
17:72791266 A G 1.665352 -1.7307e-05
17:72792184 A G 1.026535 2.7430e-06
17:72792288 A G 0.067786 -2.1199e-05
17:72796667 T C 0.316296 -4.6034e-05
17:72797393 C T 0.041238 -5.7145e-05
17:72798443 A G 0.226017 -6.3876e-06
17:72799340 A G 0.521286 3.4083e-05
17:72800427 C T 1.838702 1.2626e-05
17:72803347 C G 0.882235 -2.2810e-05
17:72811517 A G 0.268216 8.1660e-06
17:72819079 A G 0.027625 1.8254e-05
17:72827361 A G 0.077043 4.8026e-05
17:72834700 A G 0.050093 -3.7799e-05
17:72837930 A G 0.075969 5.2548e-05
17:72838649 A C 0.549181 1.5087e-05
17:72840011 A G 0.117820 -1.5202e-05
17:72845235 T G 0.548710 1.7418e-05
17:72847954 C T 0.052839 1.2014e-05
17:72851133 G A 1.832921 -6.3667e-06
17:72859709 A C 0.498283 2.1055e-05
17:72862593 T C 0.409523 1.3249e-05
17:72869078 G A 0.525720 3.8142e-06
17:72875727 A G 0.095437 4.9002e-05
17:72876317 T C 1.423064 -2.6651e-05
17:72876763 T C 0.025048 -7.4443e-06
17:72876818 A G 0.556893 1.4733e-05
17:72877212 T C 0.067299 -1.8264e-07
17:72881432 G A 1.365230 -2.8047e-05
17:72888126 G T 1.912308 -2.0461e-05
17:72890474 T A 0.540742 2.4906e-05
17:72891621 T C 0.356528 -1.1648e-06
17:72894844 A C 0.175658 5.9901e-06
17:72900574 G A 0.020254 2.3343e-05
17:72901151 T C 0.042131 -3.4788e-05
17:72918111 A G 0.025051 -1.5781e-05
17:72919900 A G 0.025071 -3.4033e-06
17:72929221 G A 0.304741 -1.8355e-05
17:72929560 A G 0.023263 -3.9536e-05
17:72932879 A C 1.022425 -2.8453e-05
17:72934425 G A 1.292017 2.3554e-06
17:72934696 G A 1.704565 -9.4550e-07
17:72934825 A G 0.097518 -2.5461e-06
17:72934904 C T 0.186927 -4.2969e-06
17:72937605 A G 1.512250 -1.3514e-05
17:72937851 A G 1.373040 2.7407e-06
17:72938100 C T 1.702306 5.7719e-06
17:72939446 T C 1.137058 -2.2571e-06
17:72940147 G A 0.051758 2.7160e-05
17:72941011 C T 1.042900 -3.8890e-06
17:72945194 T C 0.429299 -1.1137e-05
17:72948369 G A 1.913048 -1.8589e-05
17:72950826 T C 1.887594 -3.9327e-05
17:72955310 A T 0.316436 5.3961e-06
17:72956801 T G 0.593402 -4.3263e-05
17:72958573 C T 0.054183 -9.3990e-06
17:72973962 A G 0.124458 -8.9929e-06
17:72981775 A G 1.893436 -3.1110e-05
17:72986225 T C 0.079886 -1.9705e-05
17:72990281 A G 0.045263 -3.2317e-05
17:72992983 C T 0.039437 -5.0633e-06
17:72993499 T C 0.093639 -9.6565e-07
17:73000061 G A 0.778709 -2.0236e-05
17:73002982 T C 0.064871 9.1584e-06
17:73003192 G A 0.041215 -6.1614e-05
17:73009427 A G 0.076345 5.7906e-06
17:73016489 T C 0.073099 -1.6872e-05
17:73026463 A G 0.079442 1.6676e-05
17:73026599 T G 0.045766 -2.2440e-05
17:73028752 G A 0.666767 -7.5183e-06
17:73039818 T C 0.136831 3.2384e-05
17:73041055 C A 0.165011 2.8704e-06
17:73045666 C T 0.090120 3.4032e-06
17:73053464 T C 0.089530 5.0028e-07
17:73060073 C T 0.149155 4.4328e-05
17:73064951 A G 0.648419 -1.3710e-05
17:73065094 A G 0.106564 1.5176e-05
17:73070788 C T 1.262604 5.7240e-06
17:73071819 T C 0.032575 3.0370e-05
17:73078187 T C 1.651369 -8.3947e-07
17:73080402 A G 0.725660 2.2273e-05
17:73086384 T C 0.641343 -1.4064e-05
17:73086991 C A 0.062187 8.6317e-06
17:73088215 G A 1.554176 1.3053e-05
17:73093726 A G 1.486731 2.0570e-05
17:73094984 A G 0.713988 4.0142e-05
17:73098229 A G 0.051583 1.5633e-04
17:73101617 A G 0.038765 -1.7055e-05
17:73102269 C G 1.462975 3.1263e-05
17:73102532 T C 0.113149 -3.7253e-05
17:73104924 A G 0.067740 -2.7963e-05
17:73114675 A G 0.043604 -4.3535e-05
17:73125774 T C 0.108144 -3.0069e-06
17:73125809 A G 0.044517 2.3570e-05
17:73128586 C T 1.308032 9.8478e-05
17:73142764 A G 0.061109 6.8780e-05
17:73148318 T C 0.069035 1.1459e-06
17:73148350 C T 0.129080 5.4338e-06
17:73153365 G A 0.116353 -8.0392e-06
17:73159833 G A 0.103857 4.7258e-05
17:73163739 G T 0.021653 -1.1788e-05
17:73167678 T C 0.058321 1.2811e-05
17:73176481 G C 0.558253 -7.6917e-05
17:73197028 T C 0.110410 -1.0544e-05
17:73215140 A G 0.069918 1.2780e-05
17:73215991 C T 0.070516 2.3934e-06
17:73217829 A G 0.032796 3.6421e-05
17:73220999 T C 1.567559 5.3627e-05
17:73222865 A G 1.563673 5.0932e-05
17:73224639 C G 1.660061 5.7193e-05
17:73228385 C G 0.116726 1.8603e-05
17:73233599 C G 0.093798 -2.3957e-05
17:73235478 G C 0.040764 -4.6710e-05
17:73238508 C T 0.025350 -1.6651e-05
17:73256979 G A 1.843739 5.9596e-05
17:73257986 T C 1.664115 5.7560e-05
17:73259083 T C 1.406566 4.3396e-05
17:73274558 A G 0.151905 -2.0392e-05
17:73283688 G A 0.053264 -2.7203e-05
17:73290581 A C 0.272315 3.7079e-05
17:73290595 T C 0.056951 3.8573e-07
17:73303217 A G 0.385766 -1.6990e-06
17:73313326 A G 1.680672 4.1555e-05
17:73316880 G C 0.130437 1.7782e-05
17:73323876 G C 1.548343 3.1308e-05
17:73328989 A G 0.221158 1.3382e-05
17:73338557 T C 0.130434 1.5401e-05
17:73339903 A G 1.576537 6.5888e-05
17:73357407 T C 0.141352 -8.4603e-06
17:73357586 A G 1.703896 1.0566e-04
17:73361881 C A 0.101536 -6.5161e-06
17:73362327 A G 0.063703 1.4780e-05
17:73367552 G C 0.080996 4.1699e-06
17:73388770 G A 1.675622 3.7668e-05
17:73389145 A G 0.120644 1.1355e-05
17:73389216 A G 0.062618 -1.0584e-05
17:73394716 C T 0.059743 -1.6758e-05
17:73402526 G A 0.082476 9.6298e-06
17:73402733 A G 0.037869 -2.7247e-05
17:73425804 T C 0.077088 1.1271e-05
17:73425899 T C 1.394991 3.5227e-05
17:73436994 C T 1.810911 -6.9501e-06
17:73441060 A G 1.622072 1.3610e-05
17:73444647 T C 1.622553 1.3851e-05
17:73464718 A G 1.424694 1.1549e-05
17:73474869 T C 0.037947 2.9802e-05
17:73479884 C A 0.107495 -5.2316e-05
17:73482937 T C 0.048080 -1.5410e-05
17:73483314 C A 1.808253 -1.5841e-05
17:73493874 C G 0.465896 1.2248e-05
17:73498652 A G 0.078900 -3.3449e-05
17:73502118 A G 1.604759 -5.6623e-06
17:73502636 C T 0.062537 -1.4840e-05
17:73504911 C T 1.606411 -1.2597e-05
17:73504976 G C 0.047392 -1.8794e-05
17:73505998 A G 0.058551 -5.0190e-06
17:73513382 C G 0.059697 -2.4218e-05
17:73513677 C A 0.131719 1.4945e-05
17:73514014 G A 0.262113 -1.6046e-05
17:73515465 A G 0.135208 2.5915e-05
17:73517536 A G 0.116337 3.0698e-06
17:73518203 C G 1.423905 -6.8399e-06
17:73518328 C A 0.202913 -1.2183e-05
17:73519413 T C 1.424989 -1.9935e-06
17:73520359 G C 0.130586 1.1254e-05
17:73520380 T C 0.032883 -1.7752e-05
17:73532213 A G 0.077793 -2.2425e-05
17:73534381 A G 0.023691 -1.4772e-05
17:73537593 T C 0.240214 -3.3188e-06
17:73541775 G A 1.735033 2.0508e-06
17:73544939 G A 0.985550 1.1220e-05
17:73546143 A G 0.074041 2.7611e-05
17:73547775 T C 0.095132 -5.7139e-07
17:73547835 C T 0.077621 -2.4897e-05
17:73552185 A G 1.105174 -7.7891e-06
17:73554284 T C 0.027615 -9.9611e-06
17:73562251 C G 0.055237 7.5617e-06
17:73562627 T C 0.044069 -6.1804e-06
17:73565171 C T 0.750217 1.7223e-05
17:73568055 T C 0.532124 8.5693e-05
17:73569666 T C 0.026947 -9.5249e-06
17:73569927 T G 0.747991 1.5095e-05
17:73570695 A G 0.037976 2.5637e-05
17:73570718 G C 0.580107 3.8890e-05
17:73572798 A G 0.108394 -2.1709e-05
17:73573033 T G 0.055958 -4.1509e-05
17:73580825 G C 0.116457 -1.2055e-05
17:73581599 G A 0.216798 6.0046e-06
17:73582777 T C 0.070951 -1.4783e-05
17:73584665 G C 0.144741 -2.6545e-05
17:73586325 A G 0.115555 -1.3601e-05
17:73586413 T C 0.098397 -6.4063e-05
17:73587414 T C 0.142476 -5.6203e-05
17:73590888 G T 0.087621 6.9179e-05
17:73593278 A G 0.621563 4.8092e-06
17:73593507 T C 0.156488 5.6608e-05
17:73593574 T C 1.404508 -4.2542e-05
17:73597544 G A 0.625912 5.8883e-06
17:73598104 A G 0.116710 4.3920e-05
17:73600021 T C 0.167283 1.0294e-05
17:73600215 C T 0.179329 5.2124e-05
17:73602081 A G 1.007164 1.8827e-05
17:73603017 A G 0.398944 1.2186e-05
17:73606275 C T 0.050232 -4.9853e-05
17:73613975 A G 0.659523 -1.1983e-05
17:73615851 A G 0.063151 1.0291e-05
17:73616088 C T 0.747764 1.2795e-05
17:73617209 T C 0.042673 2.2848e-05
17:73618371 C T 0.180825 3.2310e-06
17:73625852 T C 0.027998 -1.0548e-05
17:73626489 T C 0.033867 3.4839e-06
17:73627539 C T 0.458567 -2.1075e-05
17:73630200 A G 0.064667 1.6427e-05
17:73632030 A C 0.677277 -2.1650e-05
17:73632314 G T 0.068123 5.3214e-06
17:73634079 T C 0.080633 1.7762e-05
17:73645561 A T 0.026642 1.3397e-05
17:73647138 T C 0.678176 -2.8255e-05
17:73647366 T C 0.087660 7.0811e-05
17:73647429 T C 0.085544 1.5771e-06
17:73659859 A G 0.164735 1.5347e-05
17:73663077 C T 0.068552 -5.5192e-06
17:73667625 T C 0.047756 1.0640e-05
17:73673881 T C 0.040540 -1.8385e-05
17:73680426 A G 0.035470 2.7673e-05
17:73685046 T C 0.060600 5.7137e-06
17:73704333 T C 1.213108 -2.2298e-05
17:73721156 A G 0.350121 3.2314e-05
17:73729660 A G 0.031582 2.4044e-06
17:73733118 T C 0.026700 1.5957e-05
17:73734811 G A 1.587819 2.7215e-05
17:73737447 A G 0.025139 -1.5273e-05
17:73739121 G A 0.217289 3.9735e-05
17:73746370 C T 1.112393 3.2644e-05
17:73746427 G A 1.748500 3.0311e-05
17:73747128 A G 0.072836 7.0776e-05
17:73747520 A G 0.072057 -2.0782e-05
17:73748108 T C 0.905323 1.2654e-05
17:73750859 G C 0.995031 1.5862e-05
17:73760820 A G 0.279813 -1.1063e-05
17:73773000 T C 1.053468 1.8526e-05
17:73780135 C G 0.284581 5.5882e-06
17:73791815 T C 0.034045 -5.9616e-05
17:73792372 T G 1.297616 -8.4640e-06
17:73793892 G C 0.031838 -3.6096e-05
17:73794047 G T 0.265135 -1.2667e-05
17:73796845 T C 0.086991 3.8223e-06
17:73799519 T C 0.041735 -6.8987e-05
17:73805312 T G 0.034068 -4.6326e-05
17:73805613 C T 0.045156 -4.6853e-05
17:73810305 G A 1.915544 1.2248e-05
17:73814232 T C 0.068902 -3.7214e-05
17:73816446 G A 0.303618 5.4728e-06
17:73818872 A G 0.377298 6.0094e-05
17:73827205 C T 0.624114 -6.0890e-06
17:73830996 T C 0.468960 -1.9013e-05
17:73839326 T C 0.021530 -1.9982e-05
17:73840243 A G 0.488354 -2.9757e-05
17:73847798 A G 0.024967 9.3483e-06
17:73851453 C T 0.031926 -1.1508e-05
17:73856318 T C 0.038161 -6.0967e-05
17:73860303 C T 0.414888 -5.2300e-06
17:73872948 G A 0.587481 1.5770e-05
17:73873394 G A 0.295795 -3.0808e-05
17:73886888 G A 0.672097 2.3502e-06
17:73888273 T C 0.207467 5.8272e-06
17:73888354 A G 0.367434 1.4366e-05
17:73888427 C A 0.579036 2.0891e-05
17:73890024 G A 1.928998 -2.1054e-05
17:73890363 A G 0.289881 -2.6863e-05
17:73894963 G C 0.038210 -8.9110e-06
17:73897668 A G 0.028485 7.2105e-06
17:73898188 A G 0.038369 -1.1218e-05
17:73899533 C T 0.067228 2.2381e-06
17:73900688 C T 0.664625 2.2573e-06
17:73915803 A G 0.066322 -5.2484e-06
17:73919538 A G 0.133098 7.2426e-05
17:73926121 A C 0.453422 -1.2322e-05
17:73926266 A C 0.131709 7.3207e-05
17:73927400 A G 0.163291 -8.1960e-07
17:73929410 G C 0.048369 -6.6786e-06
17:73934235 T C 0.093142 -4.3471e-05
17:73936653 C G 0.544650 -4.2130e-05
17:73949540 C G 1.318347 -1.8681e-06
17:73955803 C T 0.071918 1.1275e-05
17:73956737 A C 0.265229 1.0344e-05
17:73959466 T C 0.158458 4.0690e-05
17:73969835 T C 0.104824 -2.2569e-05
17:73970076 T C 0.082064 -2.0583e-05
17:73971899 G T 0.407153 3.2531e-05
17:73980275 T C 0.049976 -1.1874e-05
17:73980323 G A 0.025931 -3.9563e-06
17:73987373 C T 0.746887 9.6432e-06
17:73987590 T G 0.054650 1.6172e-06
17:73989765 G T 0.434723 4.7443e-05
17:73993546 T C 1.487581 -2.7397e-06
17:73997639 A C 0.062232 -2.7442e-05
17:74003846 A G 0.102951 -2.5010e-05
17:74006655 A G 0.069302 -3.4084e-06
17:74014634 T G 0.057032 -1.9324e-05
17:74014668 C T 1.306503 1.2697e-05
17:74018597 C T 0.057987 -3.3954e-06
17:74021304 G A 1.422574 -1.3108e-05
17:74026157 A G 0.053952 1.0596e-05
17:74035444 A G 0.087293 -8.8753e-06
17:74036912 G A 0.760344 -2.6957e-05
17:74037715 G A 0.737689 -1.2143e-05
17:74037772 C T 1.891710 -2.2043e-06
17:74040293 T G 0.552774 1.5435e-05
17:74040482 G A 0.125354 -1.0916e-07
17:74045192 A G 0.084015 2.0475e-04
17:74056413 T C 0.766612 -2.6957e-05
17:74061579 C T 0.025266 -1.3420e-05
17:74067099 T C 0.746641 -1.3101e-05
17:74069865 C G 0.338991 8.0021e-06
17:74076415 A G 1.246712 1.1094e-05
17:74077797 T C 0.333122 2.2041e-06
17:74078113 A G 0.034071 2.7151e-06
17:74083948 A C 0.767537 2.0419e-05
17:74090700 A G 0.893371 6.7539e-06
17:74092041 A C 0.044309 1.4845e-05
17:74098875 T G 0.480184 2.0660e-05
17:74115882 T C 1.597212 1.1749e-04
17:74119090 G T 1.588777 1.0417e-04
17:74124405 C A 0.036460 2.4512e-05
17:74127040 G A 0.624688 2.8711e-05
17:74127410 C T 1.647438 -1.7442e-05
17:74137633 A G 0.062073 4.6423e-05
17:74140845 T G 0.030066 2.0035e-05
17:74142222 A C 0.218986 -4.9122e-06
17:74146733 G A 0.533312 -4.5445e-05
17:74148736 A G 0.055757 -4.5247e-05
17:74152366 G A 0.756547 -2.0810e-05
17:74154496 A G 0.028463 5.6799e-06
17:74158736 A G 0.260484 1.8785e-05
17:74158801 T C 0.072262 1.8896e-06
17:74162517 T C 0.034549 2.8538e-05
17:74162548 T C 0.117590 -1.5914e-05
17:74174921 C T 0.034880 4.1926e-05
17:74175017 A G 0.140827 9.1331e-06
17:74175104 A G 0.063505 1.0307e-05
17:74181462 A G 0.364802 -8.5733e-06
17:74191629 G A 0.111030 -2.2082e-06
17:74194359 T C 0.813135 -2.0988e-05
17:74196985 G C 0.055387 3.9756e-05
17:74206340 C T 0.762776 -2.7307e-05
17:74211052 T C 0.723108 -2.1448e-05
17:74218606 C T 0.135468 3.2596e-05
17:74237325 A C 0.738682 -1.2547e-05
17:74240313 C T 0.159747 -1.3656e-05
17:74241232 A C 0.987426 -4.1604e-05
17:74267283 A G 0.104334 4.0123e-05
17:74267749 C T 0.831016 -5.9682e-05
17:74267878 T C 0.037045 -2.7058e-05
17:74274909 A G 0.036428 2.4000e-05
17:74277339 G A 0.182344 -5.6634e-05
17:74279445 C T 0.917588 -4.4507e-05
17:74287087 A G 0.068510 -1.0194e-05
17:74287204 G C 0.570207 -5.1187e-05
17:74287594 A G 0.554244 -4.6825e-05
17:74289648 A G 0.063732 -8.4901e-06
17:74289705 G A 0.571583 -4.4095e-05
17:74290008 T G 0.070645 -1.7586e-05
17:74299348 C T 0.053540 6.4451e-06
17:74300291 G A 0.053228 1.6374e-05
17:74300497 A G 0.052605 9.0014e-06
17:74309474 G A 0.597320 -2.2746e-05
17:74313086 T C 0.241684 -3.1413e-05
17:74319940 A C 0.047733 -3.3183e-06
17:74322721 A G 0.408555 -3.8152e-05
17:74322725 T C 1.954854 5.7260e-05
17:74326266 C T 0.041991 7.3362e-06
17:74327442 T C 0.047723 2.9146e-05
17:74330638 C T 1.626724 -2.9792e-05
17:74331801 C T 0.031299 -1.1316e-05
17:74336545 C T 0.505242 4.5909e-05
17:74338105 C T 0.318185 3.4642e-05
17:74358543 G A 0.366298 2.3996e-05
17:74361341 C T 0.200758 5.1335e-05
17:74361628 A G 0.032965 7.6201e-06
17:74373075 T C 0.205552 -2.4228e-06
17:74375743 G C 0.563274 6.3868e-05
17:74381555 A G 0.937346 2.4085e-05
17:74383475 C T 0.317182 -2.7706e-05
17:74384072 G A 0.067432 4.3313e-06
17:74387455 T C 0.025103 -1.0797e-05
17:74392249 A G 0.031942 -2.0643e-05
17:74423167 A C 1.212926 4.3299e-05
17:74423288 T C 0.076897 2.4941e-05
17:74424293 A G 0.074829 1.4202e-05
17:74434003 T C 0.934389 2.7121e-05
17:74434817 G A 0.466373 -1.2496e-04
17:74442413 C T 1.318312 5.0950e-05
17:74444362 A G 0.276619 1.8734e-05
17:74445051 G A 0.403476 -8.8472e-05
17:74446679 G A 0.042819 -7.8322e-05
17:74454212 C A 1.746858 -2.0439e-05
17:74460684 G A 0.025590 -2.4946e-05
17:74462975 T C 0.087173 4.2888e-05
17:74467204 T C 0.113802 1.3014e-05
17:74468552 G A 1.967289 -1.0619e-06
17:74469779 C T 0.052073 -1.3253e-05
17:74472998 A G 0.031436 -4.0649e-06
17:74474733 T C 0.054880 -1.7536e-05
17:74476759 G T 1.715718 -2.5754e-05
17:74479814 T C 0.665190 9.3618e-06
17:74480715 C T 1.333210 -1.1267e-05
17:74485304 G T 1.004904 -4.7618e-05
17:74486979 T C 0.027297 2.2767e-06
17:74487615 A G 0.301833 4.4083e-05
17:74487710 A G 0.104308 -2.2068e-06
17:74487735 C T 1.196807 6.3748e-05
17:74488518 G A 0.114961 -5.2445e-05
17:74491371 T C 0.073898 8.7218e-06
17:74491879 C A 0.032416 2.4589e-05
17:74493752 C T 1.428524 -2.2641e-05
17:74494492 G A 0.983797 2.9517e-05
17:74498068 C A 1.965208 7.7766e-06
17:74499400 A G 0.325878 3.6438e-05
17:74503820 T C 0.407685 1.6189e-05
17:74507195 A G 0.410039 -7.2241e-05
17:74507324 T C 0.032932 2.5827e-05
17:74512684 T C 0.145702 8.0381e-07
17:74515711 A G 0.191186 5.2061e-06
17:74517302 T C 1.089669 -3.4710e-05
17:74517409 T C 0.208476 9.6431e-06
17:74519374 A G 0.100793 1.3374e-05
17:74521023 C T 0.057568 3.8421e-07
17:74529394 T C 0.363227 1.7368e-05
17:74537574 A G 1.535720 1.0480e-04
17:74543103 T C 0.054403 -7.4283e-06
17:74546873 G A 0.072479 -3.3209e-06
17:74548115 T C 0.425946 9.1274e-06
17:74555106 C T 0.399860 1.8193e-06
17:74555223 T C 0.020329 -2.5723e-05
17:74555748 A G 0.389197 -7.1638e-05
17:74557976 A G 0.774087 -7.2630e-05
17:74560818 G A 0.041465 3.1878e-05
17:74560871 G A 0.066380 -5.7961e-06
17:74560888 A C 0.246073 -8.3921e-06
17:74562570 T C 0.547522 -1.9464e-05
17:74563175 G A 1.084408 -1.8865e-05
17:74570559 T C 0.076933 4.2250e-06
17:74572372 C T 0.256599 4.1272e-06
17:74578740 G T 1.561177 3.4513e-05
17:74583226 T G 1.518170 2.8056e-05
17:74584248 G A 0.145926 -5.0596e-05
17:74584756 A C 0.024623 -4.5611e-06
17:74585815 C T 0.196655 -3.7469e-05
17:74588633 T G 1.972673 1.6259e-05
17:74590174 G A 0.054484 2.4118e-05
17:74591725 A T 0.376772 8.4503e-06
17:74594504 T C 0.742888 2.8470e-05
17:74595940 T C 0.097583 -1.4239e-05
17:74601574 G T 0.065436 -1.5490e-05
17:74601696 T C 0.839608 1.7137e-05
17:74601939 T G 0.360851 4.3719e-06
17:74607747 G A 0.237659 -4.7279e-05
17:74612280 T C 1.919234 2.5480e-05
17:74612692 A G 0.121680 -1.3106e-05
17:74615229 T C 1.086517 -1.3561e-05
17:74621737 A G 0.030595 4.0222e-05
17:74622774 C T 0.032225 -1.0486e-05
17:74625686 G A 0.179335 1.7912e-05
17:74626536 A G 0.082960 -5.5643e-05
17:74629898 G C 0.138723 -2.8020e-06
17:74635114 C T 0.432399 -2.0793e-05
17:74640113 G T 0.032014 1.5848e-06
17:74650608 C T 0.688372 -1.8282e-05
17:74650758 A G 0.067987 -3.9653e-05
17:74653694 G A 0.037239 -3.2983e-05
17:74663589 C G 0.048522 8.3782e-06
17:74671266 G A 0.074388 9.6254e-06
17:74678237 T C 0.041566 1.3064e-04
17:74679830 A G 0.025879 -1.9219e-06
17:74684159 A G 0.026171 2.7371e-05
17:74684452 A G 0.770290 -6.9445e-05
17:74687777 T G 0.877528 4.8388e-05
17:74691636 A G 1.664881 -2.6357e-05
17:74696760 C T 1.852838 -4.5506e-05
17:74702826 C A 0.085888 1.1406e-05
17:74703971 C T 0.776311 1.0676e-05
17:74705183 G A 0.148597 3.8589e-05
17:74705781 T C 0.029849 -1.3544e-05
17:74706224 C T 1.849975 -4.0934e-05
17:74710572 C T 0.939770 2.7101e-05
17:74712886 A G 0.188339 2.6589e-05
17:74718155 T C 0.635263 -5.9601e-06
17:74748329 C T 0.126392 8.6109e-05
17:74754818 T C 1.897571 -9.2140e-06
17:74762778 C T 0.096326 -1.4941e-05
17:74774825 T C 1.806640 2.8545e-05
17:74781168 G A 0.463361 -1.9818e-05
17:74781392 A G 0.054137 -2.0145e-05
17:74792481 T G 0.071691 7.1227e-05
17:74794368 G A 1.523545 9.5777e-06
17:74796420 C T 0.097365 1.6073e-05
17:74800797 C A 0.059379 1.7866e-05
17:74806163 A G 1.892940 2.2367e-05
17:74806624 T G 0.172162 6.5786e-05
17:74813147 C T 1.720177 -3.3846e-05
17:74825907 T C 0.555864 4.8750e-06
17:74828485 T C 0.094966 1.4959e-05
17:74836157 G A 0.785110 2.3383e-05
17:74840574 G A 0.159192 1.1496e-05
17:74852428 T C 0.034399 -3.8307e-05
17:74855506 T C 0.336949 3.6295e-05
17:74857363 G A 0.834106 -5.4856e-06
17:74859666 G A 0.522344 -4.4128e-05
17:74867334 T C 0.045607 -5.0767e-05
17:74870797 C A 0.481466 8.2989e-06
17:74875642 T C 0.110102 2.9179e-06
17:74878259 A G 0.257900 1.1334e-05
17:74885079 A G 0.051888 1.4752e-05
17:74885948 T C 0.097362 -5.5374e-07
17:74886137 G C 0.155829 -2.5269e-05
17:74889969 A G 0.150765 5.8985e-06
17:74893586 A G 0.632131 -2.2577e-05
17:74895216 T C 0.145173 -1.5764e-05
17:74895786 C A 0.686362 -1.1052e-05
17:74903777 C T 0.163155 -2.7991e-06
17:74906934 T C 0.057750 1.7341e-05
17:74909875 A G 0.046188 2.8396e-05
17:74911199 C T 0.091461 1.2147e-05
17:74912398 A G 0.148130 -4.2070e-05
17:74912506 G A 0.396500 -5.9729e-06
17:74912953 A G 0.267706 -2.2326e-05
17:74913718 A G 0.275548 2.3365e-05
17:74916087 A C 0.430043 -2.0176e-05
17:74916349 G C 0.496842 -6.7562e-05
17:74916979 T C 0.074281 -6.6821e-06
17:74918050 C T 1.254908 3.2779e-06
17:74919832 C A 1.572259 -1.9476e-05
17:74921072 C G 0.469885 -1.1066e-05
17:74921129 T C 0.167394 -1.7033e-05
17:74922706 T C 0.332554 -1.7425e-05
17:74923959 A G 1.164709 3.2542e-05
17:74924297 A G 0.474296 2.5054e-05
17:74924327 C G 1.956006 2.9037e-05
17:74925333 G A 0.321665 -9.6086e-06
17:74925947 C T 0.510409 1.9658e-05
17:74926652 T C 0.123410 1.7407e-05
17:74927778 G C 0.769410 1.7967e-05
17:74928758 T C 0.329474 -1.4113e-05
17:74929810 C T 0.824024 -8.0379e-06
17:74933844 G A 0.252311 4.7126e-05
17:74936576 A G 0.504794 -5.0870e-05
17:74937020 C A 0.150025 4.5513e-06
17:74940103 G A 1.162570 2.1944e-05
17:74942478 T C 0.801803 -2.4432e-05
17:74942611 T G 0.107262 2.9454e-05
17:74945843 C T 1.747040 3.6407e-05
17:74948200 T G 0.125276 1.3617e-05
17:74948434 G A 0.286529 4.6705e-05
17:74948605 T C 0.049979 9.6186e-05
17:74951013 G T 0.394455 3.1430e-05
17:74953218 T C 1.336345 -5.9247e-06
17:74956874 G T 0.908081 2.6071e-06
17:74958222 C T 0.186132 4.8528e-06
17:74959884 T C 0.053189 1.7432e-05
17:74963735 A G 0.063839 -6.1086e-05
17:74964260 T C 0.774892 -9.2325e-06
17:74964335 T C 0.092425 -1.5464e-05
17:74964699 A G 0.047899 1.6800e-06
17:74969428 C T 0.959959 -1.6181e-05
17:74972170 G A 0.117953 7.8212e-06
17:74972514 G A 0.115548 2.4266e-05
17:74972519 A C 0.118343 2.0974e-05
17:74972715 T C 0.319620 2.2717e-05
17:74976300 A G 0.594093 -1.7475e-05
17:74978662 C T 0.029235 1.2421e-05
17:74979685 A C 1.053657 -5.7368e-05
17:74980128 T C 0.090156 2.1001e-06
17:74985472 C T 0.466980 -2.2763e-05
17:74988802 G A 0.269988 4.4976e-06
17:74991803 A G 0.058698 3.8113e-05
17:74992613 C T 0.584502 1.4446e-06
17:74993104 A G 0.815098 -1.4433e-05
17:74993606 C T 1.872274 1.5719e-05
17:74997897 G A 1.896056 9.9295e-06
17:75004090 A C 0.082493 1.8383e-05
17:75004213 T A 0.145517 -2.1870e-07
17:75010552 T G 0.269553 -4.8055e-05
17:75011723 A G 0.298311 -2.2486e-05
17:75013076 G A 0.388129 3.0444e-05
17:75013146 G T 0.252275 2.4350e-05
17:75019311 C T 1.142404 3.9174e-05
17:75020564 C T 0.127350 -3.3781e-06
17:75020685 T C 0.025204 -1.7642e-05
17:75022955 T C 0.202832 3.2263e-05
17:75026290 G A 0.378733 -8.6801e-06
17:75028036 G T 0.027680 -3.8857e-05
17:75029002 C T 0.652096 7.8612e-06
17:75029919 A G 0.059655 -3.1962e-05
17:75031164 C T 0.249925 -3.1431e-06
17:75033374 T C 0.103172 5.0993e-05
17:75033715 A G 0.042644 -3.4865e-05
17:75034004 G A 1.440264 2.0431e-05
17:75035332 C T 0.024746 5.3255e-07
17:75035651 T C 0.200563 1.2449e-05
17:75040201 C T 0.877976 -2.4741e-05
17:75042286 C T 0.276051 5.7807e-06
17:75045920 A G 0.025188 -2.2659e-06
17:75049105 T C 0.408221 3.2287e-08
17:75049491 T C 0.021754 2.7551e-05
17:75049765 A G 0.655345 -2.0396e-05
17:75057060 A G 0.024376 1.8268e-05
17:75057208 G A 0.306205 6.0598e-05
17:75060895 C G 0.114042 -2.9544e-05
17:75064137 A C 0.376720 5.0444e-06
17:75067886 T C 1.702429 1.5764e-06
17:75069026 G T 0.305056 -1.9361e-05
17:75072907 T C 0.082201 -8.8344e-06
17:75075459 A G 0.698515 9.4446e-07
17:75077220 T C 0.398000 -8.4531e-06
17:75094003 T C 0.129917 -5.1323e-05
17:75094205 G A 0.123689 1.1430e-05
17:75094865 G C 1.737491 2.6223e-05
17:75094971 C T 0.899983 -1.9897e-05
17:75095242 A G 0.766086 1.5330e-04
17:75096857 T C 1.610089 -1.4924e-05
17:75096887 A G 0.646130 1.1984e-04
17:75096934 A G 0.027564 -4.3001e-06
17:75101420 G A 0.372523 -8.3568e-05
17:75104526 G T 0.111254 -1.6399e-05
17:75105832 T C 0.047168 4.4696e-05
17:75112431 G A 0.180614 -6.6671e-05
17:75127012 C A 0.309181 5.2754e-05
17:75130076 A G 0.758897 -5.8885e-05
17:75138378 T C 0.039203 -6.7108e-05
17:75148813 G A 0.112861 2.9019e-05
17:75151028 A G 0.031958 2.3311e-05
17:75151717 T G 1.353272 9.1008e-06
17:75157866 A T 0.144676 4.7272e-05
17:75160110 G T 0.071366 4.7063e-07
17:75161076 T C 0.126590 4.4284e-05
17:75162047 T G 0.089429 -8.4602e-05
17:75163967 G T 0.087975 2.3799e-06
17:75164886 G A 1.208853 3.0639e-05
17:75166729 T C 0.049207 2.1052e-05
17:75171178 G A 0.040313 1.0379e-05
17:75176842 T C 0.094135 2.2514e-05
17:75181529 A G 0.081905 -2.0141e-06
17:75187437 C T 0.091500 -3.1415e-05
17:75192907 A G 0.293004 8.2740e-06
17:75198223 C T 0.049103 1.6712e-06
17:75201017 T C 0.022367 -1.6329e-05
17:75203092 T C 0.486819 -2.7007e-05
17:75207853 C A 0.433970 9.7931e-06
17:75211543 A C 0.039641 8.3853e-06
17:75218568 G T 0.187641 6.9544e-06
17:75222048 G A 1.355616 2.6221e-05
17:75225862 C T 0.088254 4.8057e-06
17:75230905 A G 0.811018 -1.3813e-05
17:75235813 T C 0.045078 -3.1688e-05
17:75238795 A G 0.095434 1.6692e-06
17:75238874 C T 0.074245 -2.6300e-06
17:75240472 C T 0.347813 1.3739e-05
17:75240735 T G 1.553787 -2.5515e-05
17:75241425 C T 1.902252 -2.2559e-05
17:75244034 T C 0.080720 -3.3573e-05
17:75245309 A G 1.493528 -2.7259e-05
17:75245445 C G 0.672818 -1.7034e-05
17:75246854 T C 0.062680 -3.3176e-05
17:75247279 A G 0.903164 -4.2145e-05
17:75247957 T C 0.715442 -8.4655e-05
17:75248665 C T 1.534880 -5.5824e-05
17:75248815 C T 0.340331 1.4548e-05
17:75250289 T C 1.794737 -3.3996e-05
17:75252775 A G 1.325767 -9.9459e-05
17:75253724 G A 0.794633 7.3284e-06
17:75270707 A G 0.112805 7.9591e-06
17:75271787 G A 0.679556 -1.2197e-04
17:75276593 T C 0.067786 -7.8546e-05
17:75278523 G A 0.537707 -8.3151e-05
17:75279309 G A 0.302881 -7.0470e-05
17:75283283 C T 1.802294 1.3382e-05
17:75283541 A G 1.068156 1.7144e-05
17:75290994 G A 0.100390 -6.9318e-06
17:75293941 C T 0.106534 1.4542e-05
17:75297791 A G 0.043796 -2.1268e-05
17:75305063 A G 0.044546 3.8029e-06
17:75306464 G C 0.348413 -8.1567e-06
17:75306521 A G 1.336537 3.7441e-05
17:75306731 G A 0.198138 -1.3701e-05
17:75306821 T G 1.717217 1.1115e-05
17:75306867 C T 0.363490 -9.9614e-05
17:75308448 A G 0.144225 2.8755e-05
17:75309761 G A 0.945162 5.0378e-04
17:75312137 A G 0.561362 -9.4815e-05
17:75319639 T C 0.174723 -2.2202e-05
17:75319681 T G 0.182422 -3.9798e-05
17:75321964 G T 1.526778 -2.6273e-05
17:75323752 C A 0.095788 2.5305e-05
17:75326517 C A 0.944415 4.3291e-05
17:75337029 G A 0.443347 -6.3939e-05
17:75338410 T C 1.455172 -2.7999e-05
17:75338489 C A 0.945152 2.3400e-05
17:75339256 A G 0.029316 7.8712e-07
17:75346931 T C 0.631612 5.5258e-05
17:75348171 G A 0.435324 4.0288e-05
17:75349525 T C 0.063998 3.8351e-05
17:75355186 A G 0.037376 7.1923e-05
17:75361083 C T 1.553507 1.6982e-05
17:75365508 A G 0.611984 -3.7042e-05
17:75366870 A G 0.821522 1.3528e-05
17:75367327 C A 1.179491 3.0090e-05
17:75368651 T C 0.057860 2.3804e-05
17:75370364 T G 0.098274 -1.3573e-05
17:75373362 A C 0.968905 -3.9942e-05
17:75380321 T C 0.034020 4.1899e-05
17:75380789 A G 0.048243 -9.4766e-06
17:75385269 T C 1.391151 -3.7591e-06
17:75388782 T C 0.152207 -7.0934e-06
17:75389267 T C 0.429592 2.3906e-05
17:75392110 A G 0.031351 -1.2816e-05
17:75396461 G A 0.335401 -1.8635e-05
17:75398498 T C 0.223748 1.1511e-04
17:75399206 C T 0.055569 -1.7135e-05
17:75399676 T C 0.046237 -5.9299e-06
17:75400143 G T 0.834982 -2.8641e-05
17:75400309 G T 1.566121 1.3441e-05
17:75409159 A G 0.029677 3.8442e-06
17:75413129 C T 0.823768 -3.1722e-05
17:75415413 A G 0.076118 -2.0308e-05
17:75416984 C A 0.107268 2.0301e-05
17:75417278 T C 0.027736 -1.3785e-05
17:75422077 G A 0.067432 1.6517e-05
17:75422581 T C 0.100488 -1.1882e-05
17:75422822 G A 0.057906 1.5107e-05
17:75435506 A G 0.094450 9.8693e-06
17:75451945 T C 0.031579 -8.4762e-06
17:75452046 C A 0.040768 8.3094e-06
17:75453903 T C 0.043663 6.7151e-06
17:75467825 A G 0.030579 2.3559e-06
17:75470756 A G 0.155160 -1.1305e-04
17:75471247 A G 0.153742 -1.2544e-05
17:75471289 T G 0.087134 -2.2004e-05
17:75476450 T C 0.173593 1.5933e-05
17:75477669 G A 0.138996 -2.0836e-06
17:75482696 G T 0.057571 2.9145e-05
17:75485531 T C 0.056614 2.9194e-05
17:75487202 C G 0.934343 -1.6690e-05
17:75488398 A G 0.025834 -2.7380e-05
17:75488973 T C 0.896351 -8.5513e-06
17:75490748 T C 0.129414 5.3327e-07
17:75490825 A G 0.046743 6.4443e-05
17:75491461 G C 0.048080 1.5078e-06
17:75492682 T C 0.042559 -3.5249e-05
17:75493685 G A 0.773539 2.2970e-05
17:75494705 G A 1.864396 -1.2430e-05
17:75495397 C T 0.779404 2.0468e-05
17:75497873 A C 0.050028 6.9515e-06
17:75504717 G A 1.684723 -2.5306e-05
17:75506497 A G 0.058944 -1.4558e-05
17:75507924 C T 0.174424 3.5169e-05
17:75508139 A G 1.869661 -2.4013e-05
17:75516811 T C 1.616246 -2.4981e-05
17:75520746 A G 0.830532 -3.8417e-05
17:75521095 C T 0.710907 2.3400e-05
17:75527000 C T 0.110962 4.3490e-05
17:75528489 G A 0.934502 -4.0315e-06
17:75531830 A G 0.062151 2.1062e-05
17:75533476 G A 0.103753 -1.9445e-05
17:75535097 T C 0.999818 -1.3029e-05
17:75535526 A G 0.084856 -1.1084e-05
17:75537040 C T 0.052504 -8.9166e-06
17:75539771 C T 0.255498 2.3620e-05
17:75539896 A G 0.081671 4.2088e-05
17:75540545 C T 0.534490 -1.8934e-05
17:75540647 G A 0.029479 -7.0491e-06
17:75542035 G A 0.032056 2.7402e-05
17:75543370 G T 0.313582 4.0125e-05
17:75543480 A G 0.071252 7.4897e-06
17:75544383 G A 0.642398 5.3294e-06
17:75544859 A C 0.306328 3.0479e-05
17:75545112 A C 1.127512 1.2047e-05
17:75545730 T G 0.084353 -6.4093e-06
17:75546801 A G 0.119924 -4.6213e-05
17:75551060 G A 0.701559 -2.4750e-05
17:75551516 C T 0.232281 2.7025e-05
17:75554967 G T 0.729133 3.2141e-05
17:75555847 G A 0.999133 1.6237e-05
17:75560570 A G 1.521263 1.9546e-05
17:75563923 T C 0.096628 -5.3048e-06
17:75566022 C T 0.287408 5.7190e-05
17:75567120 T G 0.057964 5.4221e-05
17:75569861 C T 0.099757 -5.1760e-06
17:75571822 G T 1.027090 8.3913e-05
17:75572789 G A 0.200092 -2.4659e-05
17:75572929 C T 0.868852 3.8284e-05
17:75573021 G A 1.228191 5.1144e-05
17:75577303 T C 1.943302 5.5818e-06
17:75577914 A C 0.116928 3.1261e-05
17:75579207 G A 1.708376 -2.7363e-06
17:75580396 A G 0.116113 2.5554e-05
17:75588809 A G 0.111663 -8.5769e-07
17:75591393 A C 0.437362 5.2375e-05
17:75591988 C G 0.772896 2.0069e-05
17:75593598 T C 0.361338 -2.5262e-05
17:75595752 C T 0.708976 -2.5611e-05
17:75596858 A G 0.166774 -5.2523e-05
17:75597859 T C 0.370534 2.6524e-05
17:75598146 G A 0.035130 -4.3374e-06
17:75599545 C A 0.041423 4.0740e-05
17:75599604 T C 0.540732 -3.4054e-05
17:75599972 C A 0.039141 2.3641e-05
17:75600978 A C 0.160461 -1.5480e-05
17:75602327 A G 0.192081 -2.9530e-05
17:75602807 T C 0.119037 1.2780e-05
17:75605504 A G 0.067737 -4.3444e-06
17:75607066 G A 0.032851 -1.8800e-05
17:75608770 A G 0.496696 -3.3773e-06
17:75609013 C T 1.632819 1.9100e-05
17:75609520 T C 0.119067 -1.5906e-05
17:75611616 T C 0.996550 -2.4178e-05
17:75611935 G A 0.034581 -1.6265e-05
17:75613400 G A 1.406608 -1.4312e-05
17:75613414 T G 0.023389 4.2420e-05
17:75613639 C T 0.060661 1.6945e-06
17:75613738 T C 0.236306 4.6193e-06
17:75614403 G T 0.385305 2.2752e-05
17:75614822 A G 0.046237 5.6809e-06
17:75615033 C T 0.047931 6.1683e-05
17:75615507 A G 0.747140 1.4250e-06
17:75616931 C T 0.125811 -1.5839e-05
17:75621569 T G 0.561362 4.7626e-07
17:75623026 A T 0.434538 -8.8788e-06
17:75623453 A G 0.069172 2.7144e-05
17:75626519 T C 0.189683 -3.4687e-06
17:75631850 T C 1.519589 2.0585e-05
17:75636860 T C 0.063712 -3.4762e-05
17:75637026 C T 0.838024 -2.9813e-05
17:75637908 A C 0.485355 2.5512e-05
17:75641916 C T 0.099202 -1.3251e-05
17:75643736 C T 0.603120 1.8194e-05
17:75649600 T G 0.700920 -3.9130e-05
17:75651611 G C 0.064134 -1.5571e-05
17:75658072 G T 0.528706 1.7875e-05
17:75661063 G A 0.918494 1.6979e-05
17:75663401 A G 0.549911 1.2853e-05
17:75663501 G A 0.384897 1.2300e-05
17:75663538 A G 0.051489 2.3431e-05
17:75664241 A G 0.051885 2.3310e-05
17:75665055 A G 0.605944 -2.4634e-05
17:75668252 T G 1.770332 -6.8692e-06
17:75678549 G A 0.037902 8.2390e-06
17:75679645 T C 0.049684 4.9859e-05
17:75682894 T C 0.514704 1.0162e-05
17:75683458 G A 0.064910 -1.4682e-05
17:75684184 T C 0.045315 1.1993e-05
17:75684348 A G 0.033085 -1.9743e-05
17:75686358 T C 0.175729 -4.0260e-05
17:75690320 T C 1.224033 -8.5067e-06
17:75690519 A G 0.427284 1.7907e-05
17:75691024 C T 0.542835 1.1647e-05
17:75692094 A G 0.035990 1.0293e-05
17:75692904 A C 0.037220 6.5986e-06
17:75693663 G A 0.078500 -4.3043e-06
17:75696443 C A 0.083340 3.7549e-06
17:75701697 C T 0.112367 1.3129e-06
17:75705431 T C 0.697265 -2.8051e-05
17:75705557 A G 0.144871 6.4350e-07
17:75709664 A G 0.032926 1.3657e-05
17:75719065 T C 0.122358 2.4637e-05
17:75719175 G T 0.042621 -9.5244e-07
17:75730125 A G 0.035347 -2.9608e-06
17:75731072 T G 0.164531 1.7619e-05
17:75734233 G A 0.226354 -3.7689e-06
17:75736155 A G 1.174405 -1.4958e-05
17:75736938 G A 0.077540 -9.7072e-06
17:75745406 T C 0.085625 -2.5546e-05
17:75746502 A G 0.049736 -4.1289e-06
17:75750768 C T 0.595304 3.7404e-06
17:75752335 T C 0.599472 1.1721e-05
17:75752852 G C 0.036451 1.5012e-05
17:75759534 G A 1.299178 1.0669e-05
17:75761990 A G 0.299554 -7.0177e-09
17:75766033 T C 0.196470 -2.0241e-05
17:75766826 T C 0.028859 9.0321e-06
17:75768225 A G 0.631024 -1.3537e-05
17:75769411 G A 0.028683 9.4282e-06
17:75773849 C G 0.833814 -3.8471e-05
17:75774775 A G 0.592321 2.4230e-05
17:75778883 A G 0.110731 -4.6241e-05
17:75780480 A G 0.035659 1.7204e-05
17:75786796 A G 0.244317 -3.1148e-06
17:75790004 G A 0.778433 6.3975e-05
17:75793040 T C 0.057824 -3.9664e-06
17:75798962 T G 0.237903 -3.5622e-05
17:75802594 G A 0.178705 8.7867e-07
17:75805650 G A 0.961440 1.4964e-05
17:75807097 T C 0.484352 -4.6418e-06
17:75814703 A G 0.056003 2.5338e-06
17:75815125 A G 1.843233 -1.1253e-05
17:75815927 A G 0.044718 1.7826e-05
17:75818115 A G 0.038833 -6.0485e-06
17:75827863 T C 1.043754 9.6758e-06
17:75828113 A G 0.125185 1.6106e-05
17:75831416 C T 0.040427 3.0539e-06
17:75834770 G A 0.730506 -5.8498e-06
17:75837061 T C 0.020598 1.0140e-05
17:75839175 C T 0.030017 2.4991e-05
17:75843174 A G 0.087981 -9.5761e-07
17:75844316 G A 0.244797 -3.0318e-05
17:75844858 A C 0.658088 -1.5590e-05
17:75847256 T C 0.290417 -4.7874e-06
17:75847558 T C 0.726818 -1.4914e-05
17:75856929 A G 0.037937 1.2516e-05
17:75860654 C T 0.677732 -3.6182e-06
17:75864088 A C 0.158111 3.0995e-06
17:75864484 T C 0.284604 -9.6260e-06
17:75882283 G A 0.489948 -8.7827e-06
17:75883806 T C 0.399159 -1.7509e-05
17:75885170 T C 0.139635 9.3815e-06
17:75894686 G C 0.093379 1.5389e-05
17:75898670 G A 0.136578 2.3791e-06
17:75901561 T G 0.553254 -3.8604e-05
17:75905857 A G 0.111260 1.1610e-05
17:75910649 T C 0.025791 6.5952e-07
17:75914686 A C 0.139665 1.5430e-05
17:75921542 A C 0.070090 -6.1606e-06
17:75925820 T C 0.302248 -6.3384e-06
17:75940108 G T 0.328286 -2.1136e-05
17:75944650 A G 0.590909 -2.8440e-05
17:75949676 A G 0.027291 -3.0689e-06
17:75957817 C T 0.047918 -4.0506e-07
17:75961996 T C 0.024759 -1.3880e-06
17:75970743 C T 0.033341 2.5368e-05
17:75986921 T C 0.134147 7.2116e-06
17:75987791 G A 0.059100 9.1481e-06
17:75987985 A G 0.046175 -7.2623e-06
17:75996240 G T 0.067500 1.3612e-05
17:75999635 G A 0.028995 -2.8872e-06
17:76001777 A G 0.102198 1.4793e-05
17:76004474 T C 0.029212 8.0780e-06
17:76005463 A T 0.048846 1.6985e-05
17:76030028 A G 0.564712 -3.9552e-05
17:76046623 A G 0.044059 -1.4756e-05
17:76047612 A G 0.195606 -3.8688e-05
17:76048727 A G 0.025350 -3.8263e-05
17:76049375 A G 0.041728 -1.6745e-05
17:76059541 T C 0.029579 1.2066e-05
17:76060866 G C 0.220343 -6.3077e-05
17:76060954 C A 0.239286 -4.9843e-05
17:76077625 G A 0.121793 -2.7533e-06
17:76080432 G C 0.044072 1.2401e-05
17:76080670 A G 0.397137 -1.9529e-05
17:76083588 C T 0.144959 1.4158e-05
17:76084084 G A 0.150548 -4.9971e-05
17:76085741 C T 1.897140 -2.1876e-05
17:76091048 G C 0.092951 2.6508e-05
17:76091734 C G 0.127684 2.2347e-06
17:76103663 T C 0.143475 -4.8564e-05
17:76111203 G C 0.140262 -4.1979e-06
17:76111251 G A 0.057127 -3.0275e-05
17:76114854 G A 0.824871 2.4779e-05
17:76117401 G A 1.126850 2.1882e-05
17:76119095 A G 0.145137 5.0570e-06
17:76119293 T C 0.155962 -1.6623e-05
17:76121864 G A 0.437226 4.4156e-05
17:76123528 G A 0.140625 3.2153e-05
17:76126094 C T 0.244648 7.0655e-06
17:76129034 T C 0.119388 -1.1861e-05
17:76130264 A G 0.098624 4.5013e-05
17:76130575 T A 0.949683 -7.9176e-06
17:76130987 T G 0.065757 -1.5208e-05
17:76133693 T C 0.259325 2.9890e-06
17:76134407 A G 0.077260 4.4920e-06
17:76137477 G T 0.197729 -4.0433e-05
17:76138158 C G 0.114526 9.3377e-06
17:76138577 G A 1.063969 -7.8223e-06
17:76138920 C T 0.024769 1.5383e-06
17:76140773 A G 0.632384 -3.5154e-06
17:76141133 C T 1.167345 1.3866e-06
17:76143434 A G 0.271533 -1.8589e-05
17:76151697 C T 0.398493 1.3022e-05
17:76153948 T C 0.725877 -3.0495e-07
17:76153978 T C 0.031910 3.9324e-08
17:76157044 T C 0.021026 1.4531e-06
17:76157266 C T 1.094473 -1.0511e-05
17:76157271 A G 0.115253 1.2494e-05
17:76160881 A C 0.862890 -5.2060e-05
17:76162134 T C 0.261760 3.2421e-05
17:76162135 T C 0.073875 1.6239e-05
17:76168857 T G 0.067598 -3.5468e-05
17:76168971 A G 0.558934 -3.8308e-05
17:76170996 A G 0.029505 -3.0134e-05
17:76171428 A G 0.034081 2.2151e-05
17:76171962 T C 0.037054 -1.3837e-05
17:76172691 T C 0.522052 -1.2160e-05
17:76175824 A C 0.864006 -1.3110e-05
17:76180084 T C 0.111348 5.3496e-06
17:76180396 T C 0.325118 -1.2071e-04
17:76186886 T C 0.516563 -1.7082e-05
17:76189051 C T 0.058039 -1.5541e-05
17:76195118 T G 0.085420 -9.1199e-06
17:76195908 G A 0.110803 8.8768e-06
17:76197046 G T 0.045941 -1.0487e-05
17:76198754 C T 1.206292 1.1078e-05
17:76200965 T C 0.188044 1.0019e-06
17:76208851 T C 1.363773 7.1809e-05
17:76218857 A G 0.733589 4.3745e-05
17:76219591 A G 1.880787 1.5553e-05
17:76219685 C G 0.024026 6.0230e-06
17:76221008 A C 0.566838 -4.0379e-05
17:76222563 C T 1.301758 2.2759e-06
17:76228998 A G 0.168757 7.9249e-06
17:76230159 T C 0.112293 -2.0495e-05
17:76230184 T C 0.205967 -2.3291e-05
17:76230693 G T 0.264197 2.6167e-05
17:76232523 C T 1.379379 2.4152e-05
17:76235791 G A 0.051320 -5.5895e-06
17:76236477 C T 1.200689 -2.8496e-05
17:76236954 C A 1.820769 1.1136e-06
17:76237874 A G 0.252217 2.2246e-05
17:76237963 T C 0.109203 -2.4168e-05
17:76237978 T G 0.172159 1.6333e-05
17:76238492 T C 0.289450 4.2587e-05
17:76243058 T C 0.744154 2.9560e-05
17:76246146 T C 0.032341 -1.1509e-05
17:76246210 T G 0.080948 -1.2442e-05
17:76246294 T C 0.579312 1.7309e-05
17:76248130 C T 0.661684 5.9377e-06
17:76251243 C T 0.308315 -1.9078e-05
17:76253657 A G 1.738055 1.1163e-05
17:76253996 A G 0.478019 9.6686e-06
17:76257809 C T 0.090536 -1.2114e-05
17:76262742 G A 0.444259 2.0948e-06
17:76263742 G A 0.068824 4.5344e-06
17:76263906 T C 0.858891 -3.6513e-05
17:76264005 C T 0.049174 4.3517e-05
17:76264494 T C 1.415712 3.7674e-05
17:76265005 G A 0.047577 1.8797e-05
17:76265804 T C 0.212124 5.5532e-05
17:76266808 G A 0.939079 3.0212e-04
17:76266817 A G 0.035925 1.1672e-06
17:76267005 C T 0.300599 2.2515e-05
17:76267843 A G 0.424145 5.0671e-05
17:76269051 C T 1.955487 4.4985e-05
17:76269932 G A 0.193341 -7.6940e-05
17:76274131 G A 0.868301 1.6261e-05
17:76275715 A G 0.187644 2.8415e-05
17:76277651 C T 1.138688 3.3968e-05
17:76279899 G A 1.945882 2.8076e-05
17:76280072 C T 0.038022 -2.7499e-06
17:76280560 T C 0.426342 -7.1607e-06
17:76290190 G A 0.028187 -1.6302e-05
17:76290245 C A 0.648847 -2.0542e-05
17:76295532 T C 0.417903 7.6878e-06
17:76299822 A G 0.181812 -5.5454e-05
17:76300505 A G 1.240710 6.6719e-05
17:76301713 A G 0.365584 4.1354e-05
17:76301953 T G 0.042313 -1.4570e-05
17:76301995 A C 0.239591 -1.2372e-06
17:76302044 C T 1.782260 1.1344e-05
17:76302360 C T 0.720492 4.6271e-05
17:76302490 T C 0.518725 4.9042e-06
17:76303016 C T 0.279638 9.6201e-06
17:76305613 T C 1.290102 -3.0033e-07
17:76308971 T C 0.966055 -1.9647e-06
17:76309843 G A 1.672136 -1.2791e-05
17:76313053 A G 0.038440 1.4054e-05
17:76313663 C A 0.071301 -1.5566e-05
17:76314666 T C 0.647331 -1.0631e-05
17:76315419 A G 0.029303 3.4498e-06
17:76318708 A C 1.171704 -2.9014e-05
17:76319413 A G 0.078504 -4.8071e-05
17:76321108 T C 0.191319 1.2307e-05
17:76321176 A G 0.260325 -9.5474e-05
17:76321433 C G 0.284815 -7.4067e-06
17:76321986 G A 0.505868 4.5108e-05
17:76322044 A G 0.051073 -3.2095e-05
17:76322554 T C 0.206710 -5.4945e-05
17:76324190 C T 0.114688 5.3380e-05
17:76333223 T C 0.088377 1.4248e-05
17:76335084 C T 0.198310 1.7566e-05
17:76338800 A G 0.312297 4.0512e-05
17:76342882 C A 0.744599 2.5284e-05
17:76343961 C T 1.581921 1.7387e-05
17:76344085 T C 0.169280 2.2589e-06
17:76346080 T A 0.122637 -7.4774e-06
17:76350897 T C 0.038606 -1.0334e-05
17:76351534 A G 0.609323 6.0063e-05
17:76352554 C G 0.417926 -3.2248e-06
17:76363479 C T 0.133407 -2.1254e-05
17:76365662 G T 0.024516 1.3482e-05
17:76367270 T C 0.029070 1.8828e-05
17:76368761 G A 1.842522 -6.8957e-05
17:76371592 G A 0.387870 -4.3453e-05
17:76379869 T C 0.052933 1.3596e-06
17:76388343 C T 0.104980 -1.0066e-05
17:76391005 T C 0.294951 -9.0302e-05
17:76395430 T C 1.206938 1.3766e-04
17:76399077 T C 0.047058 1.1668e-05
17:76403860 A G 0.106090 -1.9351e-05
17:76403984 A G 0.978269 1.2195e-04
17:76404526 A G 0.044367 1.9024e-06
17:76404893 T C 0.497637 -1.9087e-05
17:76407626 T C 0.067825 -1.9809e-05
17:76409190 A G 0.046951 3.8991e-07
17:76409312 G A 0.045571 -2.2588e-06
17:76409809 A G 0.626029 6.2114e-05
17:76423097 A G 1.449966 1.8722e-05
17:76423599 A G 0.366957 -3.7427e-05
17:76424217 G A 0.339059 -1.1847e-05
17:76425582 A G 0.133933 -7.6910e-06
17:76426486 A C 0.058999 -1.6726e-05
17:76431285 G C 0.537411 -2.6510e-05
17:76433899 A G 0.356239 -2.4169e-05
17:76435421 G A 0.051807 -3.1374e-06
17:76435448 T C 1.231840 1.1946e-05
17:76438570 A G 0.173226 -1.1716e-05
17:76439478 A G 0.204016 2.8092e-06
17:76439980 T C 1.695503 1.6844e-05
17:76443304 T C 0.054942 -1.7386e-05
17:76444858 T C 1.279797 1.9630e-06
17:76445231 C G 0.203689 -1.0753e-06
17:76448088 T C 0.062456 2.8796e-06
17:76449505 C G 1.140369 2.0618e-05
17:76451830 T C 0.030650 -1.2061e-05
17:76451921 G A 1.831607 1.5040e-05
17:76452995 G A 0.249893 -1.6443e-05
17:76455218 A G 0.305504 -2.4746e-05
17:76455265 T C 0.059253 -1.2454e-05
17:76456017 G C 0.197155 -2.2087e-06
17:76456108 T C 0.063719 2.3766e-05
17:76456998 A G 1.637081 9.4338e-06
17:76457060 A G 0.101276 1.8080e-05
17:76458542 A G 0.119261 -4.9396e-06
17:76460937 T C 1.578377 4.0786e-06
17:76463661 C G 0.032007 1.2331e-05
17:76464916 A G 0.128454 2.0000e-05
17:76469012 G C 0.259377 9.1451e-06
17:76470654 A G 0.388746 3.2229e-05
17:76471366 A G 0.235608 1.7091e-05
17:76472768 A G 0.400314 1.4432e-05
17:76475268 G T 0.031364 2.0229e-05
17:76475340 A G 0.089530 1.0912e-05
17:76475811 G T 0.042790 -6.9086e-06
17:76479367 A G 0.230265 -1.1482e-05
17:76479375 A G 0.023269 -3.3586e-06
17:76479830 C T 1.472894 9.0342e-07
17:76481180 A G 0.200293 5.3903e-05
17:76482979 T C 1.077582 -6.9996e-06
17:76483896 C T 1.064446 8.5363e-06
17:76484239 A G 0.552456 6.9582e-06
17:76485661 G A 0.601056 1.0802e-05
17:76485703 T C 0.338309 5.0596e-05
17:76486173 C T 1.060191 9.2370e-06
17:76486579 C T 0.487358 -1.7466e-06
17:76487348 C T 1.331535 6.3481e-05
17:76488240 A C 1.274204 -3.9132e-06
17:76488284 A G 0.822278 -1.0206e-05
17:76490083 A G 0.565572 3.4704e-05
17:76491127 C T 1.636519 1.6670e-05
17:76491309 A G 0.506151 2.0552e-05
17:76493878 C G 1.859368 2.6553e-05
17:76497920 A C 1.250318 1.7713e-05
17:76498692 T C 1.633585 1.6100e-05
17:76498844 G A 0.511208 -1.8389e-05
17:76498909 G A 0.065517 -1.0592e-05
17:76503678 A C 0.118541 -1.7787e-05
17:76504219 A G 0.469557 2.8754e-05
17:76504512 A G 0.849059 4.1156e-06
17:76505679 G A 0.284824 -1.0167e-05
17:76505908 C T 1.241334 -1.4499e-05
17:76506665 C T 0.392576 -2.4219e-05
17:76506773 C A 0.028469 1.8310e-06
17:76506975 A G 1.360494 -2.7162e-05
17:76507712 T C 1.360257 1.6525e-05
17:76508555 C T 0.322369 5.9397e-05
17:76510191 T C 0.307153 -5.1068e-06
17:76511038 C T 0.050495 7.9258e-06
17:76511089 T C 0.031874 -2.5008e-05
17:76511271 A G 0.416514 -1.6455e-05
17:76513563 A G 0.125766 5.5806e-06
17:76514645 T C 0.924161 -2.9095e-05
17:76515720 G A 0.604081 -4.1366e-06
17:76518594 A G 0.160688 -3.8057e-05
17:76521057 T C 0.326949 3.8595e-06
17:76521121 C T 0.490918 -1.6692e-05
17:76523496 C T 0.038220 -3.2935e-07
17:76525021 G A 1.149561 -9.3701e-05
17:76525592 T C 0.047736 1.6581e-05
17:76525759 C G 0.386295 -1.7025e-05
17:76528176 A T 0.122244 1.1927e-05
17:76528790 G A 1.050512 -2.2373e-06
17:76530157 G A 0.541573 4.4508e-05
17:76532862 G C 0.330256 1.2692e-05
17:76533456 A G 0.038061 -1.3083e-05
17:76534302 A G 1.524016 1.4737e-05
17:76534817 C G 1.968090 2.8462e-05
17:76536729 A G 0.328825 -1.0756e-05
17:76538970 A G 0.543393 2.0669e-05
17:76541136 A G 0.096083 2.8477e-05
17:76541231 T C 0.054783 6.2552e-06
17:76541767 T C 0.322528 1.1324e-05
17:76543233 A C 0.108625 -5.1405e-05
17:76546495 A C 0.327910 -8.6762e-06
17:76547634 C T 0.258410 -1.4392e-05
17:76548866 T C 0.058214 1.3591e-05
17:76548983 A G 0.080451 3.6175e-06
17:76552379 A G 0.021809 5.4624e-06
17:76553034 T C 0.030631 2.2935e-05
17:76555543 C A 0.259449 -1.7092e-05
17:76555928 C T 0.855723 -1.6110e-05
17:76557943 A G 0.355230 2.0184e-05
17:76558773 T C 0.762688 9.2754e-07
17:76559163 C T 1.933571 -9.9461e-06
17:76559802 T C 0.481294 -2.5855e-05
17:76560563 G A 0.830211 2.2497e-05
17:76562622 G A 0.026824 -3.4572e-05
17:76562676 T C 0.022916 -2.8087e-05
17:76563297 T C 0.082246 -1.4047e-05
17:76565341 A G 0.706198 3.4627e-05
17:76567505 T C 0.025668 -1.3273e-05
17:76567707 C T 1.933516 3.0893e-05
17:76568881 G A 0.025872 -1.6994e-05
17:76569941 G A 1.625107 -2.2620e-05
17:76571044 A G 0.024048 -7.9736e-06
17:76571269 C A 0.478318 1.9466e-05
17:76571560 C T 1.419585 -2.9009e-05
17:76572957 T C 0.472018 4.2511e-06
17:76578308 G A 1.018602 -6.1961e-05
17:76581473 A T 0.088225 1.0080e-05
17:76583588 T C 1.154449 -5.4625e-05
17:76585513 A C 1.030774 -5.5483e-05
17:76589456 G A 0.134507 8.7136e-06
17:76589565 C T 1.186486 -3.1583e-05
17:76594039 A G 1.959265 -1.0372e-05
17:76595040 A G 1.076790 -2.8691e-05
17:76595904 C T 1.925950 4.2652e-06
17:76597776 C A 0.120988 2.6006e-05
17:76598123 C T 0.767933 1.4085e-05
17:76599020 T C 0.118898 1.9984e-05
17:76599250 G A 0.568058 8.0627e-06
17:76601995 G A 0.097190 -1.2926e-05
17:76605122 C T 1.140294 5.4197e-06
17:76605903 T C 1.537363 9.3636e-06
17:76607728 T C 0.067260 -2.4955e-06
17:76609827 G A 1.822521 2.6779e-05
17:76611914 A G 0.126379 -1.9023e-05
17:76615170 C T 0.121929 4.3423e-06
17:76615243 A C 0.236410 -2.2355e-05
17:76616547 C T 1.332681 -3.6453e-05
17:76619883 A G 0.953163 -1.4675e-05
17:76623044 A G 0.643177 -1.2469e-05
17:76625195 A G 0.422191 1.4072e-05
17:76626690 G T 0.037311 -4.8293e-05
17:76630164 G A 1.645721 5.4326e-06
17:76633933 T C 0.120667 2.8173e-05
17:76633965 G A 1.179692 -1.1755e-05
17:76634464 A G 0.213965 -2.1809e-05
17:76635717 G A 0.174070 -2.2174e-05
17:76638121 T C 0.029641 6.3358e-07
17:76640404 A G 0.135841 -1.1134e-05
17:76641895 A C 0.154073 -7.4882e-06
17:76643913 G A 0.721210 -3.9497e-05
17:76646435 G T 0.459469 2.2403e-05
17:76650175 C T 1.164872 -2.2472e-05
17:76654918 G A 0.684035 -4.7291e-05
17:76656339 G A 0.998789 -1.3771e-05
17:76667271 G A 0.396640 6.7305e-05
17:76668664 T C 0.027395 2.0211e-06
17:76668886 C T 0.179579 -1.3432e-05
17:76671997 G A 0.129242 1.8351e-06
17:76676024 T C 0.053274 1.3416e-05
17:76678210 A C 0.656085 -4.1402e-05
17:76680964 C T 0.310483 -1.4603e-07
17:76681900 A G 0.070665 -9.0829e-06
17:76693551 G C 1.053468 8.2053e-06
17:76697556 T C 0.063018 -4.9218e-07
17:76704105 T G 0.021987 -2.8668e-05
17:76714982 C T 0.087949 2.6392e-05
17:76718848 A G 0.053248 1.1714e-05
17:76721269 G A 0.053189 1.3759e-05
17:76727455 T C 0.458914 -4.6037e-05
17:76728720 T C 1.895118 1.1133e-05
17:76730989 T C 0.056422 -9.3055e-06
17:76731920 T C 1.102782 1.1240e-05
17:76736496 C T 0.056808 1.5541e-05
17:76758251 G A 0.630752 -3.8798e-05
17:76764845 C T 0.039044 -1.4655e-06
17:76778740 C T 1.640174 -8.1570e-06
17:76793592 A C 0.027924 2.0989e-05
17:76794774 C T 1.158322 1.6456e-05
17:76795247 C A 0.046383 5.5861e-05
17:76796463 T C 1.049457 4.4293e-06
17:76799795 A G 1.050216 3.3234e-06
17:76802344 T C 0.047331 7.8804e-06
17:76803263 A G 0.089130 1.9311e-06
17:76803659 C T 0.052414 1.4958e-05
17:76804316 A G 0.051774 1.8487e-05
17:76809019 T C 0.025723 -4.9616e-06
17:76809712 C T 0.090468 4.1878e-05
17:76810284 A C 1.040680 1.3068e-05
17:76815869 A G 0.056711 -1.1964e-05
17:76817090 T C 0.862783 -2.1399e-05
17:76825654 A G 0.375211 7.2419e-05
17:76826469 G C 0.090854 1.2563e-05
17:76834056 T G 0.064926 3.9668e-05
17:76841007 T C 0.029440 -9.9291e-07
17:76855369 C A 1.641239 -9.0580e-05
17:76856653 A T 0.053365 8.0954e-06
17:76858353 A G 0.143001 3.9913e-05
17:76868038 C G 0.232365 2.8919e-05
17:76870492 A C 1.847871 3.1937e-05
17:76871638 T G 0.264087 1.0578e-05
17:76876974 T C 1.614396 -1.9002e-06
17:76878629 A G 0.638999 -1.2702e-06
17:76881703 C T 1.670500 -1.1510e-05
17:76885117 C T 0.172879 -6.4153e-05
17:76887344 T C 0.047152 1.2279e-05
17:76887432 A C 0.185846 9.0007e-05
17:76892663 T C 0.090205 4.2981e-05
17:76893671 G A 0.277898 4.2031e-04
17:76893688 T C 0.023776 -1.4177e-05
17:76897733 T G 0.823440 1.3757e-06
17:76897974 T C 0.982103 6.4411e-05
17:76898912 C G 0.186119 6.9906e-05
17:76909191 A C 0.023519 1.7583e-05
17:76912872 A G 0.070256 -5.7455e-05
17:76916352 T C 0.081418 1.2752e-05
17:76917113 C T 1.891933 -5.0563e-05
17:76918131 G T 0.897854 -1.2836e-06
17:76925985 C T 0.906497 -3.4070e-05
17:76927035 T C 0.049083 1.3578e-05
17:76927428 T C 0.225429 6.5483e-05
17:76931211 A G 0.118888 9.0928e-06
17:76931475 T C 0.024899 -3.0640e-06
17:76933311 G A 0.903372 -2.3576e-05
17:76933929 C G 1.791982 -8.1191e-05
17:76934070 T C 0.043867 1.3458e-05
17:76940944 T C 0.055666 2.1298e-06
17:76941377 G A 0.689770 -3.5116e-05
17:76943900 T G 0.212783 1.0076e-05
17:76951091 A G 1.698106 7.9721e-06
17:76954822 A G 0.057944 1.0232e-07
17:76957170 A G 0.073216 5.2959e-06
17:76957799 G A 1.754418 1.6754e-05
17:76962059 C T 1.865477 3.3459e-05
17:76963422 C T 0.862406 -4.2723e-06
17:76965185 C T 0.082450 9.0829e-06
17:76967348 G A 0.051463 1.5338e-07
17:76969183 A G 0.040109 -4.4018e-06
17:76970879 G A 1.979925 6.5472e-06
17:76972231 A G 0.039453 7.4651e-06
17:76974752 A G 1.922178 -4.4244e-06
17:76975239 G A 0.261149 -4.3986e-05
17:76977896 A T 1.638120 6.0276e-05
17:76983149 C T 0.047675 -1.4510e-05
17:76987763 C T 0.474842 -7.2003e-05
17:76989062 T C 0.181821 -3.2966e-05
17:76992036 C T 0.061950 -4.9376e-05
17:76993546 G A 0.591506 -1.6088e-04
17:76996508 A C 0.229538 -1.4827e-05
17:76999194 A G 0.054501 4.9591e-05
17:77002142 C A 0.270413 5.1971e-05
17:77003805 G A 0.056052 -4.5964e-05
17:77003935 T C 0.032887 2.3378e-05
17:77004644 G A 0.343921 -1.5114e-05
17:77006412 A G 0.363870 -1.3478e-05
17:77015548 T C 0.096563 2.5912e-05
17:77016317 T C 0.035172 -3.7327e-05
17:77018542 T C 0.036542 3.2948e-05
17:77021631 G A 0.601445 -3.2960e-06
17:77022233 A G 0.070379 1.6385e-05
17:77027877 A G 0.168377 1.6328e-05
17:77036663 C A 0.223745 -9.8940e-06
17:77037541 T C 0.026970 -6.5220e-07
17:77040128 C T 0.364412 1.4229e-05
17:77040794 T C 0.166959 6.0589e-06
17:77040991 C T 0.374877 7.3719e-06
17:77041572 C T 0.362559 9.8258e-06
17:77041668 G A 0.177732 -2.3893e-06
17:77043894 T C 0.045055 -1.2719e-05
17:77044046 A G 0.037197 7.5809e-06
17:77049701 C T 0.537850 -4.5172e-06
17:77051316 A G 0.031978 8.7641e-06
17:77060496 T C 0.044659 -7.2760e-05
17:77070676 A C 0.508309 -2.8430e-07
17:77073901 A G 0.054488 -4.6306e-07
17:77073941 C T 0.162077 4.9068e-06
17:77074543 G A 0.742210 -9.3576e-07
17:77074827 C T 0.559684 3.3556e-06
17:77075866 T G 0.395686 2.3351e-06
17:77078069 A G 0.110939 5.3078e-06
17:77079576 G A 0.112724 1.6098e-06
17:77081113 G A 0.238357 2.4203e-05
17:77081788 A G 0.285824 -2.3380e-05
17:77082174 T C 0.049505 -2.0380e-06
17:77082320 T C 0.046058 1.7825e-05
17:77084274 T C 1.236725 6.3127e-06
17:77086821 A G 0.070350 -4.4785e-07
17:77092011 A G 0.459369 -1.7944e-05
17:77093768 C T 0.681029 -3.9163e-05
17:77093850 C T 0.020975 -4.6248e-05
17:77095664 A G 0.035048 -2.8628e-05
17:77096450 A G 0.024289 -2.2472e-05
17:77097086 A C 0.092143 2.0992e-05
17:77100721 A G 0.819006 -1.2312e-06
17:77109563 T C 0.318010 1.0883e-04
17:77109653 T G 0.304290 -2.1729e-05
17:77112849 A G 0.077471 1.6728e-05
17:77113640 T G 0.058097 -2.2849e-05
17:77117749 T C 1.498783 1.7269e-05
17:77118257 C G 0.054854 -6.6590e-06
17:77118393 T C 0.403820 -2.0535e-05
17:77122667 C T 0.763136 -7.6155e-06
17:77123025 A G 0.046350 -2.5313e-05
17:77126249 T C 1.205487 -4.0411e-05
17:77127402 C T 0.059652 2.1763e-05
17:77128218 G A 1.456584 -7.3650e-05
17:77131867 G C 0.093460 7.7858e-06
17:77134556 C T 0.642881 5.7572e-05
17:77135791 T G 0.108901 -1.6009e-05
17:77137233 T C 0.026035 -5.0412e-06
17:77138297 C T 0.600971 3.7211e-06
17:77138324 T C 0.106580 2.5933e-06
17:77139136 C T 1.194156 1.9061e-06
17:77141073 G A 0.464117 -6.0286e-06
17:77142222 A G 0.114857 -1.5578e-05
17:77143449 C A 0.033043 3.5358e-06
17:77144756 T C 0.026518 -1.1111e-06
17:77146669 G T 0.337105 -1.7587e-06
17:77146754 G C 1.359634 -5.1377e-05
17:77148199 G A 1.361085 -4.9766e-05
17:77148939 T C 0.261438 7.2509e-06
17:77150354 G A 0.053371 2.1826e-05
17:77152842 T G 1.437437 -7.4305e-05
17:77154048 T C 0.366626 1.5811e-05
17:77154111 G A 0.023464 1.1969e-06
17:77161084 T C 0.128691 4.3306e-06
17:77162921 A G 0.185025 5.7221e-06
17:77165916 T C 0.072719 -3.4398e-05
17:77172574 T C 1.336482 2.5243e-05
17:77173021 C A 0.318218 -2.3816e-05
17:77174063 A G 0.022487 -4.9173e-06
17:77175871 G T 0.115525 -1.1300e-06
17:77176256 T C 0.092730 1.1294e-04
17:77180526 T C 0.050700 2.0476e-05
17:77180716 G A 0.268504 -2.5485e-05
17:77183261 C T 0.244988 1.4788e-05
17:77185444 C T 1.365551 1.2270e-05
17:77187843 A G 0.738289 -1.9914e-05
17:77188549 G A 0.092717 2.5061e-06
17:77188886 T C 0.211225 6.6652e-06
17:77191127 G A 0.140067 3.0339e-07
17:77192048 G A 1.689998 -1.4035e-06
17:77192294 C T 0.262756 8.0077e-06
17:77192917 T C 0.229681 6.3212e-06
17:77194395 T C 0.048606 2.8693e-05
17:77195297 A G 0.189576 1.2838e-05
17:77195794 C G 0.248143 -6.4088e-06
17:77196803 A G 0.567695 2.7092e-05
17:77197238 G T 0.161791 1.5094e-05
17:77198544 C T 0.064368 -3.3908e-05
17:77198583 C T 0.046130 1.0361e-05
17:77198663 T C 0.609027 1.7820e-05
17:77198904 C T 1.887802 3.3796e-06
17:77202887 T C 1.086475 -1.1763e-05
17:77203094 A G 0.055721 2.6001e-05
17:77203505 A G 0.055085 -2.3866e-05
17:77204202 C T 0.192783 9.5260e-06
17:77205295 C T 0.036382 -4.0373e-06
17:77205361 T C 0.056870 2.4258e-05
17:77207109 G A 1.837163 -2.0476e-05
17:77207884 G C 0.096894 -2.5341e-05
17:77209928 T C 0.036477 2.1088e-05
17:77210030 T C 0.139376 2.9256e-07
17:77210823 G A 1.899558 3.2340e-05
17:77211029 T C 0.030816 1.5986e-05
17:77211481 T C 1.808720 -2.7304e-05
17:77212076 G A 0.146822 -2.0344e-05
17:77212307 A G 0.036921 -5.0939e-06
17:77212575 G A 0.575229 1.6928e-05
17:77213349 T C 0.529988 -1.0199e-04
17:77214237 A T 0.055017 5.9689e-06
17:77217100 T C 0.136110 6.2477e-06
17:77217389 G A 0.246748 1.5358e-05
17:77220594 A C 1.226159 -3.1441e-05
17:77221913 C T 0.248065 2.6930e-05
17:77224268 C T 0.055737 -2.6624e-05
17:77224305 C T 1.044987 -3.0500e-05
17:77224655 T C 0.087329 -2.4147e-05
17:77226002 G A 0.234433 -2.4707e-05
17:77227311 A G 0.119339 1.1018e-05
17:77231165 G A 0.200417 1.6452e-05
17:77231316 C T 0.614214 2.3213e-06
17:77231667 G A 0.481434 -1.4887e-05
17:77234523 C T 0.299100 3.1498e-05
17:77236205 T C 0.692997 -1.6814e-05
17:77237391 T C 0.140275 7.1907e-06
17:77239305 G C 1.856525 -1.4565e-05
17:77239897 A G 0.154657 -6.4263e-05
17:77240105 T C 0.066685 3.0176e-05
17:77240655 G T 0.082765 -1.2687e-05
17:77240748 G A 1.838640 -9.7552e-06
17:77242740 A G 0.120826 3.5658e-06
17:77243063 G A 0.980239 5.1724e-06
17:77244518 T G 0.059801 -4.6547e-06
17:77244805 G A 1.041248 1.6621e-06
17:77246731 C T 0.229460 1.7880e-05
17:77249521 C T 0.790641 -2.3491e-05
17:77253136 T C 0.059538 2.9032e-05
17:77255936 T C 0.289427 -3.1640e-05
17:77257245 C A 1.337368 2.2599e-05
17:77259777 T C 0.034471 8.2887e-06
17:77260020 A G 0.490529 1.0787e-04
17:77261309 C T 1.077919 2.5263e-05
17:77261573 T C 0.191254 -3.8921e-05
17:77262346 T C 0.127863 2.6672e-05
17:77262924 A G 0.150970 2.0849e-05
17:77263344 T C 0.031945 1.4205e-05
17:77264440 A G 0.129453 2.0300e-06
17:77267550 T C 0.471089 -2.2666e-05
17:77267613 T G 1.339195 -4.0721e-05
17:77268173 A G 0.390720 -3.2205e-05
17:77268292 G T 0.230820 1.7382e-05
17:77270544 T C 0.130648 8.7697e-06
17:77273559 G A 1.351172 7.9711e-06
17:77277824 A C 0.518540 -2.2678e-05
17:77280267 A G 0.085288 -1.8715e-05
17:77284318 T C 0.095667 3.9899e-05
17:77285677 A G 0.408109 1.8781e-05
17:77288401 T G 0.640258 1.6802e-05
17:77290000 C T 0.203822 1.1644e-05
17:77290798 T C 0.023487 7.5480e-06
17:77293639 A G 0.036668 -1.6268e-05
17:77294531 T C 0.084684 -2.4591e-05
17:77295045 G A 0.911915 7.9752e-06
17:77297123 T C 0.077153 3.2887e-05
17:77298153 C T 0.678751 9.5946e-05
17:77301600 A G 0.037359 -9.6794e-06
17:77301874 A G 0.036129 -8.0680e-06
17:77302088 G A 1.315618 -4.0853e-06
17:77302493 G A 0.829633 -2.5309e-05
17:77302633 C T 0.368320 1.0280e-05
17:77304085 A G 0.136753 -5.9772e-06
17:77304923 A G 0.373861 5.5508e-06
17:77308462 G A 1.170042 -3.7061e-06
17:77310453 T C 0.695860 -2.2454e-05
17:77310798 C T 0.047168 -8.5978e-06
17:77311233 T C 0.148325 4.1657e-05
17:77311479 A G 0.038061 2.1287e-05
17:77313760 A G 1.010442 1.1875e-06
17:77315270 T C 0.575595 1.8621e-05
17:77316661 G A 0.035237 -3.5934e-05
17:77317379 T C 0.482989 -3.4192e-06
17:77317764 A G 0.077958 -8.6287e-06
17:77318115 C A 0.045594 2.3896e-05
17:77319304 A G 0.133251 -8.1173e-06
17:77319902 T C 0.632728 -3.3116e-05
17:77320592 G T 0.940468 -1.8852e-05
17:77321133 C A 0.284747 -6.5743e-06
17:77321163 T G 0.107132 -1.7736e-05
17:77325299 G A 0.116051 2.2361e-07
17:77325326 G A 0.866314 -5.9776e-06
17:77325920 T C 1.966841 -8.0981e-06
17:77325976 T C 0.280335 2.3483e-05
17:77326567 C T 0.454864 6.4206e-05
17:77327398 A G 1.027872 -4.6307e-05
17:77329914 T C 0.555831 4.2581e-06
17:77331197 T C 0.213238 -2.5358e-05
17:77331894 A G 1.788281 -1.7895e-05
17:77342688 T C 0.027577 -1.5543e-05
17:77344082 G T 0.171237 -1.2889e-05
17:77344114 T C 0.040472 1.4316e-05
17:77344450 A G 0.059421 1.6481e-06
17:77345161 T G 0.398195 3.3928e-05
17:77345815 G A 0.216247 9.5079e-06
17:77346392 C T 0.500714 -4.0066e-05
17:77354853 C T 0.409867 2.4323e-06
17:77356694 T C 0.445908 -3.7253e-05
17:77359736 C T 0.046529 -1.6112e-05
17:77361698 A G 0.671487 -2.5535e-05
17:77361861 G C 0.240318 2.1741e-05
17:77363489 T C 1.743346 3.1436e-06
17:77364589 G C 0.254294 -4.4116e-05
17:77366789 A G 1.526918 -6.2755e-06
17:77367656 A C 0.394387 3.6496e-05
17:77368891 T C 0.208363 -4.5181e-06
17:77369046 G A 1.056163 5.7797e-06
17:77375622 C T 0.517764 -1.7607e-05
17:77375871 G T 0.508374 -9.9725e-06
17:77376923 T C 0.407127 -9.4613e-06
17:77379107 T C 0.542634 -1.4577e-06
17:77380874 G A 0.375172 5.1498e-06
17:77381689 T C 0.097044 3.3097e-05
17:77385143 G T 0.115022 -1.9719e-06
17:77387550 C T 0.473848 2.3346e-05
17:77388476 A G 0.136282 7.0467e-05
17:77388732 C A 0.022364 -1.8266e-05
17:77388758 A G 0.058584 7.0664e-06
17:77395117 G A 0.282698 -1.7547e-05
17:77396488 A C 0.155384 -2.2950e-06
17:77398062 C T 0.021724 -1.4006e-05
17:77400623 T C 0.256755 -9.3410e-06
17:77400800 T C 0.106012 -6.2446e-05
17:77401083 T C 0.047694 -2.8512e-05
17:77404094 T C 1.284153 -5.3229e-05
17:77404750 A G 0.034607 3.8369e-05
17:77407112 C T 0.308743 9.8033e-06
17:77407533 C T 0.101254 4.6929e-05
17:77407745 C T 0.278719 1.5256e-05
17:77408083 G T 0.463170 5.5942e-05
17:77409032 T C 0.035603 -9.4167e-06
17:77414089 G A 0.400840 3.1085e-05
17:77416885 A G 0.520676 -2.4464e-05
17:77416940 T C 0.677712 -1.4946e-05
17:77420088 A C 0.056250 -1.7792e-05
17:77420332 A G 0.487409 -5.0849e-05
17:77421347 C T 0.043053 -1.7606e-05
17:77423753 C T 0.285948 1.6364e-05
17:77425956 T C 0.056711 1.7124e-05
17:77430690 A C 0.076485 -4.0157e-05
17:77431097 T C 1.259952 -2.3535e-05
17:77433492 A C 0.086784 -6.7983e-06
17:77434484 T C 0.358686 -2.6312e-05
17:77434586 G A 0.727597 9.1394e-06
17:77435148 A G 0.029105 1.5053e-05
17:77435236 A G 0.047142 6.6759e-07
17:77435483 T C 0.107784 -1.0745e-05
17:77436072 T C 0.395481 1.6014e-05
17:77441235 T C 0.107920 -1.2326e-05
17:77447393 T C 0.259329 -4.7120e-05
17:77447608 C G 0.040570 -3.3577e-06
17:77448908 T C 0.043961 -1.4469e-05
17:77449007 A G 0.023617 -4.7789e-06
17:77449125 A G 0.467532 2.9959e-05
17:77453332 C A 1.185957 2.6773e-06
17:77454109 A G 0.236410 3.5079e-05
17:77454502 C T 0.337365 1.2332e-05
17:77456309 A C 0.846284 -8.3699e-06
17:77530752 C T 0.124361 2.8049e-05
17:77538517 G A 0.421458 2.7893e-05
17:77539767 C T 0.277466 1.4540e-05
17:77542288 G A 0.123958 -3.0956e-07
17:77543104 T C 0.044601 2.5564e-05
17:77543125 G A 0.041741 -3.3135e-05
17:77545900 A C 0.110001 7.4383e-06
17:77545994 C A 0.047658 1.5805e-05
17:77631598 A G 0.198778 4.9806e-06
17:77636329 C T 0.136552 -1.1219e-05
17:77640103 C T 1.960823 -6.2947e-06
17:77640137 T C 0.396578 -3.0215e-05
17:77644678 C T 0.438995 2.5535e-05
17:77651412 A G 0.092415 4.1335e-05
17:77653502 A G 0.088458 -4.1345e-05
17:77654711 T C 0.495157 7.0302e-06
17:77656099 T C 0.237909 8.3022e-06
17:77656285 A G 0.057117 -1.7896e-05
17:77657266 G A 0.117911 1.3601e-05
17:77665877 A G 0.257686 6.4113e-05
17:77672725 C A 0.727393 3.8682e-05
17:77675868 C A 0.395562 3.0108e-05
17:77676499 G A 0.066221 -2.6738e-05
17:77679869 T C 0.047477 1.3437e-05
17:77680325 G A 0.342100 2.4382e-05
17:77686881 T G 0.257595 8.0091e-06
17:77693719 G C 0.611176 3.3549e-05
17:77694150 C A 0.621569 8.9916e-05
17:77695464 C T 0.255206 3.3914e-05
17:77695987 T C 0.379369 2.9964e-07
17:77696468 G A 0.044273 9.4565e-06
17:77697222 A G 0.209275 2.1312e-05
17:77701565 C T 1.920283 -7.7875e-06
17:77704912 C T 0.738594 1.9935e-05
17:77706726 G A 0.138999 1.8006e-06
17:77707067 A G 0.131271 -1.2723e-07
17:77707120 G A 0.786421 1.6783e-05
17:77707901 C G 0.164677 1.1630e-05
17:77713444 A G 0.068328 1.8154e-05
17:77714437 G A 0.860277 -1.2462e-05
17:77715571 T C 0.154823 -1.8766e-05
17:77719200 T C 0.093003 -1.5394e-07
17:77720451 A G 0.076439 -8.5530e-06
17:77720967 G A 0.186479 -3.5847e-05
17:77721103 A T 0.578744 2.6283e-05
17:77726396 C G 0.121215 -3.6353e-06
17:77728252 G T 0.030680 5.8504e-06
17:77728272 A G 1.466308 -6.4515e-06
17:77730287 A G 0.088462 -1.6768e-05
17:77748395 T G 0.140148 2.6327e-05
17:77748961 G T 0.246147 2.5191e-05
17:77753191 T C 0.051073 -1.6724e-05
17:77753767 A G 0.527791 -1.4151e-06
17:77754569 T C 0.697369 -6.3429e-05
17:77754778 C T 1.215305 -1.5396e-04
17:77756364 G A 0.830493 4.0679e-05
17:77758691 A G 0.493437 1.0690e-05
17:77762944 G A 0.506634 7.8602e-06
17:77763360 T C 0.065157 1.7990e-05
17:77765853 A G 0.271760 4.0023e-05
17:77766621 A G 0.711514 2.0667e-05
17:77767625 A G 0.054968 4.2425e-06
17:77773876 C A 0.514759 1.9107e-05
17:77778712 A G 0.156799 -3.2081e-05
17:77781387 C T 1.029173 3.5743e-06
17:77783757 T C 0.165933 1.9606e-05
17:77785900 T C 0.076550 5.6648e-06
17:77791607 A G 0.129619 -4.2432e-05
17:77796437 G A 0.382267 -3.0702e-06
17:77801413 C A 0.175447 2.2204e-05
17:77804840 T C 0.165709 1.7126e-05
17:77804880 G T 0.863520 -2.9323e-06
17:77809666 A C 0.313518 1.7133e-05
17:77811854 A G 0.365646 1.8753e-05
17:77814106 T C 1.157770 -5.8359e-06
17:77814533 A G 0.271247 1.2685e-06
17:77815296 T C 0.113545 2.2018e-05
17:77829077 G A 1.095570 -2.8459e-06
17:77830767 T C 1.691556 -1.9366e-05
17:77831622 G C 0.087335 -7.8850e-05
17:77836218 T G 0.488906 3.8255e-06
17:77839595 C T 0.786772 4.6378e-06
17:77839795 G A 0.225150 -2.2627e-05
17:77840083 A C 0.050025 1.7546e-06
17:77846948 T G 0.032082 2.4420e-05
17:77847975 G A 0.917257 1.4908e-05
17:77852328 C T 0.062631 3.4547e-05
17:77852945 T C 0.071015 -1.1487e-05
17:77854454 C T 0.507907 1.3572e-05
17:77857106 A G 0.028859 -5.6325e-06
17:77857350 T C 0.414076 -1.0908e-05
17:77860198 G A 0.732359 3.2158e-05
17:77864159 T C 0.103948 -1.3738e-05
17:77865408 G A 1.483959 5.8749e-05
17:77866858 A G 0.036360 -1.1966e-05
17:77870811 C T 0.648464 1.6969e-05
17:77871715 G A 0.845103 2.7801e-05
17:77874150 T C 0.098121 -2.2831e-06
17:77876499 G A 0.028213 -1.5480e-05
17:77877849 A G 0.085726 -2.5150e-05
17:77878873 T C 0.049109 3.0974e-05
17:77879629 C A 0.147737 3.7680e-05
17:77881709 G C 0.722816 1.3526e-05
17:77883322 A G 0.022425 -1.1648e-05
17:77883344 C T 0.789180 6.2890e-06
17:77885211 A G 0.141606 5.9653e-05
17:77886363 T G 0.063823 1.0437e-06
17:77888965 A C 1.498773 3.3699e-05
17:77890817 A C 0.098472 -2.7513e-05
17:77890998 G T 0.482849 -2.1267e-07
17:77891806 C T 0.290930 -3.6705e-05
17:77892157 A G 0.122076 8.4392e-05
17:77892551 C A 0.048252 -3.3700e-05
17:77895915 G A 0.491756 2.3647e-06
17:77897479 C T 0.068513 4.4677e-06
17:77900735 T C 0.504895 -6.9085e-05
17:77901330 T G 0.279683 3.3549e-05
17:77903058 G A 0.681588 -1.4434e-05
17:77905149 G A 1.863036 -1.5173e-05
17:77906340 T C 0.022130 -1.5899e-05
17:77906799 T C 0.081496 9.6566e-06
17:77907037 C T 0.633848 -5.2743e-05
17:77908245 T C 0.280391 -2.4896e-05
17:77911717 G A 0.394410 3.2194e-07
17:77911746 T C 0.086793 -7.1106e-06
17:77912258 C T 0.165622 3.6306e-05
17:77912888 C T 0.388172 -1.4110e-05
17:77916893 A G 0.402067 1.6364e-05
17:77917233 T C 0.088400 -1.0618e-05
17:77917398 C T 0.222164 2.5184e-05
17:77917818 A C 0.203218 -1.8180e-05
17:77918907 T C 0.046980 -1.1997e-05
17:77919388 C T 1.820175 -9.8067e-06
17:77921593 T C 0.031988 -2.0770e-05
17:77923478 A G 0.331077 1.2351e-05
17:77924776 T C 0.724124 3.0966e-05
17:77926491 A G 0.621043 4.6824e-05
17:77927014 C T 0.067903 -3.9968e-06
17:77928017 G C 0.254742 4.1079e-05
17:77928519 T C 0.030530 -2.1634e-05
17:77929465 G T 0.240659 5.8424e-06
17:77931491 G A 0.860319 1.9542e-05
17:77933071 A C 0.218636 3.1404e-05
17:77933282 C T 0.060778 -2.4085e-06
17:77938658 A C 0.220398 -2.4240e-06
17:77939802 G T 0.090568 -6.7283e-05
17:77941310 C T 0.265551 3.5136e-05
17:77944555 G A 0.035331 -1.0343e-05
17:77945776 G A 1.633202 2.1495e-05
17:77950014 A G 0.648425 2.6958e-05
17:77951226 T C 0.077160 -3.1512e-05
17:77952751 C T 0.385322 -3.9826e-05
17:77953453 T C 1.058243 8.6971e-05
17:77955763 C T 0.385120 -1.4892e-05
17:77959370 T C 0.083424 1.5709e-05
17:77959738 A G 0.054582 7.9017e-06
17:77960505 T C 1.406420 -3.4611e-05
17:77961625 A G 0.073330 2.7487e-07
17:77962762 A G 1.466166 -3.4179e-05
17:77964239 T C 0.294302 -1.1395e-05
17:77969904 A G 0.663142 -2.7199e-05
17:77978778 T G 0.043893 -1.8393e-06
17:77979797 A G 0.429244 6.3462e-06
17:77984172 A G 0.031274 -4.4364e-05
17:77986130 A G 0.546987 -5.5228e-05
17:77987239 T C 0.023503 1.2568e-05
17:77989914 G A 0.493765 1.2453e-05
17:77990021 T C 0.691254 5.3191e-06
17:77990502 G A 1.422551 1.0328e-05
17:77991750 T C 0.188771 1.7207e-05
17:77993012 A G 0.057221 -1.8204e-06
17:78003406 C G 0.414791 3.2655e-05
17:78019942 A G 0.454893 1.5450e-05
17:78023722 T C 0.157306 -1.6005e-05
17:78025094 A G 0.168533 4.1841e-06
17:78026382 A G 0.030043 2.8168e-06
17:78030005 A G 0.469096 3.6437e-05
17:78031304 A G 1.979934 8.4562e-06
17:78039178 G A 0.207941 -1.1398e-05
17:78045361 T G 0.021302 3.7086e-06
17:78046184 A G 0.076748 1.9673e-06
17:78046218 A G 0.256193 -8.8734e-06
17:78053207 T C 0.063557 -3.8814e-05
17:78055757 T C 0.245050 -6.9059e-06
17:78055758 G T 1.035165 -1.8643e-05
17:78056420 G A 0.842123 -1.7179e-05
17:78059821 C T 0.050943 -2.7598e-07
17:78059889 A G 0.153463 1.3020e-05
17:78061353 A G 1.378002 -3.6852e-05
17:78063047 A G 0.079289 8.0275e-06
17:78063635 T C 0.041014 3.4206e-06
17:78063957 G A 0.620829 -1.0203e-05
17:78067779 G A 0.075219 6.2888e-06
17:78071052 C T 1.480408 -3.0723e-05
17:78073355 G A 0.536279 1.1291e-05
17:78073562 G A 0.880852 -1.1076e-05
17:78076592 C A 0.762766 -2.0560e-06
17:78077714 T C 0.913979 -2.1066e-05
17:78078656 A G 0.069565 -2.5773e-05
17:78079597 G A 1.453010 -2.4229e-05
17:78083626 G A 0.139921 -8.8909e-06
17:78084769 A G 0.566845 -6.1666e-06
17:78087041 A G 0.073852 -1.4693e-05
17:78090081 A G 0.549736 -1.7310e-05
17:78091513 A G 0.028528 -6.3588e-07
17:78098520 T C 0.556542 -1.8290e-05
17:78106877 T C 0.498296 -2.4971e-05
17:78110345 A G 0.133186 -2.8420e-05
17:78110917 A C 0.146659 2.7745e-05
17:78111114 T C 0.026483 3.8369e-05
17:78111877 C T 0.942646 -3.1879e-05
17:78114528 A G 1.106956 9.1931e-07
17:78115917 G A 0.381303 -1.6105e-05
17:78124667 C T 0.155533 4.4824e-05
17:78125580 T C 0.581178 2.6880e-05
17:78125736 A G 0.200923 5.0485e-05
17:78126704 T C 0.074589 2.9153e-05
17:78154360 C T 0.410662 -7.5150e-06
17:78155004 A G 0.179173 -1.8208e-05
17:78160212 G A 1.451744 -4.3719e-05
17:78161402 T C 0.694691 -8.8466e-06
17:78166326 A G 0.067072 1.2796e-05
17:78166385 T C 0.183607 -2.1889e-05
17:78167655 A G 0.548954 -4.1729e-06
17:78167818 T C 0.090335 -3.6551e-05
17:78168815 A G 0.041082 -1.3507e-05
17:78169374 T C 0.028171 -4.4558e-06
17:78171944 C G 0.743336 -1.3218e-05
17:78172292 A G 0.163969 -6.0965e-05
17:78176044 T C 0.031368 2.8249e-05
17:78176496 C G 1.029102 -1.1282e-05
17:78179566 T C 0.047282 2.3658e-06
17:78181007 T C 0.196139 1.2820e-05
17:78181427 T C 0.082898 2.7893e-05
17:78181647 T C 1.165725 -3.0971e-05
17:78183411 C T 1.326933 -1.2347e-05
17:78184393 T C 0.659604 8.1074e-06
17:78184679 T C 0.094528 1.8321e-05
17:78196228 T C 0.744755 2.7308e-05
17:78199168 G A 0.033607 4.8613e-06
17:78201554 C T 1.052800 5.2327e-05
17:78201686 T C 0.024474 1.2581e-05
17:78202623 G A 0.154745 -3.2497e-05
17:78203525 T G 0.101581 -4.9799e-06
17:78212206 T C 0.962436 3.8216e-07
17:78215566 G T 0.488377 2.8973e-05
17:78218217 T C 0.208590 -2.1147e-05
17:78222565 G A 1.616152 2.6705e-05
17:78223817 G A 1.787045 1.7861e-05
17:78224232 A G 0.674616 3.5977e-05
17:78226801 A C 0.075465 5.5111e-06
17:78227348 A G 0.048353 3.0239e-06
17:78228483 G A 1.949488 1.4655e-05
17:78231403 T C 0.806646 3.3488e-06
17:78235460 G A 1.073297 -5.3357e-06
17:78241577 G A 0.027995 -2.1256e-05
17:78243645 C G 0.087342 -7.7450e-06
17:78246462 C T 0.065098 1.0385e-05
17:78251484 G T 0.905735 -1.1217e-05
17:78251518 A G 0.044977 3.6689e-05
17:78255597 C A 0.044448 3.6579e-05
17:78262161 C T 0.358118 -3.7399e-06
17:78263486 C T 0.421019 -2.0901e-07
17:78265667 C T 0.125094 1.7052e-05
17:78266759 G A 0.652460 8.5188e-06
17:78269801 C T 0.043264 2.1156e-06
17:78272230 G C 0.032088 -1.9600e-05
17:78272294 T C 0.230700 3.4280e-06
17:78275482 A G 0.406066 2.6566e-05
17:78281770 C T 0.715698 2.6738e-05
17:78282148 C T 1.317419 -6.7019e-06
17:78284041 A G 0.067159 -9.7814e-05
17:78285371 C T 0.373611 3.2754e-05
17:78290310 A G 1.299629 -6.3080e-05
17:78292945 A G 0.342146 3.6469e-06
17:78293189 T A 0.292556 -7.7195e-06
17:78295367 C T 0.112020 1.1331e-05
17:78298926 A G 0.083535 7.8375e-06
17:78299208 G T 0.155128 3.0767e-05
17:78299319 C T 0.935346 2.8868e-05
17:78302532 A G 0.119751 2.8026e-06
17:78303760 C T 0.079276 1.2493e-05
17:78305871 A G 1.276337 -2.6160e-05
17:78306102 C G 0.937398 2.5050e-05
17:78306280 G A 1.355661 -2.2372e-05
17:78313562 T C 0.035714 4.2240e-06
17:78317340 A G 0.092357 1.5583e-05
17:78319136 A G 1.320444 -3.0217e-05
17:78321157 C T 0.079776 2.7406e-06
17:78322882 C T 0.303624 -1.3215e-04
17:78323500 C T 0.045081 -3.9993e-06
17:78324969 T C 0.129444 2.8884e-05
17:78327358 A G 1.415609 -7.5900e-06
17:78327745 T C 0.229061 -6.5001e-04
17:78330135 T C 0.052767 2.2999e-05
17:78332823 T C 0.089507 4.0861e-05
17:78334208 A G 0.060158 2.3261e-05
17:78337058 C G 0.186138 1.3117e-05
17:78337584 G A 0.154462 7.6636e-06
17:78337736 T C 0.040248 9.7611e-06
17:78346830 A G 0.093950 2.1817e-05
17:78346870 A C 0.160597 -8.5414e-05
17:78348494 G A 1.684889 2.7874e-05
17:78350110 A G 0.022078 1.7883e-05
17:78352524 T C 0.397068 4.5238e-05
17:78356830 T G 0.049353 3.7128e-05
17:78357478 G A 0.031884 1.2514e-05
17:78357600 G A 0.025022 -5.3355e-06
17:78363054 A G 0.208132 -1.7112e-04
17:78370148 A G 0.097261 1.3156e-05
17:78370420 G A 0.036055 2.3475e-05
17:78389478 A G 0.119281 9.0463e-06
17:78395734 A G 0.531919 6.8039e-06
17:78396004 G A 0.085677 2.1183e-05
17:78396272 C T 0.094804 2.3052e-05
17:78400309 G A 0.201592 9.7340e-06
17:78403190 T C 0.218892 -1.6486e-04
17:78405690 C T 1.600825 3.6913e-05
17:78406181 T C 0.038483 8.3609e-06
17:78407813 T C 0.175479 -4.8109e-05
17:78410749 C T 0.879249 -1.2921e-05
17:78410833 A G 0.168358 -3.6308e-06
17:78411073 T C 0.115486 -6.1122e-06
17:78412974 A T 0.171143 2.1691e-06
17:78414307 A G 1.509137 -4.4788e-05
17:78416793 G T 0.615951 -2.9317e-06
17:78417220 A G 1.105772 1.1093e-05
17:78422347 T C 0.074615 -1.1853e-05
17:78422438 T C 1.541962 -2.0870e-05
17:78423585 A G 0.073262 1.5169e-05
17:78425339 A G 0.052702 -5.2881e-05
17:78427033 T G 0.372783 1.4350e-05
17:78427410 G A 0.294244 7.6147e-06
17:78428524 T C 0.171445 -1.2695e-05
17:78429759 G A 1.093967 -2.9245e-05
17:78429925 G A 0.578033 -1.1723e-05
17:78430326 G A 0.909198 -1.2375e-05
17:78431533 G A 1.728844 -7.9410e-06
17:78438721 A G 0.383572 -1.9212e-05
17:78440867 A G 0.273782 -6.7041e-05
17:78442655 T C 0.105622 -1.8385e-05
17:78444679 C T 0.589650 -6.9309e-07
17:78446282 T C 0.913898 -2.5825e-05
17:78454756 C T 0.254067 -1.9619e-05
17:78456708 C A 1.568480 3.1486e-06
17:78461019 G A 0.118466 1.2614e-05
17:78466954 A C 0.217915 1.5854e-05
17:78475391 G A 0.478948 -3.4039e-05
17:78490871 A G 0.026846 1.8688e-05
17:78494969 T C 0.410973 4.4337e-06
17:78496495 C T 0.393936 -5.8663e-09
17:78501485 C T 0.387029 6.4798e-05
17:78516513 T C 0.054585 -1.9477e-05
17:78519519 C T 0.263162 -4.6331e-06
17:78532751 G A 1.912580 8.7421e-06
17:78533811 A G 0.982709 3.6220e-06
17:78539841 C A 0.033841 -1.6952e-06
17:78540203 T G 1.395527 3.8320e-08
17:78543076 T C 0.157883 -6.6868e-06
17:78551865 A G 0.066247 -1.6166e-05
17:78553337 G A 0.121780 -3.6350e-05
17:78558286 A G 0.474374 -9.9984e-06
17:78572949 A G 0.126775 -1.5430e-05
17:78574865 A G 0.055439 -1.7287e-05
17:78576479 T C 0.210566 -2.2663e-05
17:78605757 T C 0.082389 -5.7776e-06
17:78607819 T C 0.147821 -4.6661e-06
17:78609376 C T 0.066014 -1.5082e-05
17:78615361 T G 1.460394 -7.1965e-06
17:78617338 T C 0.038719 4.9671e-05
17:78620072 A G 0.569600 -2.7269e-05
17:78623600 C T 0.036847 -5.1409e-05
17:78624702 C T 0.180121 6.4306e-05
17:78625272 A G 0.027859 1.4082e-05
17:78628432 A G 0.212900 3.7980e-06
17:78642244 T C 0.224835 8.1458e-06
17:78658540 T C 0.054702 -1.3395e-05
17:78664053 A G 0.075095 -3.7072e-05
17:78665848 T C 0.054179 3.6690e-05
17:78674016 G T 0.169695 4.8137e-05
17:78676905 C T 0.382141 3.5875e-05
17:78678243 A G 0.430825 -4.7667e-05
17:78684090 T C 0.021283 -1.5044e-05
17:78686749 T C 0.155832 6.4426e-06
17:78708702 T C 0.048025 3.9142e-06
17:78709557 G A 0.477071 -9.9118e-06
17:78719099 A G 0.185132 8.6477e-07
17:78733901 T C 1.777742 -3.4951e-06
17:78737287 T C 1.778242 -4.4371e-06
17:78749799 C T 0.097589 8.5156e-06
17:78751151 A T 0.028336 -2.3033e-05
17:78751603 C A 0.487270 -1.4560e-05
17:78754499 C G 1.292196 1.2174e-05
17:78757801 G A 0.046753 -1.8528e-07
17:78760645 G A 0.169085 4.2006e-05
17:78761708 A C 1.172516 -4.0338e-06
17:78766464 A G 1.024857 2.0972e-06
17:78775815 A G 0.344768 4.2235e-05
17:78777941 T G 0.503181 1.6957e-05
17:78779665 C A 0.534756 -7.8902e-06
17:78786644 A G 0.085985 3.2311e-05
17:78790550 A G 0.107414 -1.6912e-05
17:78792701 A G 0.225513 -1.5897e-04
17:78794255 T G 0.199953 -6.0404e-06
17:78799864 T C 0.572547 -7.6151e-05
17:78801227 A C 0.389162 4.0562e-05
17:78804359 A G 0.022795 3.5742e-05
17:78806000 A G 0.453458 1.6885e-05
17:78810608 T C 0.024899 4.9426e-05
17:78811073 A G 0.193721 4.6879e-08
17:78811244 C T 1.732158 -1.1064e-05
17:78811497 A G 0.201141 1.5050e-05
17:78816846 A G 0.058191 2.5767e-05
17:78817978 C T 0.149590 3.5394e-05
17:78818663 T C 0.068480 -7.0654e-07
17:78818819 C A 0.103419 -2.2182e-05
17:78819860 C T 0.131745 2.5671e-05
17:78819890 T G 1.260120 -2.0840e-05
17:78827002 A G 0.264113 1.3402e-05
17:78827124 C T 1.786519 -2.9369e-06
17:78829125 T C 0.026960 1.4819e-05
17:78829856 T C 0.420601 -4.8036e-05
17:78830079 C T 0.504810 -6.2026e-05
17:78831135 T C 0.063427 5.5991e-06
17:78834207 T C 0.375266 2.9975e-05
17:78837010 T C 0.134780 5.6442e-06
17:78840742 A G 0.078500 -5.8557e-06
17:78841978 A G 0.128080 3.1447e-05
17:78851527 G A 0.530576 -9.0885e-05
17:78852588 C A 0.474481 1.3141e-05
17:78854496 T C 0.518183 -6.7058e-05
17:78854874 A G 0.138454 4.6585e-05
17:78856702 T C 0.028271 -3.1019e-06
17:78859800 C T 0.110780 7.6029e-06
17:78860413 A G 0.060155 9.3211e-05
17:78864016 A G 0.920558 -8.9535e-06
17:78865313 A G 0.081314 -2.2730e-05
17:78870600 A G 0.023636 3.7406e-06
17:78872102 C T 1.569422 5.9703e-06
17:78873750 T C 1.553378 3.2912e-06
17:78877735 A G 0.853019 -3.0316e-05
17:78877789 G A 1.765651 1.3074e-05
17:78883510 G A 0.647351 -3.0512e-05
17:78884949 A C 1.697437 1.9583e-05
17:78886505 A C 0.028865 6.3465e-06
17:78890527 T C 0.055805 -4.1102e-05
17:78891923 G A 1.738834 1.1191e-05
17:78899458 A G 0.427556 3.0761e-05
17:78901980 C T 1.743177 1.4315e-05
17:78902944 T C 0.107768 1.7559e-06
17:78905799 C A 0.038583 2.0609e-05
17:78909842 T C 0.104863 -2.6351e-06
17:78910499 A C 0.708788 -4.0460e-05
17:78914245 T G 0.695535 -3.7368e-05
17:78914553 C T 0.025658 2.1015e-05
17:78916179 A G 0.030491 -1.2991e-05
17:78921793 A G 0.813430 -1.6057e-05
17:78924005 A G 0.067156 5.3730e-06
17:78925649 A G 0.049145 -3.6627e-06
17:78931702 A G 0.037665 -1.5462e-05
17:78934088 A G 0.042738 -4.8975e-06
17:78937745 A G 0.055173 1.4827e-05
17:78943907 C T 1.670351 -1.5215e-05
17:78951177 T C 0.497118 2.0232e-06
17:78953885 C T 1.841448 -2.9975e-06
17:78955700 G A 1.342266 -2.8576e-06
17:78957507 T C 0.332168 -1.7414e-05
17:78958258 C T 0.065095 2.8799e-05
17:78958857 A G 0.034338 2.6211e-05
17:78966915 T C 1.195139 -1.5614e-05
17:78972420 T C 0.144455 4.3637e-06
17:78973901 G C 0.881008 -3.3807e-05
17:78974431 A C 0.264963 -1.9895e-07
17:78983469 T C 0.172262 1.9656e-05
17:78983575 T C 0.419568 -4.3629e-05
17:78989032 T C 0.265164 7.3676e-06
17:78992409 T G 1.447586 -4.0037e-05
17:78993483 A G 0.355626 4.9221e-05
17:78995570 A G 0.056974 8.5371e-06
17:78995594 A G 0.139314 1.3203e-05
17:78997720 T C 1.693915 -5.3190e-06
17:79000496 T C 0.196843 -1.6718e-05
17:79004377 A G 0.134562 -2.8098e-05
17:79006850 C T 1.358966 7.9273e-06
17:79009973 G A 0.113205 -2.4735e-05
17:79017009 C T 0.116532 -1.2460e-05
17:79018170 G A 0.254424 -1.7731e-05
17:79018754 C T 1.821337 3.9782e-05
17:79019156 A G 0.200079 4.2219e-06
17:79019309 A G 1.566134 4.5057e-05
17:79028991 T C 0.135250 1.1217e-05
17:79029954 A G 0.145410 -6.5409e-06
17:79031334 G C 0.097991 -2.1649e-05
17:79031391 A G 0.025327 1.5777e-05
17:79032665 A G 0.338368 -2.9772e-05
17:79033964 G C 0.773974 3.5775e-05
17:79034962 T C 0.198641 -2.9102e-05
17:79035646 T C 0.043653 -4.1684e-06
17:79036337 G C 0.357320 4.5028e-05
17:79036782 T C 0.037911 -5.4569e-06
17:79037201 A G 0.106937 5.3999e-06
17:79037997 G A 1.084518 -1.3227e-04
17:79038136 G C 0.091539 -2.0706e-05
17:79043700 G A 0.025859 -2.2285e-05
17:79047113 T G 1.919091 -3.0413e-06
17:79047806 A G 0.366366 -3.7886e-05
17:79053551 T C 0.080461 3.3841e-05
17:79053862 T C 0.039748 2.2010e-06
17:79055352 A G 0.029754 4.2595e-05
17:79057214 A G 0.503525 1.4771e-05
17:79060180 T C 0.512600 4.9902e-05
17:79062540 T C 0.040540 1.5335e-05
17:79062962 T C 0.498844 -4.1126e-05
17:79063246 T C 0.080581 3.4511e-05
17:79068756 A G 0.363344 -2.5000e-05
17:79076230 T G 1.441442 -3.9311e-05
17:79078610 G A 0.298188 3.2532e-05
17:79081108 T C 0.038288 -1.3015e-05
17:79088275 T G 0.032192 -3.1302e-05
17:79089590 G A 0.322151 3.9476e-05
17:79092714 A G 0.089387 2.6325e-05
17:79097769 G T 0.284315 2.7151e-05
17:79098046 T G 0.080237 -1.4019e-05
17:79100010 C T 1.078052 -7.4725e-06
17:79101912 A G 0.569431 3.9916e-05
17:79107632 A G 0.044711 -3.6643e-06
17:79113322 C T 1.641901 2.4522e-05
17:79114240 T C 0.376035 4.4257e-05
17:79118401 A G 0.039252 -1.7775e-05
17:79120827 C A 0.027158 1.9668e-06
17:79122665 A G 0.093801 -1.4319e-05
17:79125165 G T 0.835943 -1.1952e-05
17:79125723 C T 0.700290 -2.2894e-05
17:79131434 G A 1.606934 -3.6322e-06
17:79131913 T G 0.169666 2.8895e-06
17:79133136 T C 0.054257 -2.3475e-05
17:79145244 T G 0.583548 -3.6106e-06
17:79147409 T C 0.040255 1.2608e-05
17:79154638 C T 1.698758 1.2612e-05
17:79156717 A G 0.038927 8.2057e-06
17:79158040 C T 0.870540 -1.1369e-05
17:79165857 A G 0.031140 -9.8994e-07
17:79169670 T C 0.041907 7.4127e-06
17:79170578 T C 0.099170 2.7348e-05
17:79171158 G A 0.930770 -5.9667e-06
17:79173184 C T 1.946334 -3.5012e-06
17:79174864 C A 1.945376 -1.5768e-06
17:79185328 T C 0.029456 -1.4640e-05
17:79190562 G A 1.885078 -3.1500e-06
17:79191726 T C 0.974063 -2.7976e-05
17:79192304 G A 0.410737 1.1738e-04
17:79193730 T C 0.040842 7.1519e-06
17:79202956 C T 0.931695 2.5575e-05
17:79203510 T C 0.030436 1.0555e-05
17:79207455 A C 0.025528 8.6126e-06
17:79211974 T C 0.027388 2.7129e-06
17:79213562 C T 0.873517 1.6363e-05
17:79214722 G A 0.027317 6.2517e-06
17:79222834 T C 1.254567 -1.3226e-06
17:79225092 G C 0.072414 4.9752e-07
17:79225330 A C 0.085193 -4.1187e-05
17:79226005 A G 0.036480 -8.2444e-06
17:79244503 C T 0.049307 1.0325e-05
17:79247798 A G 0.046318 -7.1024e-07
17:79248671 T C 0.050985 1.6883e-05
17:79254903 C T 0.219888 -4.2328e-05
17:79260671 A G 0.183577 -1.9410e-04
17:79261809 A C 0.959463 8.5699e-06
17:79262451 C T 0.247919 -4.3180e-05
17:79264862 T C 0.167871 3.6675e-05
17:79268733 C T 0.238049 7.6954e-06
17:79271930 C A 0.024587 -4.6892e-06
17:79272784 T C 0.089513 5.6053e-06
17:79281090 A G 0.034143 2.7874e-06
17:79284738 G A 0.100997 1.5619e-05
17:79290694 C T 0.363597 1.8439e-05
17:79293970 A G 0.124955 -2.6245e-05
17:79297670 C T 0.143420 -2.6948e-05
17:79304507 G A 0.475737 5.4105e-05
17:79306212 T C 0.033958 -1.8076e-05
17:79307794 T C 0.107969 -2.3665e-05
17:79313831 G A 0.060561 1.3308e-05
17:79317035 G A 0.183749 2.6070e-05
17:79323500 T C 0.055296 1.7878e-05
17:79323542 G T 0.250922 -3.7123e-05
17:79327091 G A 1.721479 4.2885e-05
17:79329094 C T 0.376428 6.6824e-07
17:79332221 C T 0.076020 1.9553e-07
17:79333703 A G 1.777187 3.6226e-05
17:79335335 T C 0.050408 4.0457e-06
17:79337431 A G 0.100565 -2.0035e-06
17:79337925 A G 1.020170 -1.0485e-05
17:79339602 C T 0.075657 3.9387e-06
17:79341146 T C 0.025363 3.4415e-05
17:79344460 C T 1.386192 -3.5618e-05
17:79345800 T G 0.032234 2.9797e-05
17:79347370 T C 0.041212 -1.9056e-05
17:79347788 G A 0.398435 5.9038e-06
17:79354342 C T 0.740908 -1.9613e-05
17:79363127 C T 1.885886 -9.8695e-06
17:79366663 T C 0.711933 -1.8743e-05
17:79368631 A G 0.401171 -1.4688e-05
17:79369165 T C 0.227854 -3.5601e-05
17:79382416 T C 0.530108 2.6462e-05
17:79383411 G A 0.142248 -1.2497e-05
17:79384819 G A 0.518676 -7.8397e-06
17:79387495 T G 0.023289 1.2895e-05
17:79389486 A G 1.557292 -9.5454e-06
17:79391999 T C 0.084083 -1.8715e-05
17:79392338 T C 0.309402 3.9695e-06
17:79392745 T C 0.025347 -3.4156e-05
17:79402603 T C 0.325280 -1.8244e-05
17:79403664 C A 0.330474 -2.0418e-05
17:79406437 A G 0.146698 -5.4470e-06
17:79406783 A G 0.508121 -7.3632e-06
17:79406838 C T 0.031812 3.1557e-05
17:79406982 G T 1.224403 -2.0390e-05
17:79409189 A G 0.710972 1.9474e-05
17:79411512 A C 0.068614 3.2657e-05
17:79412465 A C 0.177332 -2.0190e-05
17:79413170 G A 0.418546 1.8803e-06
17:79415652 A G 0.182325 -4.3072e-06
17:79416213 T C 0.173321 -9.9837e-06
17:79418260 G A 1.611952 2.3299e-06
17:79420224 G C 0.780647 1.1420e-05
17:79427389 A G 0.020598 2.0979e-06
17:79429408 G C 0.175813 3.2347e-06
17:79430737 A G 0.048954 -1.0519e-05
17:79432003 A G 0.069558 -1.9557e-06
17:79432202 C T 1.304942 2.8847e-06
17:79438547 T C 1.658727 1.4495e-05
17:79446592 G A 0.302375 8.7245e-06
17:79446628 T C 0.026551 1.5459e-06
17:79457543 G A 0.436064 3.8488e-05
17:79461486 A G 1.524749 4.1228e-05
17:79461885 T G 0.160373 -2.6738e-05
17:79467404 A G 0.071658 -3.3969e-05
17:79467455 A G 0.024857 7.0046e-06
17:79471895 T C 1.656793 1.5708e-05
17:79476101 G A 0.364532 -5.4302e-06
17:79478870 A C 0.430179 3.2362e-05
17:79478916 T G 0.847485 1.1078e-05
17:79483206 A G 0.034480 -2.2483e-05
17:79484154 A G 0.034415 5.5937e-06
17:79487587 T C 0.020338 1.8455e-05
17:79488775 T C 0.779832 2.2722e-06
17:79503472 G A 0.375983 -1.7084e-05
17:79505189 T G 0.799486 -5.0398e-05
17:79505624 T C 0.159639 1.3410e-06
17:79506626 A G 0.020553 1.6086e-05
17:79506670 A C 0.054699 1.0126e-05
17:79508400 C T 1.809954 4.3818e-06
17:79512647 T C 0.165284 -1.9530e-05
17:79514129 A G 1.330652 3.6513e-06
17:79517183 T C 0.214387 -1.0975e-05
17:79518110 C T 0.041241 -6.6275e-06
17:79518598 G A 0.068646 -1.0808e-05
17:79521295 A G 0.273918 1.1612e-05
17:79523741 A G 0.240646 1.2602e-05
17:79524790 A T 1.291212 9.1974e-06
17:79524903 C T 0.089374 1.4006e-05
17:79524971 A G 0.159552 1.2327e-05
17:79525660 G A 0.330587 2.1394e-06
17:79525828 T C 0.045166 2.7293e-05
17:79525862 G A 1.644270 -2.6575e-06
17:79532109 G C 0.452780 -1.9009e-05
17:79544372 T C 0.057610 9.1866e-06
17:79557043 A C 0.719126 -5.0623e-05
17:79560408 C T 1.473060 -3.7940e-05
17:79564304 T G 0.220969 -5.4091e-05
17:79567971 A G 0.023811 -9.3672e-06
17:79571637 G C 0.197856 1.3879e-05
17:79577127 G T 1.015609 -9.7548e-06
17:79580638 C G 0.084544 1.7847e-05
17:79581648 T C 0.034133 6.3090e-06
17:79588342 C T 0.085073 1.8109e-05
17:79596811 T C 0.900418 -3.4665e-07
17:79599226 A G 0.300505 3.9189e-05
17:79607787 T A 0.058152 -2.1329e-05
17:79612161 T C 0.681286 3.0557e-05
17:79612541 A G 0.199570 -3.1529e-05
17:79612633 C T 0.085196 1.6607e-05
17:79614134 C T 0.073722 1.8941e-05
17:79617222 T C 0.028557 -1.2314e-05
17:79617871 G A 0.753652 4.1891e-05
17:79619988 T C 0.196898 1.7543e-05
17:79622899 C T 0.561288 2.2123e-07
17:79623591 T C 0.048337 1.0565e-05
17:79630163 C T 0.104542 1.4787e-05
17:79630238 G A 0.718058 1.9753e-05
17:79634162 G T 0.322216 -3.4520e-05
17:79636596 T C 0.060976 -1.5280e-05
17:79637367 G C 0.430916 -1.5430e-05
17:79638805 T C 0.333204 -2.4869e-05
17:79639708 T C 0.097002 1.0416e-05
17:79648574 T C 0.031397 4.7971e-06
17:79650828 G T 0.456928 -2.4449e-05
17:79651755 G A 0.047616 2.8262e-05
17:79654783 G A 0.169043 1.6311e-05
17:79656749 T C 0.022964 2.8261e-05
17:79664840 A G 0.026389 -1.5109e-05
17:79671332 C T 0.022273 2.8367e-05
17:79671714 C T 0.122812 -3.7053e-06
17:79672605 A G 0.276759 -3.8990e-05
17:79673088 A G 0.324836 -2.0973e-05
17:79676166 C T 0.445480 -2.4328e-05
17:79680353 T C 0.119865 -1.9806e-06
17:79682214 A G 0.333898 2.8042e-05
17:79682558 C T 0.801794 5.7145e-06
17:79686552 C G 1.155456 7.1499e-06
17:79690937 C T 0.089426 -1.7575e-05
17:79693217 C T 0.060512 2.3067e-05
17:79693829 T C 1.003691 3.7906e-05
17:79694628 C T 1.810613 1.9460e-05
17:79695687 T G 0.066452 2.0130e-05
17:79697171 C T 0.021010 3.5490e-06
17:79697383 A G 0.415794 4.7290e-05
17:79698099 C T 1.269105 -1.7390e-05
17:79702205 C T 0.145458 -3.0970e-05
17:79774811 C T 0.327342 2.0077e-05
17:79798935 C T 0.401359 1.3456e-05
17:79809146 A G 0.350582 -6.1654e-05
17:79810463 G A 0.408383 1.9380e-05
17:79816926 T C 0.933146 2.9132e-06
17:79818260 T G 0.405508 1.7176e-05
17:79832479 A G 0.043374 -2.5182e-05
17:79898737 C T 0.024081 4.5932e-08
17:79901665 G T 1.220898 -2.1200e-06
17:79912164 A G 0.099936 -4.2133e-05
17:79917188 G C 0.100660 -4.7479e-05
17:79921278 G C 1.209943 -1.7283e-05
17:79930426 A C 0.044906 -2.3968e-05
17:79934194 A C 0.609167 -3.0622e-05
17:79945390 T C 0.057143 -3.6813e-05
17:79949231 C T 1.327371 -2.4553e-05
17:79958567 T C 0.044156 -2.9047e-05
17:79959703 G C 1.447771 2.5624e-05
17:79975835 G C 1.159993 1.1587e-06
17:79977600 T C 0.047675 5.7467e-05
17:79979504 C T 1.386117 -3.3479e-06
17:79986156 T C 0.218363 -2.5490e-06
17:79990481 A G 0.064566 -2.9772e-05
17:79992815 G A 0.268449 1.1558e-05
17:79993388 T C 0.244664 9.3199e-06
17:79997489 T C 0.245076 9.8463e-06
17:79998444 T C 0.065400 -7.3438e-06
17:80004019 G A 0.357417 -3.7169e-06
17:80005032 A G 0.610725 2.9974e-05
17:80006957 C A 1.405465 1.1076e-06
17:80008392 T G 1.308016 1.1649e-05
17:80011434 C T 1.100218 1.3330e-05
17:80012769 A G 0.160824 -1.3755e-05
17:80013235 G A 1.906494 4.4029e-06
17:80013918 T C 0.066202 3.9491e-05
17:80017898 A G 0.027833 9.5587e-06
17:80019207 C G 0.125480 -1.1818e-05
17:80020812 T C 0.099186 6.1241e-06
17:80030805 C T 0.042235 1.0321e-05
17:80031680 A G 0.126302 1.2444e-05
17:80035818 C T 0.403907 2.3274e-05
17:80038952 G T 1.496215 -3.1487e-06
17:80039481 A G 1.085424 -2.0530e-05
17:80041398 A G 0.023558 7.1333e-06
17:80042792 T C 0.058516 -4.0462e-06
17:80043739 G A 0.685466 -4.5050e-05
17:80044078 A G 0.428991 1.9918e-05
17:80059596 C T 1.114970 -4.6417e-06
17:80059690 A G 0.100987 1.8457e-05
17:80067349 A G 0.066588 4.3455e-06
17:80068248 T C 0.044539 1.4644e-06
17:80070674 T C 0.089864 8.8170e-06
17:80071049 G A 1.169682 -4.6648e-06
17:80071450 A G 0.464049 4.6457e-06
17:80079599 T C 0.048814 -5.5389e-06
17:80084429 C T 0.405913 9.0740e-06
17:80092131 C T 1.535714 -7.4319e-06
17:80093273 A G 0.085713 -1.0958e-05
17:80095428 T G 0.672224 -1.9438e-05
17:80103805 T C 0.026376 -2.0297e-06
17:80114342 A G 0.063433 -8.7070e-06
17:80135725 C T 1.483576 -8.0852e-06
17:80136105 A G 0.034591 8.7471e-06
17:80141493 T C 0.471657 9.4511e-06
17:80142322 A G 0.026064 -2.9709e-06
17:80144334 A G 0.414959 -6.4731e-06
17:80146185 C T 0.053923 5.4321e-06
17:80159665 A G 0.462212 6.3219e-06
17:80161489 T C 0.021224 3.5717e-05
17:80165908 C G 0.808412 5.8754e-06
17:80167917 G A 1.968087 -3.0342e-06
17:80171381 T C 0.115392 -8.5355e-06
17:80176641 T C 1.333207 1.8114e-05
17:80191161 C T 1.397692 1.6804e-05
17:80191189 G T 0.487530 1.4213e-05
17:80200881 T C 0.117661 -6.0918e-06
17:80205713 G A 1.964510 9.4110e-06
17:80206871 A G 0.053715 1.2330e-05
17:80208097 A G 0.023162 6.6002e-06
17:80215717 T C 0.054715 -1.6799e-05
17:80219895 C T 0.037583 7.3034e-06
17:80225545 C T 1.731187 7.0346e-05
17:80228379 G A 1.964448 1.0013e-05
17:80230357 A G 0.063703 3.6179e-05
17:80235063 T C 0.109670 -2.7509e-05
17:80236053 A G 0.084765 1.3415e-05
17:80244003 C A 0.081460 -5.5319e-07
17:80254672 G A 0.075965 -9.6265e-06
17:80255037 G A 0.092561 -3.6347e-07
17:80257460 C A 1.961790 2.4544e-05
17:80258752 T C 0.543939 9.8176e-06
17:80259656 C T 0.092821 -4.3126e-06
17:80268172 A G 0.116162 -3.5622e-05
17:80269037 T C 0.031111 -2.8874e-05
17:80269470 T C 0.390548 -6.6752e-06
17:80269670 T C 0.040803 1.2946e-05
17:80273234 T C 0.040641 8.9157e-06
17:80282028 A G 0.094145 -3.3357e-06
17:80285076 C T 0.097673 1.8995e-05
17:80285990 A C 0.086423 1.7378e-05
17:80289284 G A 0.997397 -1.3065e-05
17:80293915 A G 0.042764 2.5625e-05
17:80294859 A C 0.074599 1.9048e-05
17:80303610 G A 0.577296 2.5180e-06
17:80307845 T C 0.097326 1.4576e-05
17:80309791 T C 0.086459 1.0300e-05
17:80320077 G C 0.086699 1.1060e-05
17:80320855 A G 0.029070 -1.0147e-05
17:80336569 T C 0.537379 -1.0884e-05
17:80337369 A G 0.128840 -2.4359e-05
17:80342514 G A 1.107778 -1.8211e-05
17:80347189 C T 0.091084 -2.2358e-05
17:80349932 A G 0.713338 -2.0683e-05
17:80350331 A G 0.390418 8.4591e-06
17:80352300 T C 0.035996 -1.2300e-05
17:80352303 A G 0.709213 -1.8055e-05
17:80354688 A G 0.061947 1.9067e-05
17:80361038 G A 0.708453 -4.0995e-06
17:80367353 A G 0.591542 -2.1846e-05
17:80373377 T G 0.157906 -3.2658e-06
17:80377406 C T 0.596119 1.8580e-06
17:80377452 C T 0.031822 1.0383e-06
17:80379332 G T 0.487896 -1.7504e-05
17:80385268 C T 1.091159 -3.3043e-06
17:80385706 A G 0.224624 -8.5331e-06
17:80385765 T G 0.762266 -1.3398e-05
17:80388013 A G 0.510682 -7.2349e-06
17:80391684 G A 0.661996 -1.7770e-05
17:80401946 G A 0.208414 -4.0588e-05
17:80404555 A G 0.033072 -1.3502e-05
17:80405310 T C 0.069733 4.3640e-06
17:80406103 T C 0.069964 -1.2860e-05
17:80408815 T C 0.257550 -2.3599e-05
17:80417205 T G 0.063904 3.5390e-06
17:80420966 A G 0.081743 -1.7262e-05
17:80421139 G A 0.440786 -3.6227e-06
17:80426635 C T 0.150132 -5.4679e-06
17:80427340 C G 0.697927 -2.1387e-05
17:80429853 A G 0.208382 -4.0843e-05
17:80433518 A G 0.033322 -1.0386e-05
17:80435812 C T 0.068769 -1.6337e-05
17:80436297 A G 0.165592 1.2895e-05
17:80437415 G A 0.034766 -1.8766e-05
17:80448030 T G 0.022065 2.4802e-06
17:80454110 G A 0.031900 1.1975e-05
17:80454770 T C 0.706207 -1.7028e-05
17:80456561 G T 0.052524 2.5189e-05
17:80457197 T C 0.037564 1.3483e-05
17:80459681 G A 0.743564 2.7465e-07
17:80464705 T C 0.131891 1.8766e-05
17:80476993 C G 0.141732 -1.8961e-05
17:80479982 A G 0.196210 3.1146e-05
17:80481781 T C 0.202118 3.2632e-05
17:80486673 T C 0.122588 4.0264e-05
17:80486920 A G 0.087433 -1.5435e-05
17:80498755 G A 0.213767 -1.8105e-05
17:80502362 C T 0.374513 -5.3176e-06
17:80503161 A G 0.481278 8.0621e-06
17:80505809 A G 0.891505 1.5772e-05
17:80506440 C T 0.119911 -3.1417e-05
17:80508790 T C 1.264655 1.1104e-05
17:80510765 C G 0.062943 4.1558e-06
17:80512190 A G 0.115298 -1.6849e-05
17:80513963 T C 0.073021 -1.3945e-06
17:80516236 A G 0.151651 -5.4192e-06
17:80516326 T C 0.088056 9.1434e-06
17:80524455 T C 0.122309 7.1262e-06
17:80530429 C T 1.270744 1.8019e-05
17:80530443 C T 0.204779 3.3678e-05
17:80531364 T C 0.035973 3.7642e-06
17:80535582 A G 0.180098 2.2782e-05
17:80536366 A C 0.054770 -3.2498e-05
17:80541103 T C 0.732684 1.4453e-05
17:80544855 C T 1.201365 -9.4549e-06
17:80544930 C T 0.286730 1.1376e-05
17:80545076 G A 0.072174 -5.3504e-06
17:80545156 G A 1.975423 2.6798e-05
17:80545238 G A 0.588481 -1.3530e-05
17:80546400 T C 0.587271 -2.2884e-05
17:80552569 A G 0.306390 7.1704e-05
17:80553009 T C 0.086771 -8.8937e-05
17:80553085 A G 1.453750 -4.1755e-05
17:80555865 C T 0.317922 6.2657e-05
17:80556270 T C 0.119420 -7.9021e-05
17:80556833 A G 0.081649 -2.5589e-05
17:80559272 T C 0.069162 1.3388e-06
17:80561616 T C 1.637584 -6.4227e-06
17:80561753 A G 0.482219 3.1304e-07
17:80562220 T C 0.317724 7.2444e-05
17:80563431 T C 0.032799 8.2224e-06
17:80569925 C A 0.070688 1.0798e-05
17:80569978 G C 0.165787 1.5976e-05
17:80571060 G A 0.670302 -5.4941e-06
17:80573379 G A 0.046821 1.9696e-05
17:80573681 G A 0.152207 7.5855e-06
17:80574532 G A 0.515369 5.8640e-05
17:80576672 G A 1.564306 5.1239e-06
17:80580843 C T 0.471998 5.5192e-05
17:80584051 T C 0.075521 5.1625e-05
17:80588575 A C 0.757079 -4.0062e-05
17:80588763 G T 0.121248 -5.7997e-05
17:80590382 C T 0.486293 5.6040e-05
17:80590388 G A 0.141417 -8.1422e-06
17:80590530 C A 0.228334 -6.9517e-06
17:80608149 A G 0.212868 1.0124e-05
17:80609934 A G 0.792770 4.3927e-05
17:80610696 T C 0.044607 -1.0776e-05
17:80611005 A G 1.430199 2.3655e-05
17:80613020 A G 0.068237 -4.0698e-05
17:80618760 T C 0.148019 -7.6864e-06
17:80620739 A G 0.044692 3.2611e-05
17:80624957 G A 0.484758 1.2407e-05
17:80627639 A G 0.637389 1.6495e-05
17:80627972 A G 0.268342 -4.5344e-06
17:80631521 T A 0.448956 1.5709e-05
17:80633526 G A 1.778651 1.0968e-05
17:80633594 C T 1.156264 -4.5839e-05
17:80636382 C T 1.334573 -3.9399e-05
17:80636719 G A 0.034104 8.7931e-06
17:80639748 A C 0.311009 4.4299e-05
17:80651648 A C 0.023854 3.5795e-06
17:80661316 T C 1.527911 -4.3145e-06
17:80662614 T C 1.614688 5.9210e-06
17:80666076 G A 1.718775 2.0464e-05
17:80667525 C T 0.680773 -3.2551e-06
17:80667893 T C 0.023185 -1.7208e-05
17:80667919 T C 0.449690 1.4384e-05
17:80680449 T G 0.773000 -1.1380e-05
17:80681072 C T 1.198739 -3.3047e-05
17:80681175 G A 1.785597 -6.0496e-07
17:80684784 A G 0.037142 -1.6515e-05
17:80685533 T C 0.624140 2.4993e-06
17:80690632 T C 1.098284 2.0605e-06
17:80691134 T C 0.039025 -3.9974e-06
17:80699238 G A 0.021611 -9.6988e-06
17:80703435 A G 0.222099 5.1173e-06
17:80703621 G T 0.043338 1.2375e-05
17:80704231 A G 0.191549 5.6050e-06
17:80708024 T C 1.243375 4.0931e-06
17:80721000 G A 0.799995 3.5249e-06
17:80731098 A G 0.213290 3.8295e-05
17:80734906 G T 0.851997 1.4942e-05
17:80737551 C T 0.049330 6.1262e-06
17:80744373 T C 0.085209 1.7437e-05
17:80746367 C G 0.064472 -3.9328e-05
17:80752787 G T 0.839215 6.7192e-06
17:80754807 C G 0.059519 -2.4468e-05
17:80755271 T C 0.035308 -1.0296e-05
17:80763292 T C 0.059645 1.1235e-05
17:80764011 A G 0.142414 -1.5830e-05
17:80778400 C A 0.054205 1.1472e-05
17:80779610 T C 0.112877 1.9003e-05
17:80780030 G A 0.142794 1.6611e-05
17:80780486 G A 1.133498 1.1827e-05
17:80784286 T C 0.022961 -1.9814e-05
17:80784976 G A 0.051304 -1.6393e-06
17:80789269 A G 0.043770 1.9114e-05
17:80789468 A G 0.216665 7.1651e-05
17:80789628 C T 0.354645 1.9081e-05
17:80790442 G T 1.676865 -1.0754e-05
17:80791139 T C 0.042228 -1.7026e-05
17:80811681 A G 0.057312 -2.2249e-05
17:80812436 G A 0.131485 -2.9603e-05
17:80813621 T C 0.099874 -3.4981e-05
17:80828203 T C 0.105979 2.2549e-07
17:80837899 T C 0.032796 1.8053e-05
17:80838723 T C 0.044520 -1.7579e-05
17:80842024 C A 0.042592 1.4730e-05
17:80849805 A G 0.080302 -2.0910e-05
17:80858308 T C 0.278083 8.2425e-06
17:80860251 T G 0.529115 7.6438e-06
17:80863857 C T 0.850773 2.0107e-05
17:80865050 T G 0.032614 -1.5538e-05
17:80867153 G A 0.185064 -9.4185e-06
17:80874102 C A 0.829782 2.7909e-05
17:80878946 A G 0.029073 3.0442e-05
17:80886864 T C 0.047045 -2.6649e-05
17:80887244 C T 0.500954 8.9396e-06
17:80893271 T C 0.312693 2.7683e-05
17:80893588 T C 0.226760 6.6521e-05
17:80893992 G C 0.811814 -1.0485e-05
17:80894178 T C 0.050820 2.8575e-05
17:80895745 C T 1.434885 8.9148e-06
17:80895933 G A 1.633368 -5.4274e-06
17:80896162 A G 0.186041 3.8555e-06
17:80899281 A G 0.966458 -3.7723e-05
17:80901186 A G 0.043926 1.6549e-05
17:80902741 G A 1.340662 -5.4685e-06
17:80904844 T C 0.443020 1.5360e-08
17:80916293 G A 0.168053 -4.4160e-05
17:80917292 C T 0.044387 1.9465e-05
17:80921487 T C 0.624968 1.1347e-05
17:80923546 A G 0.028489 7.3005e-06
17:80924707 A C 0.495459 6.9360e-06
17:80925300 C G 1.662759 -9.7251e-06
17:80926215 A C 1.024045 -1.6127e-05
17:80928947 T C 0.867684 -1.3365e-05
17:80931905 A C 0.277242 -3.8157e-06
17:80936029 T C 0.168221 3.4919e-05
17:80938468 G A 0.023370 1.1346e-05
17:80939541 A G 1.376126 -4.1219e-05
17:80940601 A G 0.514343 3.2068e-06
17:80943082 A G 0.026057 -2.1411e-05
17:80943125 G A 0.056698 -2.6623e-05
17:80943610 A G 1.545471 -7.8278e-06
17:80943893 G T 0.693516 9.3393e-06
17:80944629 A G 0.153291 3.2461e-06
17:80953207 C A 0.092263 1.2644e-05
17:80958998 C T 0.867872 -2.0115e-05
17:80959633 C T 0.056179 7.1397e-06
17:80960245 T C 0.024766 1.3986e-05
17:80963331 T C 1.139902 2.9041e-05
17:80969370 A G 0.612156 5.4191e-07
17:80971101 C T 1.286269 2.6889e-05
17:80971695 T C 0.265109 8.6561e-05
17:80973939 A G 0.101416 -1.6099e-05
17:80978560 T C 1.301424 7.0670e-06
17:80988344 C T 0.275214 -1.9204e-05
17:80995794 C T 0.256956 -6.2550e-06
17:80998229 G A 0.510526 -8.8697e-06
17:80999058 A G 1.194324 -1.9020e-05
17:81004672 T C 0.826816 1.3987e-06
17:81012461 C T 0.509033 -1.9430e-05
17:81012604 A G 0.198021 -4.0867e-05
17:81015359 G A 0.311934 9.8270e-07
17:81016049 C T 0.914200 -3.7165e-05
17:81018007 C G 0.161827 1.4316e-05
17:81022985 A G 0.399139 -1.6131e-05
17:81023655 C T 0.571022 -1.6157e-05
17:81024472 T C 0.531812 -8.2922e-06
17:81026976 C G 0.938186 9.0249e-06
17:81028333 A G 1.057172 -5.4749e-06
17:81028688 G C 0.237380 -1.8104e-05
17:81029594 T C 0.226182 3.5981e-06
17:81032839 T C 0.089014 -9.1705e-06
17:81032917 C T 0.119852 2.3131e-05
17:81033874 C T 1.350630 1.8668e-05
17:81034498 A C 0.061960 -2.0063e-05
17:81035656 T C 0.111945 2.2574e-05
17:81036061 C G 0.560785 -2.8639e-05
17:81040193 A C 0.533387 9.0393e-06
17:81042402 T C 0.136627 2.1656e-05
17:81042978 T C 0.105093 1.7345e-05
17:81043175 T G 0.226357 -1.2951e-05
17:81044305 A G 0.072784 -2.0148e-06
17:81046413 T C 1.063073 4.2853e-06
17:81047572 T C 0.894946 1.4490e-05
17:81047708 G A 0.070525 1.3679e-05
17:81047721 T C 0.405300 3.2531e-05
17:81049906 C T 1.430543 1.0887e-05
17:81051887 G T 1.305757 -6.8899e-07
17:81052130 G A 0.020695 -2.7053e-05
17:81103682 C T 0.591357 3.4266e-05
18:65863 T C 0.315475 -4.8673e-05
18:82931 T C 0.188819 1.7592e-05
18:84627 A C 1.089955 -2.7592e-05
18:100949 G C 0.313651 -4.9974e-05
18:115408 T G 0.548587 -3.8765e-05
18:134177 A G 0.060911 2.2834e-05
18:136305 C T 1.663252 -3.4153e-06
18:144042 G A 0.114854 -1.0396e-05
18:148913 A G 0.547058 -2.8832e-05
18:155280 A G 0.037376 -2.2357e-05
18:161221 T C 0.056412 1.0730e-05
18:166819 C T 0.464896 1.4537e-06
18:175846 G C 0.023893 -2.7122e-06
18:180584 A C 0.100572 1.5974e-05
18:191652 T C 0.088874 1.4970e-05
18:202494 G A 1.480447 -2.9309e-05
18:208512 T C 0.526119 -3.1195e-05
18:213466 C T 0.055091 -1.4377e-05
18:213592 G A 0.236105 1.3456e-05
18:224184 G C 1.309103 -5.3507e-06
18:224637 C T 0.055108 -6.5320e-06
18:227116 G A 0.066458 3.2448e-05
18:229038 C T 0.121189 -7.3335e-10
18:229887 T C 0.460304 -3.9547e-06
18:241993 C G 0.058386 -2.4562e-05
18:273061 A G 0.530222 -2.4826e-05
18:274474 T C 0.210086 1.0094e-05
18:278796 G A 0.253577 1.6105e-05
18:279300 C T 0.531728 -4.2426e-05
18:283900 C T 0.103175 3.7504e-06
18:287705 G T 0.143170 -2.9088e-06
18:293384 G C 0.702413 2.2801e-05
18:293519 A G 0.167569 -2.2408e-05
18:294906 G T 0.071519 8.4089e-06
18:297913 A G 0.077150 -1.7946e-06
18:298506 T G 0.049583 -5.3138e-06
18:301603 G A 0.611887 6.5208e-06
18:303569 T C 0.174885 9.9092e-06
18:304244 T G 0.109290 -4.1335e-05
18:306394 C A 0.933951 4.8631e-06
18:308555 G A 0.170461 1.6390e-06
18:311250 A C 1.106311 7.0753e-07
18:311798 T C 0.051683 -4.6484e-05
18:314269 C T 0.058230 2.1631e-05
18:316120 T C 0.064910 -1.0995e-05
18:320449 C T 0.160337 1.1080e-05
18:321998 C T 0.416258 -3.1308e-05
18:322109 G A 0.695146 2.7687e-05
18:322367 T G 0.366210 -3.7568e-05
18:331733 A G 0.049077 8.5369e-06
18:331827 T C 0.172266 -2.6927e-05
18:332259 C G 0.043189 2.2389e-05
18:332528 G A 0.980071 -2.4917e-05
18:334758 C T 1.646098 -3.8613e-05
18:335363 T C 0.128269 -1.5274e-06
18:337772 T C 0.117823 -1.5363e-05
18:338054 T C 0.035694 2.6028e-05
18:338768 A G 0.317283 7.3275e-06
18:339756 C T 1.386743 -1.2949e-05
18:339994 G A 0.045581 2.4329e-05
18:341889 A G 0.174522 4.8913e-06
18:342992 A T 0.555757 -5.2816e-05
18:343869 A G 0.048233 -4.4302e-07
18:345320 C T 0.121569 7.2627e-06
18:346821 T C 0.530417 -7.0666e-05
18:351004 C A 0.848955 2.0714e-05
18:351378 T C 0.138529 -5.4076e-06
18:352577 G A 0.499565 -3.5268e-06
18:354059 G A 0.058970 -5.7131e-06
18:355568 T C 1.279365 3.6871e-05
18:356374 G A 0.649629 2.2537e-05
18:357443 G C 0.053358 1.3053e-05
18:361437 G A 0.583866 1.2411e-05
18:362116 T C 0.059175 2.0245e-05
18:362857 A G 1.227153 2.4989e-05
18:364326 A G 0.997248 5.4178e-06
18:364907 A G 0.106995 -1.6693e-05
18:365030 T C 0.033231 -7.3873e-06
18:365759 C T 1.294370 4.6203e-05
18:366043 C A 0.534325 1.2745e-05
18:367725 A C 0.496339 2.9360e-05
18:370039 G A 0.128122 5.5643e-06
18:371396 A G 0.095872 1.5341e-05
18:372041 T C 0.848368 -8.8670e-06
18:373036 G A 0.073804 9.7255e-05
18:376543 C G 0.026979 -4.6390e-05
18:379644 C T 0.431146 2.7474e-05
18:385735 G A 0.430877 2.6301e-05
18:386092 A C 0.197898 -1.0784e-05
18:387554 C T 0.020088 -4.6835e-05
18:388703 G A 0.120342 1.9955e-05
18:389081 G T 0.346518 1.8204e-05
18:391402 C A 0.371131 -8.7404e-06
18:392278 A G 0.182363 6.2672e-05
18:392838 A G 0.084262 -4.2969e-06
18:393838 T C 0.086446 1.4219e-05
18:395885 T C 0.336699 3.2948e-05
18:399706 A C 0.035490 -2.0666e-05
18:400450 A C 0.182860 1.7948e-06
18:400706 C T 0.473423 1.4719e-05
18:403622 C T 0.080847 -1.3886e-05
18:409864 C A 0.040907 2.0613e-05
18:413832 G A 0.755274 -3.0215e-05
18:424886 G A 0.519731 -1.2404e-05
18:428607 T C 1.336355 -6.7881e-06
18:439151 C A 0.039284 -2.3821e-05
18:448051 C T 0.828831 1.2643e-05
18:452663 G A 0.494037 1.5502e-06
18:453958 T C 0.218814 7.8998e-05
18:457450 G T 0.040436 -2.7647e-05
18:460131 C A 0.044091 -3.2541e-05
18:460565 A G 1.517508 4.0327e-05
18:464399 C T 0.048405 6.2516e-06
18:466283 G T 0.886627 -4.7011e-05
18:466351 T C 0.490545 2.8257e-05
18:472143 G A 0.023909 1.3608e-05
18:473173 G T 1.086083 -1.9332e-06
18:475155 C A 0.340747 9.5850e-06
18:480801 C A 0.029173 7.4299e-06
18:481008 C G 0.183298 -3.4015e-06
18:482029 C T 0.275171 3.5747e-06
18:487336 A G 0.050557 2.6143e-06
18:489191 T C 0.072064 4.9845e-06
18:489242 T C 0.727049 -1.0516e-05
18:489385 T C 0.935658 -4.2232e-06
18:491333 C T 0.085531 1.0839e-05
18:492199 T C 1.312985 -6.7785e-06
18:493505 G T 0.147127 -1.9421e-05
18:494113 G A 0.565215 -8.2374e-06
18:495656 A C 0.418329 -4.1239e-06
18:496088 A G 0.054199 -1.4657e-05
18:496180 G T 0.331613 8.6994e-06
18:497729 C T 0.530008 6.4800e-07
18:498345 C T 0.266761 -2.2264e-05
18:499706 T C 0.307695 2.6888e-05
18:499745 T C 0.081301 3.1268e-06
18:499963 A G 0.376130 -2.8355e-06
18:503177 T G 0.401862 7.7514e-06
18:506034 G A 0.428154 -2.7406e-05
18:508489 A C 0.054695 -1.0979e-05
18:509034 T C 0.055698 -2.3287e-06
18:510930 C T 0.060441 4.8976e-06
18:511960 T C 0.403813 -8.9842e-06
18:513882 C A 1.576975 3.8882e-05
18:516519 G A 0.347660 -2.1929e-05
18:517029 G T 0.777570 3.2271e-05
18:519222 T C 0.238124 7.6044e-06
18:519393 G A 0.548165 2.2392e-05
18:520403 T C 0.641430 1.8203e-06
18:521402 C T 1.729042 8.5913e-07
18:522508 G A 0.072729 -2.4567e-05
18:526548 A G 0.108316 -5.0968e-05
18:530318 G A 1.211391 2.1083e-05
18:532488 G A 0.106960 3.5830e-05
18:532550 G A 0.085479 -7.6612e-06
18:544739 C T 0.034299 -1.6871e-05
18:545463 A G 1.808470 4.5796e-06
18:549346 T C 0.169581 2.1379e-07
18:550464 T C 0.641813 1.4191e-05
18:551899 T G 0.820172 2.5978e-05
18:555074 C T 1.535474 1.5522e-05
18:555705 G C 0.064352 -2.0607e-05
18:560019 G A 1.537648 6.4197e-06
18:560682 G T 1.277882 1.8446e-08
18:561648 A T 0.048921 3.4355e-07
18:564104 T C 0.030452 1.2747e-05
18:566295 C T 0.130622 2.5669e-05
18:567127 C A 0.495647 -1.7163e-06
18:568118 G A 0.290719 -3.9179e-06
18:571960 T C 0.592730 5.8218e-06
18:575087 T G 1.604655 1.7658e-05
18:578471 A G 0.038525 5.2824e-05
18:578479 G A 1.012535 2.2230e-05
18:579153 T C 0.076498 2.8404e-05
18:580623 C T 0.276927 -2.0236e-05
18:582022 C T 0.689202 4.6271e-05
18:583864 C A 0.093873 3.5287e-05
18:585462 G A 0.636581 -1.7550e-04
18:594505 C A 0.331224 -2.6172e-06
18:595706 A G 1.198200 5.3069e-05
18:597146 A G 0.190884 -3.2327e-04
18:597950 T C 0.293559 3.6348e-05
18:600441 T C 0.732460 -1.9443e-05
18:603733 A C 0.052011 -1.0475e-05
18:605312 A G 0.374526 -7.8005e-06
18:610273 A G 1.727039 -4.5399e-08
18:610531 A G 0.102318 5.3781e-05
18:611323 G A 0.900892 3.9648e-07
18:612454 G A 0.455308 2.0565e-05
18:612753 C T 0.662765 -4.4425e-06
18:612819 C T 0.506122 3.5850e-05
18:613020 T G 1.115081 1.4042e-05
18:614449 T C 1.891466 1.0539e-05
18:614955 T C 0.129544 9.6351e-06
18:617110 G A 1.956886 -2.0567e-05
18:618124 C T 1.446321 -1.1560e-05
18:618201 T C 0.328039 -1.3688e-05
18:618741 C G 0.086180 6.8701e-06
18:620709 C A 1.571398 1.5399e-05
18:622591 C T 0.396984 -8.4225e-06
18:622793 C G 0.023798 6.2666e-05
18:624390 G T 0.285389 -3.4115e-06
18:629035 G A 0.214280 1.1092e-05
18:629239 G C 0.993041 -9.3703e-06
18:630050 C T 0.402125 -2.4359e-05
18:630914 G C 0.184094 1.1484e-05
18:631314 T C 0.768147 5.0005e-05
18:631435 A G 0.554160 4.6197e-05
18:631994 A G 0.399967 -4.0650e-05
18:632651 G A 0.406653 3.3354e-05
18:635604 G A 0.173837 1.8642e-05
18:641024 A C 0.497364 5.1902e-06
18:642800 T C 0.517320 -1.2161e-06
18:647156 T G 0.025363 -9.1120e-07
18:647388 T C 0.173726 5.0202e-05
18:649759 C T 0.894978 1.1561e-05
18:651091 G A 0.503872 4.9939e-05
18:651574 C T 0.536850 -2.0324e-05
18:657352 C T 1.396796 2.0285e-05
18:658064 C G 0.264093 -5.4609e-06
18:658147 A C 0.022744 -4.2720e-05
18:658170 T G 0.084038 -4.2314e-05
18:658332 T C 0.195905 -1.6311e-06
18:659236 T C 1.046285 6.2335e-05
18:660383 G A 0.915359 -5.7361e-05
18:661647 A G 0.397571 -9.0125e-07
18:667898 C T 0.603289 -2.1715e-05
18:668465 T C 0.314722 -3.0389e-05
18:674320 G A 0.187667 6.7665e-05
18:675307 G A 0.033932 -7.1690e-07
18:675903 T C 0.611715 -4.1845e-05
18:676789 T A 0.398906 -4.4809e-06
18:678158 G A 0.040725 4.7947e-06
18:681724 T C 0.489204 2.8338e-05
18:683607 T C 1.101341 -9.9859e-06
18:688463 T G 1.129655 -4.2839e-05
18:689018 A G 0.046824 -9.1925e-06
18:695367 A G 0.491119 1.9505e-05
18:705519 T C 0.046276 -3.1321e-05
18:706558 T C 0.286847 -2.7193e-05
18:707497 C T 1.112224 -3.6287e-05
18:709140 A C 0.075199 -3.1805e-05
18:718874 A G 0.025681 3.8492e-06
18:729159 A G 0.830925 -4.5413e-10
18:737535 A G 0.243258 -2.9136e-06
18:740726 C T 0.213361 -1.2811e-05
18:750937 C T 1.042157 -7.4524e-06
18:755201 T C 0.039560 -2.4614e-05
18:800089 G A 0.426885 1.2823e-05
18:803740 A G 0.080837 -3.8856e-05
18:807975 C T 0.628269 1.7634e-05
18:811672 T C 0.039258 1.0103e-06
18:812661 T G 0.235537 5.4926e-05
18:813222 T C 0.705970 -1.3863e-06
18:813554 A G 0.611760 3.3771e-05
18:814443 G A 0.064008 -5.8434e-05
18:817883 G A 0.037132 1.7816e-05
18:823843 G T 0.020913 1.4198e-05
18:826506 C T 0.024691 -1.1508e-08
18:830955 G A 0.040164 -2.1703e-06
18:833417 A G 1.367207 -8.6963e-06
18:833518 T G 0.474907 3.9177e-05
18:835047 C T 0.057299 -8.7546e-06
18:838929 G T 0.057097 -5.7488e-06
18:841271 G T 1.292614 1.5859e-05
18:845821 C T 1.150898 7.2256e-06
18:846744 C T 0.442575 6.5622e-06
18:847251 T C 0.841393 1.0073e-05
18:847307 G A 0.176907 -1.2416e-05
18:848179 A G 0.037171 -2.3400e-07
18:848937 G A 0.309814 7.6155e-06
18:853573 G A 1.099780 4.4674e-06
18:854050 C T 0.246235 -1.9080e-05
18:855099 A G 0.912996 -2.6522e-06
18:855443 T G 0.033075 6.1191e-06
18:857026 T C 0.071885 -1.5546e-05
18:860310 A G 0.459145 -1.4882e-05
18:861706 T C 0.036402 1.4363e-06
18:863355 A G 0.129580 5.2677e-06
18:863556 T C 0.227396 5.4242e-06
18:864782 C T 0.098556 -7.1291e-06
18:865028 A C 1.476922 -9.6137e-06
18:866463 T G 0.460881 -3.5362e-06
18:868276 C A 0.145419 -2.2925e-06
18:870481 C T 0.286142 -6.7324e-05
18:876569 A C 0.292709 3.2309e-05
18:881639 G C 0.123335 -9.8094e-06
18:883067 A G 1.704633 -3.1022e-05
18:887771 C T 0.527551 7.4163e-06
18:888133 G C 0.066137 -2.0763e-05
18:888385 T C 0.256722 -6.1290e-05
18:891060 T C 0.045854 -2.5535e-05
18:892467 T C 1.716318 -9.4127e-06
18:895431 T C 0.283159 -5.5505e-06
18:896372 C T 0.028502 8.5794e-06
18:900332 A G 0.918919 9.6358e-06
18:900440 T C 0.634614 -4.8161e-06
18:904159 G A 1.474446 -8.4423e-06
18:905125 G A 1.520209 -6.7618e-05
18:905537 C T 1.966821 1.6741e-05
18:907094 T C 0.097284 -9.0072e-06
18:907521 G A 0.190115 -3.9493e-05
18:907675 A G 1.438232 1.9957e-05
18:907710 G A 0.456460 -2.0288e-05
18:908766 T G 1.251753 3.3112e-05
18:908829 T G 0.034984 3.0287e-05
18:908860 C T 0.049291 -2.1245e-05
18:909561 G A 0.643634 -5.7251e-06
18:910635 G A 0.617327 5.1609e-05
18:913491 C A 0.033542 -8.4373e-06
18:913665 A C 1.134354 -4.0646e-05
18:914304 T A 1.229434 -2.1135e-05
18:918141 C T 0.383134 -1.3950e-05
18:918249 C T 0.451193 2.2591e-06
18:920526 A T 0.027755 1.2535e-05
18:923096 G A 0.821353 -1.7119e-05
18:928474 A G 0.186745 -5.8740e-06
18:932779 T C 1.036107 7.5565e-06
18:933354 T C 0.103084 3.9889e-05
18:938932 T C 0.864646 6.8145e-06
18:945728 T C 0.869067 -2.6603e-05
18:951057 G C 0.821833 1.1076e-05
18:951623 C T 1.913586 4.3199e-05
18:953167 A C 1.519248 6.1391e-06
18:954176 A C 0.070993 -3.4871e-05
18:955285 A G 0.816033 1.5379e-05
18:962050 T C 0.356499 -2.1680e-05
18:962062 G A 1.843730 1.7328e-05
18:963295 T C 1.974394 -8.9371e-06
18:965990 C T 0.183032 -1.3922e-05
18:968021 T C 0.920412 2.7009e-07
18:983039 T C 0.040424 2.3252e-05
18:984339 A G 0.559723 -2.4584e-05
18:984954 C A 0.202241 -1.4179e-05
18:985320 A G 0.157117 4.0542e-06
18:988105 C T 0.094291 9.5256e-06
18:1006470 G A 0.350390 -7.3549e-06
18:1008715 A G 0.144916 2.9425e-05
18:1008726 T C 0.028953 -2.1474e-05
18:1009543 C T 0.083833 2.4700e-05
18:1010790 C G 0.042436 -1.6694e-05
18:1017892 G A 0.199764 -1.2495e-05
18:1019854 G A 0.179325 -1.0862e-05
18:1025721 T C 0.076579 7.5515e-06
18:1027770 A G 0.155076 8.8500e-06
18:1028326 T C 0.155647 -3.8023e-06
18:1038880 C A 1.146838 1.1775e-05
18:1040133 T G 0.550976 -4.8056e-06
18:1040186 T C 0.673980 -1.2130e-05
18:1046049 C T 0.318007 -1.1921e-05
18:1047328 T C 0.383043 4.5544e-05
18:1050659 T C 0.146874 1.4782e-05
18:1053752 G A 0.033620 3.1155e-05
18:1054617 A G 0.248640 -2.7721e-05
18:1063447 C T 1.180416 1.2993e-05
18:1067457 C G 0.070869 3.4692e-06
18:1071840 C T 0.033253 1.0647e-05
18:1078002 A G 0.913586 -2.5527e-05
18:1078213 A C 1.309405 -2.5458e-05
18:1081064 A G 0.281936 1.7115e-05
18:1082023 T C 0.327374 -4.2817e-05
18:1089119 A C 0.132456 2.4313e-05
18:1090384 C A 0.070464 -5.4154e-06
18:1095511 G A 0.024068 9.5976e-06
18:1096439 A G 0.936992 -5.1790e-05
18:1097804 C A 0.347599 -8.2997e-05
18:1099333 A G 0.061625 -7.8302e-06
18:1099406 C G 0.327793 -8.9512e-06
18:1101785 C T 0.190072 -2.2591e-05
18:1104007 G C 0.333161 -1.2992e-05
18:1126777 T C 0.140148 -3.1057e-05
18:1127809 G A 0.048324 -2.3720e-05
18:1128178 A G 0.065919 1.4694e-05
18:1128245 C T 0.225884 -8.0879e-07
18:1131107 C A 0.062531 5.0932e-05
18:1134695 A G 0.099176 -1.0668e-05
18:1159238 A G 0.258141 -4.7351e-06
18:1159778 T C 0.281796 -1.6629e-05
18:1162781 C T 0.695804 -9.7074e-06
18:1167464 A G 0.060885 -7.0624e-05
18:1172054 A G 0.042348 -1.6163e-05
18:1173345 G T 1.235884 2.0711e-05
18:1175468 A G 0.052044 3.5774e-05
18:1175547 C T 1.379051 9.8647e-06
18:1175842 A G 0.053813 -2.5920e-05
18:1180575 T C 0.085083 -7.0243e-06
18:1187213 A G 0.035250 2.9974e-06
18:1187565 C T 0.139564 -6.0514e-06
18:1194377 A G 0.422269 -3.4167e-05
18:1194443 A G 0.041715 -1.5861e-05
18:1194596 T C 0.044374 -9.9976e-06
18:1197256 C A 0.041589 9.2942e-06
18:1210675 A G 1.891281 2.5892e-07
18:1213233 A C 0.034120 2.2736e-05
18:1215306 G A 0.668387 2.6073e-05
18:1216058 G A 0.034292 -1.6466e-05
18:1218394 A G 0.045601 -4.0044e-05
18:1234599 G T 1.794033 1.0974e-05
18:1255268 T C 0.976906 9.3517e-07
18:1265368 A G 0.037577 1.4559e-05
18:1266259 T C 1.130469 3.7173e-06
18:1287532 A G 0.226484 6.6971e-06
18:1293997 T C 0.276408 -1.0553e-05
18:1294940 T C 0.080292 -3.4557e-05
18:1303484 T C 0.036295 1.2740e-05
18:1312467 T C 0.044270 -2.3512e-05
18:1316717 G A 0.046821 1.0197e-05
18:1323701 C T 0.027207 8.5108e-06
18:1342349 C G 0.048171 2.3983e-05
18:1359018 C A 0.028852 1.3876e-05
18:1367066 A G 0.889402 3.7813e-05
18:1368972 T C 0.020209 2.7644e-05
18:1375378 G T 0.046860 -4.2835e-06
18:1381678 A G 0.092003 2.7010e-06
18:1383822 T G 0.247011 -1.1978e-05
18:1396251 C A 0.033500 1.7303e-05
18:1402163 T C 0.221401 -2.8836e-05
18:1410761 A C 0.063203 1.4606e-05
18:1420484 C T 0.962926 6.5333e-05
18:1427475 A G 0.048301 1.4281e-05
18:1429646 T C 0.083934 -2.4678e-05
18:1433317 C T 0.986666 5.8320e-05
18:1435176 T A 0.067565 2.1406e-05
18:1436122 A G 0.319821 6.4720e-06
18:1436199 G A 0.786275 -2.0037e-05
18:1437602 G C 0.140476 -9.6720e-06
18:1445652 A G 0.861468 8.7092e-06
18:1446230 C T 0.119106 2.7195e-05
18:1451929 T C 0.682782 -6.2955e-05
18:1460015 T C 0.189167 3.5645e-07
18:1460947 C T 0.152310 6.6932e-05
18:1466007 T C 0.612332 1.1756e-04
18:1466840 G A 0.057591 2.3670e-05
18:1467977 T G 0.037580 5.0841e-06
18:1473445 G A 0.108041 -1.5454e-05
18:1475827 T C 0.992820 -1.3526e-04
18:1481898 G A 0.465520 -3.5307e-05
18:1485185 T G 0.031932 6.0895e-06
18:1485656 C G 0.478480 7.3569e-05
18:1486482 G T 0.108196 -2.6805e-07
18:1487818 G A 0.625724 -3.0358e-05
18:1488639 G A 0.157754 -3.9366e-06
18:1494602 G A 0.082165 1.3427e-05
18:1500671 C T 1.786561 -1.2790e-05
18:1506324 C T 0.173067 -5.1978e-07
18:1510746 A C 0.136263 -5.3072e-06
18:1523921 C T 0.128236 -9.1131e-06
18:1524780 T C 0.348790 1.7358e-04
18:1527570 T C 0.053809 7.2199e-06
18:1561386 A G 1.042390 -2.4799e-04
18:1562058 G A 0.077663 -1.6738e-05
18:1563327 C A 0.751513 -1.0577e-04
18:1566954 A G 0.292186 -1.8824e-05
18:1570738 G A 0.755826 9.6679e-05
18:1571172 G C 0.283588 1.2512e-05
18:1574369 C A 0.877642 3.8120e-05
18:1574870 G A 0.334914 -2.6840e-05
18:1575201 G T 0.588517 2.9270e-05
18:1580069 C A 1.944532 1.0934e-05
18:1583563 C T 0.126120 -3.8496e-05
18:1586704 A G 0.563810 -6.6557e-06
18:1592917 G A 0.129521 4.7576e-05
18:1593885 C T 0.705289 5.8739e-05
18:1599016 G A 0.054478 5.7127e-05
18:1603332 T C 0.432831 -3.0849e-05
18:1608093 A G 0.259874 3.6769e-05
18:1610266 G A 1.756203 5.1361e-06
18:1615517 G A 0.030024 -3.2438e-06
18:1620210 G T 0.605048 5.0230e-05
18:1622027 A G 0.141687 3.6605e-05
18:1622769 C G 0.059973 -1.2857e-05
18:1630608 G A 0.715724 7.4233e-06
18:1638693 G T 0.108005 5.1650e-05
18:1648601 A G 0.212050 -1.3719e-05
18:1654053 T C 1.529375 4.8487e-05
18:1662501 T C 0.147419 8.5707e-05
18:1664582 G T 0.082022 1.0424e-05
18:1678746 T C 1.350147 -2.2619e-05
18:1679274 C G 0.043858 3.2437e-05
18:1683704 A G 1.624591 3.0202e-06
18:1685383 C T 1.112455 1.1206e-05
18:1689896 G A 0.104503 -2.8440e-06
18:1706746 C T 0.033588 -3.2415e-05
18:1707984 G A 0.243632 -6.2184e-05
18:1710785 T C 0.080691 1.2072e-05
18:1714660 G A 0.321918 -2.8817e-06
18:1717543 C T 0.072840 -2.5903e-05
18:1718459 A G 0.029514 -8.4132e-06
18:1734851 T C 0.246128 -2.8918e-05
18:1735781 T A 0.099566 -7.8830e-06
18:1741935 G A 1.442815 1.6937e-05
18:1745374 C A 0.094665 4.2796e-05
18:1755028 G A 1.433165 -1.4934e-05
18:1759109 A G 0.127827 -2.9192e-05
18:1761137 G A 0.260000 7.4259e-05
18:1767001 C T 0.068750 4.9854e-06
18:1772846 A G 1.482719 4.5137e-05
18:1774157 T C 1.219749 -1.6135e-05
18:1776666 T C 0.324167 -2.5660e-05
18:1776970 A C 0.029261 -3.3354e-05
18:1782147 G T 0.432711 4.5570e-05
18:1783437 C T 1.567413 8.3302e-06
18:1783977 A G 0.505972 1.8163e-06
18:1786477 T C 0.097203 -1.0895e-05
18:1801014 T C 0.879963 -3.9187e-06
18:1804571 T G 0.697411 7.9844e-06
18:1804619 C A 0.963014 1.1582e-05
18:1810385 G C 0.067896 -7.3407e-07
18:1815266 G A 0.488101 -4.1298e-05
18:1815394 T C 0.158513 2.9127e-05
18:1824764 G A 0.640064 1.6262e-06
18:1825355 A G 0.069052 -4.4878e-05
18:1826017 C T 0.938946 4.4051e-05
18:1827364 C T 0.062995 -7.9246e-06
18:1830882 A G 0.027586 2.5802e-05
18:1831638 T C 0.044562 2.6211e-05
18:1834649 G T 1.215484 -4.7585e-05
18:1842188 G T 0.519761 1.0456e-05
18:1849194 A G 0.114902 5.1532e-05
18:1853359 G A 0.038732 4.1244e-05
18:1861603 C T 0.061583 -2.8907e-05
18:1867032 A G 0.316452 -3.9936e-05
18:1883041 G A 0.443224 -2.5699e-06
18:1883692 C T 1.096174 -1.1452e-04
18:1884329 T G 0.295211 2.5417e-04
18:1897179 G A 0.104616 1.8632e-05
18:1898350 A G 0.722128 5.2954e-05
18:1958737 A G 0.117129 -4.1005e-06
18:1986263 T G 1.405407 1.2708e-05
18:1989438 C T 0.119670 1.7542e-05
18:1990360 A G 0.606567 -1.0888e-05
18:1994943 A G 1.583158 -1.7821e-05
18:1999275 A C 0.145306 -1.5613e-05
18:2000572 T C 0.049681 -3.9168e-05
18:2005698 G A 0.772753 -1.2072e-05
18:2023693 A C 1.491093 -5.9160e-07
18:2027953 A C 0.081246 -8.5929e-06
18:2029100 A G 1.975539 1.2915e-05
18:2029280 T C 0.974994 1.9730e-06
18:2033590 G A 0.337378 -2.6681e-05
18:2034725 G A 0.129077 -2.1267e-06
18:2034827 G T 0.201579 -1.5770e-05
18:2035557 A G 0.195756 -2.2905e-05
18:2035785 G A 0.037366 2.9554e-05
18:2035831 G T 0.048012 2.2105e-05
18:2036121 C T 1.137451 2.9158e-05
18:2036963 A G 0.984602 -1.1697e-05
18:2039090 A G 0.149448 -7.7032e-06
18:2039534 T C 0.295672 -1.2107e-05
18:2042253 A G 0.554121 9.8236e-07
18:2044127 T C 0.102549 -2.8050e-05
18:2045563 A G 0.042089 1.6848e-05
18:2047822 C A 0.180036 -1.1185e-05
18:2050381 A G 1.066244 -8.1740e-06
18:2054365 C G 0.034737 6.7312e-07
18:2054933 A G 0.117369 -4.8215e-05
18:2055424 T C 1.205672 -1.2985e-06
18:2058062 C T 1.223706 -6.3722e-06
18:2059412 T C 0.773256 3.5256e-07
18:2061696 A T 0.029193 1.1549e-05
18:2062847 C T 1.908500 -2.5614e-05
18:2064319 G A 0.045864 1.8043e-04
18:2065443 G A 0.808918 1.8524e-06
18:2068175 C T 0.266262 -1.1100e-05
18:2075770 C T 0.962744 1.2862e-05
18:2081707 C A 0.965500 6.9860e-06
18:2082322 T G 0.035568 -6.6653e-05
18:2087277 G A 0.559561 6.1275e-05
18:2089892 A G 0.863078 -6.9352e-06
18:2096905 C T 0.220262 -2.0740e-05
18:2099846 A G 1.343658 3.4777e-05
18:2104114 C T 0.977208 6.9051e-05
18:2106696 T C 1.440342 3.4080e-05
18:2106972 T G 0.040563 -7.9278e-05
18:2108286 G C 0.075813 -1.1177e-05
18:2110768 G A 1.378424 -6.1543e-07
18:2111907 A G 0.156566 2.9626e-05
18:2112621 A C 0.049791 9.7036e-06
18:2115297 G A 1.431351 -7.3764e-06
18:2118741 C T 0.089108 7.3099e-05
18:2118889 A G 0.049087 2.6336e-05
18:2120904 C T 0.029690 -3.3361e-05
18:2121897 C T 0.087150 -1.2208e-05
18:2124873 C T 0.107245 -1.8567e-05
18:2124987 C T 1.654105 4.0744e-05
18:2127982 T C 0.542007 1.9062e-05
18:2129397 A G 0.049278 -2.6514e-05
18:2129904 T C 0.052245 6.5658e-06
18:2134138 C G 0.102438 1.0177e-05
18:2136390 C T 0.021695 -1.1289e-06
18:2140915 G A 0.075164 -5.2080e-06
18:2144117 C T 0.746975 3.0916e-05
18:2149736 A G 0.038151 2.5510e-05
18:2151220 C A 0.644378 2.5442e-05
18:2152655 T C 0.027177 4.9998e-05
18:2153102 A C 0.061489 2.1137e-06
18:2153549 C G 0.020455 -4.4770e-06
18:2155350 A G 0.096453 1.1153e-05
18:2156130 T C 0.051342 1.8952e-05
18:2160922 A C 0.666092 3.9202e-05
18:2161860 T C 1.803004 1.9645e-05
18:2163874 T C 0.553391 6.4473e-05
18:2164117 A G 0.035418 -1.6470e-06
18:2168026 T C 0.044698 -1.2682e-05
18:2168672 T C 1.843152 -2.4078e-06
18:2170567 C T 0.987036 -7.0024e-06
18:2172132 A G 1.140194 2.0210e-05
18:2175840 T C 0.037308 2.6468e-05
18:2176170 G A 1.841351 3.2827e-06
18:2185385 A G 0.495767 1.9164e-05
18:2187235 A G 1.003441 2.3398e-05
18:2191791 C A 0.082989 5.8839e-05
18:2194693 A G 0.165485 -2.2858e-05
18:2199383 T A 0.918322 5.6405e-05
18:2201611 C T 0.394595 3.0410e-06
18:2201640 T C 0.077799 -8.6650e-05
18:2201755 G A 0.034984 -1.0408e-05
18:2206683 T C 0.068932 1.5169e-05
18:2212610 C T 0.439553 -1.6252e-06
18:2212905 C T 0.074648 3.3034e-05
18:2214554 T C 0.526661 -2.1040e-06
18:2225492 A G 0.090565 -8.1170e-06
18:2228201 T C 0.339406 -2.7959e-06
18:2238246 A G 0.829373 -2.8023e-05
18:2238967 G A 0.449242 -2.0282e-05
18:2239800 T C 1.756800 -7.5715e-06
18:2240955 A C 0.244557 -2.4950e-05
18:2256904 C T 0.854850 4.7606e-05
18:2260023 T C 0.052342 -2.3915e-05
18:2266465 C T 0.022805 -1.5921e-05
18:2266977 A G 1.724287 -1.8408e-05
18:2270659 C T 0.044413 1.8487e-05
18:2274078 G T 0.685032 3.5844e-05
18:2278039 T C 0.390272 6.8696e-06
18:2279847 A G 0.119979 1.9476e-05
18:2280168 A C 0.244164 -5.9318e-05
18:2280228 C G 1.019206 2.0946e-06
18:2281074 G T 0.349488 -1.6064e-05
18:2281933 A G 1.149013 -5.9133e-07
18:2292754 G A 0.536814 5.0858e-05
18:2293538 T G 1.105366 6.4540e-07
18:2302119 A G 0.066199 4.0276e-05
18:2302770 T C 0.953091 1.1805e-05
18:2304509 G T 0.679095 3.8480e-05
18:2305971 T G 1.605340 5.9040e-06
18:2306253 G C 1.366996 1.7047e-05
18:2307039 A G 0.636867 1.4870e-05
18:2307164 G A 0.457467 3.2013e-05
18:2307480 C T 0.069694 1.2259e-05
18:2309115 C T 0.722755 6.5394e-06
18:2312898 C T 0.565997 1.1232e-05
18:2314875 T C 0.046707 -2.0091e-05
18:2315038 C T 0.550025 2.7651e-06
18:2315063 A C 0.238980 4.7496e-05
18:2316798 A G 0.692899 5.4061e-05
18:2326085 G A 0.045451 9.6637e-06
18:2327275 A G 0.278414 4.4910e-05
18:2332251 T C 0.415277 -2.0756e-05
18:2334303 T C 0.679475 1.7549e-05
18:2335224 A G 0.484044 -1.1711e-05
18:2339141 T C 0.258300 1.0562e-05
18:2339457 C T 1.436551 -1.6364e-05
18:2348315 T C 0.052625 -1.7652e-06
18:2350546 T C 0.066195 5.6314e-06
18:2351221 G A 0.294030 -5.9050e-05
18:2357027 A G 0.090841 -2.2101e-05
18:2359580 G A 0.030728 -2.0191e-05
18:2367848 G A 1.432084 -1.1137e-05
18:2375818 A G 1.337800 -7.4344e-07
18:2378799 C T 0.143806 -6.4192e-05
18:2379514 G A 0.041563 2.5536e-05
18:2385335 A G 0.342685 1.3355e-05
18:2385498 C T 0.057276 -1.9856e-05
18:2396665 A G 0.140100 -5.0145e-05
18:2396955 G A 1.601848 1.0814e-05
18:2403590 A G 0.474374 -2.4155e-05
18:2404812 C G 0.326368 1.6534e-05
18:2405991 A G 0.022718 -6.2206e-07
18:2406195 A G 1.001243 5.3570e-06
18:2406366 A G 1.226987 -9.1109e-06
18:2408938 C T 0.247442 -3.4013e-05
18:2417201 C G 0.303365 5.5994e-06
18:2418550 A G 0.278193 -6.1145e-06
18:2419228 T G 0.174535 -1.2127e-05
18:2436368 C T 1.468051 1.3431e-05
18:2439706 G T 1.922986 1.1963e-05
18:2441214 G T 0.197814 5.2806e-06
18:2444153 A G 0.149263 -7.8588e-06
18:2447965 G A 0.136769 -4.7560e-06
18:2448675 C T 0.056325 -3.4654e-07
18:2451547 C A 0.797389 3.2007e-05
18:2452252 A G 1.798155 8.6253e-06
18:2456066 A G 1.523717 -6.6872e-06
18:2459365 A G 0.527719 -1.8716e-05
18:2469911 T C 0.122312 -3.8460e-05
18:2470715 T C 0.033442 1.3520e-05
18:2478268 G A 1.426605 2.2251e-05
18:2481471 G A 0.851146 2.6115e-05
18:2481917 A G 0.288414 -1.7760e-05
18:2483587 A G 0.669250 -1.2745e-05
18:2491901 C T 0.168202 2.1977e-05
18:2493228 A G 0.129810 4.5059e-06
18:2503165 T C 0.395699 8.6970e-06
18:2505156 G A 1.164547 2.7664e-06
18:2512035 G A 0.455701 2.3158e-05
18:2520394 A G 0.331684 8.5841e-06
18:2521072 C T 0.349780 -1.5477e-05
18:2522899 T C 0.160662 -2.0140e-05
18:2528575 A G 0.487319 -1.1432e-05
18:2533130 C T 0.906024 8.5567e-06
18:2547480 C T 0.207373 -5.8127e-05
18:2548668 C T 0.326274 3.2687e-06
18:2550858 A C 0.076222 1.5142e-05
18:2554807 G T 0.076514 1.7841e-05
18:2554915 A G 0.024775 3.4721e-05
18:2557300 T C 0.263944 -6.2202e-06
18:2560519 A C 0.754460 -7.7968e-06
18:2570155 T C 0.468444 1.0313e-05
18:2571281 T C 1.551180 -7.2133e-06
18:2572333 C T 1.445399 -2.6154e-05
18:2583036 T C 0.212777 1.2863e-05
18:2588238 A G 0.030550 1.4969e-05
18:2595443 T G 0.271140 -1.0137e-04
18:2601107 T C 0.039570 1.8089e-05
18:2610978 A G 1.531608 -6.9362e-06
18:2616457 C G 0.488120 1.9070e-05
18:2629083 G A 0.289414 -1.1180e-04
18:2630377 G C 0.403852 -3.0707e-06
18:2630386 A G 0.136357 -1.6277e-05
18:2634639 G A 0.335609 5.2073e-05
18:2634687 C G 0.023104 -3.7915e-05
18:2636743 A G 0.132540 3.5176e-07
18:2639463 A G 0.549872 3.2592e-04
18:2641858 T C 1.412398 1.0245e-04
18:2643699 C T 0.144709 3.6854e-05
18:2643970 C T 0.035448 1.4567e-05
18:2653927 G A 0.709213 -6.7235e-07
18:2654848 A G 0.062567 -1.0399e-05
18:2654990 G A 0.163301 7.0719e-05
18:2655070 G A 0.693256 -6.3825e-06
18:2656248 C G 1.092672 -1.3670e-05
18:2658279 G A 0.529349 -1.5984e-05
18:2661684 C G 0.249205 -1.0444e-05
18:2669636 G A 0.077179 -2.8947e-06
18:2679139 T C 0.061258 -5.9323e-06
18:2687657 A G 1.970752 2.3542e-05
18:2691426 C T 1.022718 -8.1855e-06
18:2692177 T C 0.031757 1.7436e-05
18:2696681 T C 0.152658 1.6074e-05
18:2699322 G A 1.489386 -2.1417e-05
18:2707619 A G 1.427839 2.9134e-06
18:2708146 C T 0.180640 5.6838e-05
18:2710374 C A 0.460037 4.5241e-05
18:2722914 G A 0.170958 -1.6417e-05
18:2724930 T A 0.901122 8.7287e-06
18:2738023 C T 0.165261 7.0906e-06
18:2739116 A G 0.113692 3.7511e-05
18:2742124 C A 0.907627 8.2049e-06
18:2747840 G A 0.714640 -1.0236e-05
18:2750238 G A 0.445636 -3.2524e-05
18:2751780 G A 0.041170 -8.0445e-06
18:2762973 A G 0.021997 3.0956e-06
18:2780997 G A 0.121280 -2.3925e-05
18:2782181 T C 0.448060 -2.9296e-05
18:2788541 A G 0.029268 -5.1980e-05
18:2799951 C G 0.021844 -3.4593e-05
18:2816740 T C 0.450358 5.7610e-05
18:2823277 A G 0.232651 1.7401e-05
18:2825086 A G 0.068971 -2.1370e-05
18:2825377 A G 0.085463 5.7348e-06
18:2825418 G T 0.708538 -2.4006e-06
18:2825445 A G 0.079669 2.6082e-05
18:2825488 A G 0.057360 -8.9825e-06
18:2827678 A C 0.060226 2.8520e-05
18:2828102 A G 0.534691 2.3070e-05
18:2828699 T C 0.510338 -3.3260e-06
18:2831496 A G 0.198093 -2.1059e-05
18:2833691 T G 0.061567 1.1559e-05
18:2834700 T C 0.419221 -1.4558e-05
18:2840104 T G 0.053524 6.9172e-06
18:2840161 T C 0.157708 3.7920e-06
18:2840835 C T 0.954117 -7.9395e-06
18:2843337 T C 0.252840 -2.6628e-04
18:2846499 C T 0.803027 1.4254e-05
18:2850881 A C 0.022068 -2.7557e-05
18:2851819 G A 0.620313 -2.7822e-05
18:2853089 T C 0.539907 -3.2623e-05
18:2856482 A C 0.921941 -2.9652e-05
18:2856752 A G 0.052735 -1.6980e-05
18:2857670 A G 0.053507 -1.7903e-05
18:2869916 G T 0.934639 1.0421e-05
18:2872586 A G 1.102902 1.3716e-06
18:2873119 T C 0.163534 -5.7836e-06
18:2873939 G C 0.535009 -7.9625e-06
18:2874156 A G 1.377395 2.4894e-04
18:2876438 T C 0.524938 -1.5914e-05
18:2878009 A G 0.601938 -6.4534e-07
18:2878699 A C 1.139152 -1.2884e-05
18:2882412 T C 0.027515 2.7903e-05
18:2885437 A G 0.984907 9.0372e-06
18:2887591 T C 0.777570 1.1619e-05
18:2887886 A G 1.619992 1.2190e-05
18:2888383 T C 0.227795 2.0126e-05
18:2889431 C T 1.938878 -2.2295e-05
18:2889826 A G 0.115633 -1.1819e-05
18:2890796 A G 0.072674 -6.4262e-06
18:2891478 C T 0.061281 -2.1677e-05
18:2893287 T C 0.041534 7.6302e-06
18:2894601 A G 0.082863 -1.8791e-05
18:2894759 A G 0.098485 1.2303e-05
18:2894997 A C 0.183298 -7.1996e-06
18:2895935 T G 0.079312 1.7788e-05
18:2897993 C T 0.910996 -2.0285e-06
18:2898535 G A 0.092191 -8.1151e-06
18:2898861 C T 0.317318 -6.4635e-08
18:2900639 C T 1.499260 7.3544e-06
18:2900829 A G 0.034847 1.1188e-05
18:2902402 C T 1.199742 -9.3689e-06
18:2902814 G A 0.567721 -5.5511e-05
18:2904132 A G 0.519640 -1.6395e-05
18:2904594 C T 1.267015 7.5255e-05
18:2906086 T C 0.901622 -3.6885e-05
18:2907398 C T 0.246696 -1.4653e-05
18:2909700 T C 0.090536 -1.2842e-05
18:2912417 C T 1.321996 1.6882e-05
18:2912882 C T 1.251973 2.1162e-06
18:2912920 A C 0.500555 -2.0185e-05
18:2913431 C T 0.340283 -2.3375e-05
18:2915219 G A 0.743706 2.1899e-05
18:2917223 A T 0.654936 2.7628e-06
18:2918789 T C 0.049236 -5.8696e-06
18:2919239 G A 0.096057 -4.0986e-06
18:2919634 G T 0.199096 -1.7431e-05
18:2929505 C T 0.194120 -3.4137e-05
18:2930138 G A 0.187752 1.3924e-05
18:2938147 A G 0.529696 2.5692e-05
18:2938537 T C 1.964702 -6.8494e-06
18:2948029 T C 0.205052 2.2582e-05
18:2950677 T C 0.025152 1.2802e-05
18:2953899 A G 0.042072 -2.6959e-05
18:2964973 A G 0.048434 3.9768e-05
18:2966840 A G 1.219239 -8.3076e-07
18:2969053 C T 0.033588 3.1537e-06
18:2973483 T C 1.967646 -1.4780e-05
18:2978535 G A 0.324037 9.0815e-06
18:2978689 C T 0.226825 6.1550e-06
18:2990089 T C 0.038745 -1.7918e-06
18:2990853 G A 0.029498 -3.1037e-07
18:3006207 G C 0.422905 -2.2998e-05
18:3010609 A G 1.327121 4.4204e-06
18:3011415 A G 0.156562 2.1687e-05
18:3012387 A G 0.045753 -2.1926e-05
18:3013687 C A 0.206483 -2.0419e-05
18:3014684 G T 0.270374 1.1315e-05
18:3015919 G T 0.497913 3.3726e-05
18:3016009 G A 0.251980 -2.1104e-05
18:3017136 T C 0.043079 -1.9701e-05
18:3017152 A G 1.360676 2.1395e-05
18:3022360 C T 0.859745 -7.7385e-06
18:3026343 T C 0.455620 4.6695e-05
18:3028493 C T 0.076533 2.1928e-05
18:3030847 T C 0.999010 7.2932e-05
18:3031892 A G 0.243379 5.0519e-05
18:3031943 A G 0.575819 3.2179e-05
18:3032164 G A 1.908085 -1.1364e-07
18:3041651 A G 0.030456 2.3944e-05
18:3043112 G A 0.066439 -1.3381e-06
18:3043516 C T 0.226023 3.9980e-06
18:3048298 T G 0.028060 1.0157e-05
18:3048642 A C 0.520062 -9.1506e-06
18:3051705 A G 0.032043 1.0062e-05
18:3055899 A G 0.067750 -4.3460e-05
18:3057072 T C 0.812265 -3.4046e-05
18:3057753 C T 0.155780 -5.1983e-06
18:3057978 T C 0.817062 -1.2031e-05
18:3058706 G A 0.975617 -1.7926e-05
18:3060944 A G 0.310256 3.9567e-06
18:3062509 C T 0.064920 2.5280e-05
18:3063538 T C 0.679874 -2.1222e-06
18:3064992 C T 0.244881 -2.7052e-05
18:3066944 C T 0.921013 6.8793e-05
18:3075209 C T 0.278158 6.0967e-05
18:3081596 C T 0.064706 1.4204e-05
18:3086065 T C 0.173048 3.0248e-05
18:3093474 T C 1.827919 -1.1770e-05
18:3099988 T G 0.124990 9.7123e-06
18:3100429 A G 0.898841 -6.5334e-05
18:3101520 A G 1.020179 -4.4842e-05
18:3102891 C G 0.041527 -3.6821e-05
18:3104689 A G 0.336904 3.9497e-05
18:3105360 G A 0.051060 3.8259e-05
18:3106441 C T 1.284471 -3.4229e-05
18:3112252 A C 0.360728 -1.7960e-05
18:3115148 T C 0.043455 7.1925e-06
18:3115404 C T 1.816763 -3.9425e-05
18:3116682 A G 0.038323 -1.1213e-06
18:3122909 C T 0.239178 8.4126e-07
18:3124228 T C 0.058276 -4.4103e-06
18:3124877 A G 0.417111 6.1638e-05
18:3126811 G A 0.253421 1.4748e-06
18:3129131 C T 1.386951 4.7064e-06
18:3134289 C T 0.167955 -1.6581e-05
18:3134826 C A 0.025623 3.8775e-06
18:3138670 C T 0.041157 4.9344e-06
18:3140920 A G 0.176021 -3.2450e-06
18:3141046 T A 0.381790 1.8942e-06
18:3141204 A G 0.486121 3.4131e-05
18:3141421 T C 0.999559 -1.0815e-05
18:3155199 T C 0.043053 -6.5023e-06
18:3155517 T C 0.529709 1.5760e-05
18:3165964 C T 0.492801 9.0462e-06
18:3167245 A G 0.051505 -8.6476e-06
18:3168816 A G 0.541621 2.0467e-06
18:3170958 T C 0.125071 5.0724e-06
18:3171190 T C 1.308084 -9.7945e-06
18:3174238 A G 0.056977 2.2276e-05
18:3176040 G C 1.430543 1.9767e-05
18:3178267 G A 0.333366 -4.6656e-06
18:3178541 T C 0.025181 -1.1542e-05
18:3178852 C T 0.333431 -4.2790e-06
18:3180709 T C 1.175687 1.3992e-05
18:3188976 G A 0.853597 8.1822e-06
18:3189919 T G 0.116895 -2.3188e-05
18:3193453 G A 0.960842 7.1497e-06
18:3194490 T C 0.041352 1.2219e-05
18:3200729 T C 0.033854 -7.5679e-06
18:3205936 C T 0.457931 6.6473e-05
18:3209224 T C 0.419796 9.5570e-06
18:3212787 C T 0.038343 -8.9203e-06
18:3213141 A C 0.040015 5.3687e-07
18:3214410 A G 1.492210 -3.5863e-05
18:3215131 T G 0.028456 -1.7865e-05
18:3215158 G C 0.184012 6.7550e-05
18:3215230 T C 0.458087 1.3832e-05
18:3217622 C T 0.091510 1.2886e-05
18:3220497 T G 0.140827 -3.6281e-06
18:3225679 C T 0.135588 -5.4623e-05
18:3226470 T C 0.027239 -6.2218e-06
18:3232377 G A 0.043523 -6.4570e-06
18:3233609 A G 0.138613 -8.4483e-06
18:3237129 C T 0.161295 -1.0178e-05
18:3238529 G A 0.461566 -2.7322e-06
18:3240255 G A 0.258433 6.7445e-05
18:3241691 C A 0.997248 8.1877e-06
18:3245828 T G 0.320606 -4.1624e-05
18:3246289 A G 0.030559 4.2010e-06
18:3246391 G C 0.364776 6.1807e-05
18:3246486 G T 0.508218 2.1546e-05
18:3249591 A G 0.085924 2.7273e-06
18:3252924 G A 1.373221 -5.7442e-06
18:3254658 T C 1.633504 5.2909e-06
18:3255700 T C 0.261805 1.4034e-05
18:3257799 G A 0.099439 1.1489e-05
18:3262784 T C 1.432756 -2.8675e-06
18:3279415 C T 0.108170 -2.5188e-06
18:3284009 C T 1.940708 1.2272e-05
18:3284477 A T 1.470349 -1.9391e-05
18:3294785 C T 1.940293 7.1833e-06
18:3304921 G C 0.417157 4.0911e-05
18:3320305 T C 1.927926 -8.4957e-06
18:3320720 G C 0.079906 -1.0683e-06
18:3321147 G A 0.310775 7.7893e-06
18:3326841 A C 0.802073 -1.3823e-05
18:3329203 T C 0.439900 5.6547e-07
18:3329448 T C 1.652800 -5.8592e-05
18:3333290 G A 0.852237 6.8501e-06
18:3340817 C T 0.074553 2.0510e-05
18:3342173 C T 0.166741 2.6104e-05
18:3346530 T C 1.718395 -1.9005e-05
18:3348254 T C 1.542550 -3.6240e-05
18:3350197 A G 0.445529 -2.3451e-05
18:3350559 C G 0.136282 4.3715e-05
18:3351374 C T 1.426758 -1.8699e-05
18:3351974 G A 0.756505 -1.1680e-06
18:3352657 A G 0.028706 1.7096e-05
18:3353794 C T 0.111264 -9.3182e-06
18:3354648 A G 1.070408 2.1131e-05
18:3354822 A C 0.720453 -2.9050e-06
18:3361847 A G 0.083629 2.5418e-05
18:3363723 T C 0.552281 -2.7799e-06
18:3365399 G A 1.462290 -9.8848e-06
18:3366722 A G 0.030426 1.2048e-05
18:3370393 A G 0.051018 2.9462e-05
18:3372158 A G 0.042390 3.6748e-05
18:3372821 A G 1.155290 -3.1385e-05
18:3373738 A G 0.060083 -3.7893e-06
18:3378123 A G 0.020247 6.1247e-06
18:3379011 A G 0.060418 1.6758e-05
18:3379530 G A 0.919542 -3.6504e-06
18:3380115 T C 1.474215 -2.5966e-05
18:3384486 A C 0.879278 2.7197e-05
18:3387561 G A 1.250685 8.4274e-06
18:3387870 C T 0.038989 7.4089e-06
18:3391670 C T 0.412768 5.2036e-05
18:3393393 G A 0.336206 -2.8444e-05
18:3396887 T C 0.736189 7.0504e-05
18:3397052 G A 0.226760 -3.9332e-05
18:3398161 G T 0.593989 -5.7950e-05
18:3398183 T C 0.021283 -2.5655e-05
18:3402068 A G 0.057737 -7.4620e-06
18:3406933 C T 0.226627 -3.5979e-05
18:3408601 G A 0.087209 -3.6175e-05
18:3415710 G A 1.424048 4.3941e-05
18:3417449 C T 1.521328 3.6845e-05
18:3419463 G A 1.452316 3.3770e-05
18:3423265 T C 0.041138 6.5599e-06
18:3424358 T C 1.159977 2.6413e-06
18:3426138 C T 0.255466 -1.0763e-05
18:3426587 A G 0.188235 -1.2755e-05
18:3431180 T C 0.055510 4.4192e-05
18:3432384 A G 1.085086 1.0286e-05
18:3439335 A C 0.042095 3.4345e-07
18:3443119 T C 1.322976 -1.1221e-05
18:3446619 T C 0.098235 -3.8777e-05
18:3447725 T C 0.063336 6.3661e-08
18:3448762 A G 0.484715 -2.8093e-05
18:3449286 C G 0.513662 -9.0780e-06
18:3449775 A G 0.264204 3.5200e-05
18:3452030 T C 0.072882 -9.7610e-06
18:3452978 T C 0.117947 -2.2956e-05
18:3457606 T C 0.155157 2.3965e-06
18:3460915 G T 0.322255 2.6355e-05
18:3463173 A T 0.074888 -3.0147e-06
18:3464650 A C 1.177290 4.4031e-05
18:3465737 C T 0.356710 1.6232e-05
18:3466132 G A 0.053108 -1.5486e-05
18:3469735 A C 0.336047 1.3598e-05
18:3475527 A G 1.280686 -2.0396e-06
18:3483507 A G 0.057133 6.5381e-06
18:3483790 G A 0.516002 -2.7577e-07
18:3485493 A G 0.027408 -2.8172e-05
18:3488151 A G 0.964588 -1.1206e-05
18:3492243 A G 1.055033 -5.1125e-05
18:3494891 C A 0.916160 -3.0193e-05
18:3497714 C T 0.117288 1.0252e-05
18:3498066 T C 1.568701 4.0714e-06
18:3498273 T C 0.049031 -1.1409e-05
18:3502813 A G 0.459486 1.0758e-05
18:3507179 G A 0.916173 -1.3960e-05
18:3510290 A G 0.069503 2.6653e-05
18:3511937 C G 0.153829 -1.4682e-05
18:3512442 A C 0.938050 -1.7901e-05
18:3519196 G A 0.030972 -6.4444e-06
18:3519210 A G 0.089945 -1.1144e-05
18:3519621 G A 1.473959 9.3865e-07
18:3520760 G A 0.579257 -1.4265e-05
18:3520907 A G 1.515009 3.3239e-06
18:3522006 C T 0.410182 1.3210e-05
18:3522076 C T 0.640343 1.7283e-06
18:3527141 T C 1.358563 -4.5484e-06
18:3532273 A C 0.122773 5.1640e-06
18:3533369 A G 0.044896 6.8878e-06
18:3534224 T C 0.057545 2.8192e-05
18:3534322 A G 0.035016 2.4391e-05
18:3535365 G T 0.582814 3.1774e-05
18:3537700 C T 0.098235 5.6673e-06
18:3538862 T C 0.074664 -1.2105e-05
18:3538873 G A 0.020692 -4.9869e-06
18:3541941 T C 0.102231 3.7127e-06
18:3543153 A C 0.462348 2.4490e-05
18:3543851 C T 0.133663 1.2519e-05
18:3543857 C T 0.634027 9.9214e-06
18:3548049 G A 0.130683 -1.2450e-05
18:3548714 A G 1.373728 7.2136e-07
18:3555986 C G 1.468535 -8.2993e-06
18:3557121 G A 1.880778 -3.0254e-05
18:3558078 A G 1.736731 -5.8804e-06
18:3564495 T C 0.502808 -1.3848e-05
18:3567788 A G 0.156738 6.2999e-06
18:3569834 C T 0.915190 -1.3488e-05
18:3573618 T C 0.290381 -1.3579e-05
18:3575899 G A 1.203159 1.4371e-05
18:3577341 A C 0.093447 -6.6330e-06
18:3581966 A G 0.549898 -2.1002e-05
18:3585289 A C 0.080837 2.4889e-05
18:3585917 G T 0.848602 8.0024e-06
18:3588955 T G 0.054767 2.5664e-05
18:3589489 T C 0.561570 -2.1023e-05
18:3590576 C G 0.576741 2.8556e-05
18:3592145 A G 0.123513 -3.9272e-05
18:3595011 C G 1.134757 2.4544e-05
18:3597003 C G 0.020793 1.2488e-05
18:3597864 G A 0.761542 -2.8518e-05
18:3600186 G A 0.787736 1.5662e-05
18:3602164 T C 0.084908 2.6719e-05
18:3604788 C A 1.511792 -6.4453e-06
18:3607778 G A 0.693406 -3.3379e-05
18:3607923 C A 0.031556 2.7921e-05
18:3609693 C T 0.059749 4.9277e-05
18:3611483 A G 0.053082 -3.3595e-05
18:3611504 T C 0.051333 -2.3833e-05
18:3612331 A G 0.034081 1.2035e-05
18:3615355 C T 0.045104 -7.4353e-06
18:3615943 T C 1.113403 -1.4174e-05
18:3623188 G A 0.567630 -3.0405e-06
18:3625651 A G 0.038651 4.1109e-05
18:3630774 C G 0.265314 1.8318e-05
18:3636288 C A 0.654677 -8.7534e-06
18:3640741 T C 0.193162 3.1446e-05
18:3646519 C T 0.392437 5.1723e-05
18:3649504 T C 0.455165 4.7292e-05
18:3652972 G A 0.480691 3.8724e-05
18:3653874 C A 0.075917 1.9369e-05
18:3654381 A C 0.038090 2.4255e-05
18:3666247 A C 0.057740 5.8442e-06
18:3670816 T C 0.059103 6.6643e-06
18:3670957 T C 0.427719 6.5650e-05
18:3671005 A G 1.047957 1.3805e-04
18:3671262 A G 0.060223 -3.5822e-05
18:3675604 T C 0.362526 5.8610e-05
18:3677577 G A 1.000487 8.0004e-05
18:3683512 T G 0.339750 1.5286e-06
18:3693751 C A 0.322077 -1.4435e-06
18:3708831 C T 1.904394 1.2771e-05
18:3708941 C T 0.625889 5.7633e-05
18:3715403 G A 1.077728 4.6609e-05
18:3717197 G A 0.422954 1.2738e-06
18:3718384 T C 1.969028 1.2690e-05
18:3723132 C T 0.029099 1.9703e-05
18:3723171 C T 0.161379 -2.3160e-05
18:3723330 A G 0.074690 1.5908e-05
18:3725189 C G 0.793361 1.1663e-06
18:3725807 A G 0.265155 -2.9063e-06
18:3725832 C T 0.199797 -1.8083e-05
18:3726127 A C 1.038583 -9.7656e-06
18:3729136 T C 0.032971 -2.8289e-06
18:3739902 A G 0.023318 -2.6822e-05
18:3742713 A C 0.873848 -9.4922e-06
18:3748024 C T 0.629775 -1.9230e-04
18:3748286 T C 0.321226 -5.2984e-06
18:3750856 T C 0.128415 1.2427e-05
18:3758248 C T 0.030180 -1.9949e-05
18:3759055 C T 0.048619 2.3730e-05
18:3759845 C T 0.105476 -4.1319e-05
18:3764945 C A 0.282335 -4.9215e-05
18:3769812 C T 0.187894 -5.9864e-06
18:3769841 T C 0.206668 -1.4650e-05
18:3771590 G T 0.191189 1.7062e-05
18:3772943 G A 1.969587 1.9112e-05
18:3774446 T C 0.163804 2.5231e-05
18:3776626 C T 1.013665 1.1005e-04
18:3778575 C T 0.329510 5.5865e-05
18:3780526 T C 0.937534 1.4135e-04
18:3784486 G A 0.204042 -8.1796e-05
18:3787869 T C 0.438209 5.2814e-06
18:3789107 C T 0.871520 -2.0785e-06
18:3789624 A G 0.054751 -3.4656e-05
18:3790193 C G 0.600676 2.9776e-06
18:3792739 C T 0.509874 3.1664e-06
18:3795107 T C 0.048499 -1.3818e-05
18:3802724 G A 1.378979 5.7146e-05
18:3803043 C T 0.066254 5.9396e-08
18:3803170 C T 0.061440 -1.3196e-05
18:3808781 C G 0.038508 -6.2536e-06
18:3813758 T C 1.442750 6.5904e-05
18:3814148 G C 0.061401 6.2496e-06
18:3817613 A G 1.508644 7.2813e-05
18:3817694 C T 0.037265 2.3984e-05
18:3817956 G A 0.036714 -6.3510e-06
18:3824077 G T 0.383527 1.0440e-05
18:3824312 C T 0.387977 -2.4824e-05
18:3832087 A G 0.025827 -2.4110e-05
18:3839680 G T 0.554887 -9.0920e-06
18:3844617 T C 0.028777 -2.0319e-05
18:3847600 G A 1.917796 -2.0111e-05
18:3857631 G A 0.236695 -2.0209e-05
18:3858085 G A 0.042449 1.0523e-05
18:3858941 G A 0.137078 1.4762e-05
18:3858976 A G 0.034795 -9.7782e-06
18:3862509 A G 1.951306 -1.9364e-05
18:3864912 T C 0.210489 -1.0071e-04
18:3865842 C T 1.117989 3.8047e-05
18:3870783 T C 0.027294 1.2885e-05
18:3873860 T C 0.097683 -4.6627e-05
18:3875133 C T 0.054040 -2.3838e-05
18:3877645 C T 0.048460 2.0712e-05
18:3884051 T C 0.146874 -4.3198e-05
18:3887697 C T 0.688365 -8.3185e-06
18:3892429 G A 0.226873 -1.3567e-05
18:3896283 A G 0.041043 2.4920e-05
18:3896518 A C 0.242606 3.0041e-06
18:3897258 A G 0.068737 2.2416e-06
18:3899717 T C 0.139905 -2.2770e-07
18:3900480 A C 0.096200 -1.6611e-05
18:3902379 G A 0.278489 1.1591e-05
18:3903595 T C 1.173924 -6.9257e-06
18:3912033 A C 0.034623 -1.1970e-05
18:3913709 T A 0.058600 3.3339e-05
18:3914585 C T 0.094204 -4.5335e-05
18:3916561 G T 0.824521 -6.6646e-06
18:3916619 A G 0.060629 4.4381e-05
18:3917442 T A 0.039492 5.9899e-06
18:3924292 G A 1.377726 -2.0620e-05
18:3924497 A C 0.056023 3.6527e-06
18:3925368 G A 0.102318 -5.9290e-06
18:3942535 A G 1.413460 -6.6345e-06
18:3943666 G T 1.071395 -1.0492e-05
18:3954737 C T 0.824686 -2.8194e-05
18:3956145 T C 0.031932 -9.4201e-06
18:3958443 C T 0.299681 -1.6256e-05
18:3959388 T C 0.398396 6.5905e-06
18:3962410 T C 0.739337 7.6411e-05
18:3963716 T C 0.784052 2.9239e-05
18:3964446 C T 0.048386 1.0970e-05
18:3965251 G A 0.081334 -3.5278e-05
18:3970649 G A 0.046357 1.8260e-05
18:3972630 C T 0.862913 3.5773e-05
18:3973426 T C 0.030462 -7.4974e-06
18:3978576 T C 0.031731 9.2594e-06
18:3985779 A G 0.992957 3.5657e-05
18:3989483 A G 0.102688 -7.5969e-06
18:3992154 C T 0.178456 1.8665e-06
18:3997976 G T 1.878262 1.2624e-05
18:3999245 C A 1.100955 2.6412e-05
18:4001841 A G 0.237955 -2.4405e-05
18:4002983 T G 0.029641 -7.4605e-06
18:4005062 T A 0.201572 4.3946e-05
18:4005122 C T 0.456960 3.1673e-05
18:4005641 T C 0.039693 -4.0957e-06
18:4009380 C T 0.398539 3.0295e-05
18:4014959 C T 0.381316 -1.0513e-05
18:4015761 T G 0.990912 -2.9636e-05
18:4018466 G A 0.219733 3.1063e-05
18:4019191 T C 1.267463 1.3329e-05
18:4019804 T C 0.326085 4.8307e-05
18:4024186 C A 0.408705 -5.7657e-05
18:4026498 A G 0.066033 -1.6956e-05
18:4026741 C T 0.395247 -1.0383e-05
18:4031916 G A 0.985709 4.0887e-05
18:4031989 A G 0.021773 9.8213e-06
18:4032671 G C 0.250876 -2.8916e-05
18:4039250 T C 0.059262 -2.7921e-05
18:4040855 T C 1.552693 -4.4053e-05
18:4041041 G A 0.066750 4.2556e-06
18:4041428 G T 0.022961 1.2051e-05
18:4046087 A G 0.049924 -1.3995e-05
18:4046575 T C 0.400227 -1.6452e-05
18:4046745 T C 1.022610 3.1606e-05
18:4054627 G A 0.393553 -9.1338e-05
18:4056012 A G 0.421649 -4.2124e-06
18:4056020 A G 0.533945 1.7654e-05
18:4058310 C T 0.040183 1.6102e-05
18:4061114 C T 0.133452 4.5423e-06
18:4067316 G C 0.090792 -3.5878e-06
18:4068068 A C 0.673061 3.4042e-06
18:4068141 G A 0.307993 -5.2829e-06
18:4069949 T C 1.687271 -6.4100e-05
18:4072254 A G 0.298856 2.2628e-07
18:4081692 T G 0.650567 -2.6530e-05
18:4084265 G A 0.652060 1.0354e-05
18:4091633 A G 0.640590 -3.5119e-05
18:4095862 A G 0.065663 -2.9037e-06
18:4097518 T C 0.066150 -3.0147e-05
18:4101024 T C 0.491834 -7.3512e-06
18:4101546 C T 0.232349 -2.9832e-05
18:4106522 T C 0.303001 -1.1239e-05
18:4107401 A G 1.177427 -3.0996e-05
18:4107977 T C 0.077134 -1.6761e-05
18:4110657 T C 0.872536 -3.5890e-05
18:4118408 G C 0.268871 2.6997e-05
18:4121056 T C 0.070509 -3.3560e-05
18:4127583 C A 0.351221 -4.6987e-05
18:4133739 C T 1.584265 -3.0021e-05
18:4143338 T C 0.263509 -1.9650e-05
18:4146560 A G 0.030637 -1.3997e-05
18:4147786 C T 0.753262 -3.7904e-07
18:4147791 G A 0.489214 -7.0468e-07
18:4148970 C T 0.096099 1.1702e-05
18:4150208 C G 0.024220 1.3573e-05
18:4150224 A G 0.243726 -9.6369e-06
18:4155539 A G 0.042923 1.2423e-05
18:4157999 C A 0.253778 -3.8999e-07
18:4163656 C A 0.109378 1.1178e-05
18:4178935 T A 1.465276 -2.8356e-06
18:4181571 T C 0.053098 5.3652e-05
18:4191860 G T 0.106580 -4.6640e-06
18:4196266 T C 1.486114 3.1054e-05
18:4201153 C A 1.162467 2.8649e-05
18:4204048 G A 0.509033 -5.8011e-06
18:4204552 T C 0.105788 -3.2262e-05
18:4204614 C T 0.167141 9.1866e-06
18:4206595 G A 1.044455 -1.5108e-06
18:4209407 C T 0.118129 4.1328e-05
18:4214609 T C 0.295218 -6.7853e-06
18:4214708 C T 1.290910 -4.5544e-06
18:4224295 C T 0.142248 -1.3504e-05
18:4227717 A G 1.058746 -8.7380e-06
18:4232091 A C 0.094768 -1.0798e-05
18:4233324 T C 0.054673 -1.6809e-05
18:4235438 T G 0.938716 9.6094e-06
18:4241523 T G 0.057260 -7.2136e-06
18:4244793 T C 0.040167 6.2813e-06
18:4245945 G A 1.125143 -8.2257e-06
18:4248072 G C 0.084145 6.3626e-05
18:4248561 T G 0.427319 -2.0252e-05
18:4249515 A G 0.235491 1.5115e-05
18:4250393 G A 0.035561 1.3529e-07
18:4251784 T C 0.441935 -4.6071e-05
18:4259103 C G 0.186194 -3.7687e-05
18:4259357 G A 0.151372 3.9007e-05
18:4262059 C T 0.057919 3.7818e-06
18:4267553 C T 0.054494 8.6642e-06
18:4271385 C G 0.149652 -2.7097e-05
18:4273858 C T 0.514142 -3.7158e-05
18:4284607 C T 1.129320 5.9455e-06
18:4285864 A C 0.058558 -9.4395e-07
18:4286200 T A 0.040979 2.3179e-06
18:4288459 G A 0.210498 -7.5991e-06
18:4296054 C A 0.497514 -7.6543e-06
18:4296889 A G 0.074781 -1.6667e-06
18:4297660 T C 0.024785 -3.7625e-06
18:4301595 T C 0.396052 -4.0392e-05
18:4310590 C T 1.304455 -1.0842e-05
18:4313481 A C 0.033854 -4.4215e-08
18:4316469 C T 0.463166 -1.4957e-05
18:4320185 T C 1.561086 -2.2864e-05
18:4320451 C T 0.068971 1.4846e-06
18:4329558 G A 0.474796 -2.7145e-05
18:4331235 A G 1.838316 -1.4711e-05
18:4331549 C T 1.780585 -1.5333e-05
18:4335455 T C 0.431438 3.8115e-05
18:4336301 C T 0.197960 3.4209e-05
18:4339100 G T 1.833677 -3.1534e-05
18:4339145 G A 1.064946 -6.8317e-05
18:4340858 C A 0.277960 -1.4592e-05
18:4344105 A C 0.089591 -3.7918e-05
18:4345856 T C 0.734102 2.2299e-05
18:4347375 T C 0.038564 -3.7623e-06
18:4348101 A G 0.328974 -1.9709e-05
18:4349152 A G 0.102029 -2.4888e-06
18:4349772 A G 0.044172 1.9546e-05
18:4351237 T C 0.075264 -2.8614e-06
18:4354096 T C 1.264132 -3.3042e-05
18:4358654 C T 0.199242 -9.2769e-06
18:4359206 T C 0.030300 -7.5606e-06
18:4359927 C T 0.032802 3.7058e-05
18:4366070 C T 0.727990 4.2222e-05
18:4366693 T C 0.081204 1.1388e-05
18:4366924 T C 0.021741 2.8404e-05
18:4369605 T C 0.245472 -4.1410e-05
18:4374408 A G 0.780209 1.1600e-05
18:4374442 G A 0.044283 -1.6653e-05
18:4377745 G T 1.154105 9.1597e-06
18:4379584 T C 0.045805 8.0742e-06
18:4381357 T C 0.353191 -6.1671e-05
18:4381461 A G 0.032929 -2.8613e-06
18:4381526 C G 0.193883 2.7300e-05
18:4382993 C T 0.062988 3.1118e-05
18:4384905 G A 1.873072 -2.0937e-05
18:4385235 T C 1.240120 5.0908e-06
18:4387048 A G 0.121871 1.2982e-05
18:4387238 A C 0.044302 1.0667e-05
18:4395899 T C 0.047136 -4.8255e-07
18:4396546 C T 1.052345 -6.4388e-06
18:4401248 C T 0.020832 -2.5828e-06
18:4401781 C T 0.092110 -1.6584e-05
18:4402919 A C 0.322570 -2.6335e-05
18:4403170 A G 0.043913 -1.7813e-05
18:4405736 A G 0.046633 1.0162e-05
18:4408181 C T 0.257394 3.0564e-05
18:4413515 T C 0.087507 -6.4166e-06
18:4413734 T G 0.028878 2.1802e-05
18:4426003 C T 1.125604 4.9636e-06
18:4426702 T C 0.051089 2.0170e-05
18:4427991 C T 0.596557 -8.9770e-06
18:4428978 G T 0.359134 -7.4558e-06
18:4432103 C G 0.078383 1.7299e-05
18:4433914 C T 1.676771 -1.7497e-05
18:4435532 G A 0.618443 2.4788e-05
18:4438141 G C 0.232466 -2.0530e-05
18:4441097 T C 0.037143 3.4801e-05
18:4441643 A C 1.569737 3.1830e-05
18:4441785 T C 0.690020 1.2362e-05
18:4442867 G A 0.656764 2.2354e-05
18:4443302 C G 0.042507 -7.1603e-06
18:4443683 T C 0.291761 -5.1774e-05
18:4443753 A C 0.666777 7.6532e-06
18:4444996 C T 0.254560 -2.8082e-05
18:4446168 C T 0.905634 -8.9222e-06
18:4446528 G A 1.664404 -4.0572e-05
18:4446624 C T 0.131057 1.8569e-05
18:4448512 A C 0.641710 1.1494e-05
18:4450272 C T 0.068646 -2.5623e-06
18:4450737 T C 0.253460 1.4241e-06
18:4458134 G A 0.300447 -4.0492e-07
18:4459889 C T 0.038512 -1.3621e-05
18:4461601 T C 0.044017 -1.3438e-05
18:4462824 C T 0.972352 7.8826e-07
18:4463815 T C 0.038421 -4.1459e-06
18:4468491 G A 0.567847 3.2860e-06
18:4470922 A G 0.361757 2.0775e-05
18:4471084 G A 0.051839 1.6302e-05
18:4471136 G A 0.051355 -4.6135e-05
18:4478774 T C 1.319750 -5.8630e-06
18:4479593 G A 0.205724 2.0696e-05
18:4482946 T C 0.155128 -3.4582e-06
18:4483140 T C 0.042066 1.0741e-04
18:4487509 T C 0.773587 4.6957e-06
18:4490281 G A 0.815624 -2.8764e-06
18:4490894 G A 0.337131 4.3380e-06
18:4491031 C T 0.312145 1.1795e-05
18:4491555 T C 0.759403 -6.2170e-05
18:4493483 G A 0.043864 -2.3325e-05
18:4493662 A G 1.964750 -1.4190e-05
18:4498302 A G 0.071798 1.9077e-06
18:4498870 C T 1.106064 3.9912e-05
18:4500102 T C 0.581168 1.6491e-05
18:4501147 G A 0.304692 -7.6622e-06
18:4502178 T C 0.866149 -3.6198e-05
18:4508973 C T 0.199391 9.3878e-05
18:4517485 A G 0.118187 -1.4788e-05
18:4517964 A G 0.064676 -2.0915e-05
18:4518218 G A 0.051398 3.3552e-05
18:4518688 A G 0.283111 -2.2280e-06
18:4528197 T C 0.391700 -1.4668e-05
18:4546414 T C 0.682506 7.7470e-07
18:4553993 C T 0.045120 -1.9971e-05
18:4559105 T G 0.202471 -1.2007e-05
18:4568571 G A 0.081795 -3.9537e-05
18:4572536 G A 0.032546 -1.3272e-05
18:4576063 G T 0.061476 4.8189e-06
18:4579256 C A 0.037148 3.1415e-05
18:4579348 C A 0.053874 -1.6211e-05
18:4580413 G A 0.387074 3.0249e-05
18:4582373 A G 0.202118 -8.0500e-06
18:4584861 G A 0.276720 8.8183e-06
18:4587928 T C 0.589374 1.6124e-05
18:4588889 G A 0.084797 -2.4232e-05
18:4590320 C T 0.895316 2.0778e-05
18:4595717 T C 0.158224 5.0442e-05
18:4596846 A G 0.024013 2.9569e-05
18:4599219 T C 0.038713 3.7656e-05
18:4601573 G T 0.849734 2.4479e-05
18:4604076 G T 0.223949 2.0460e-05
18:4610215 G T 0.025963 -5.9926e-05
18:4619586 T C 0.040394 2.0726e-05
18:4626524 T G 0.038031 1.7745e-05
18:4631619 G A 0.187528 -1.0525e-05
18:4638882 T C 0.532549 -6.1497e-06
18:4640918 T C 0.143255 -1.3085e-06
18:4648574 A G 0.100640 -5.3636e-06
18:4648864 A C 0.257790 2.2659e-05
18:4653461 G A 0.069094 1.2016e-05
18:4653558 T G 0.086826 -2.8020e-05
18:4667611 T C 0.048908 4.5301e-05
18:4677933 C T 1.386331 4.6209e-06
18:4704803 A G 0.053696 1.1349e-06
18:4707814 T C 1.635994 1.6188e-05
18:4712186 C A 0.047626 -3.0283e-05
18:4713290 A C 1.326270 1.3599e-05
18:4715658 C T 0.036457 3.3673e-06
18:4716651 C T 0.734225 2.2920e-05
18:4721359 T C 0.734816 2.2108e-05
18:4722559 G A 0.076679 -1.2587e-05
18:4727697 C T 0.173931 1.6132e-06
18:4728943 G A 1.657358 2.4465e-05
18:4736370 G T 0.047483 -5.6922e-06
18:4739271 G A 0.086988 -1.7539e-05
18:4747674 C T 0.181708 -1.7613e-05
18:4757894 T C 0.475974 3.4432e-07
18:4758674 A G 0.025093 -7.6642e-06
18:4760802 C T 0.199475 -3.6035e-06
18:4761808 G A 0.336271 -3.0829e-05
18:4761963 T C 0.103555 -2.1682e-05
18:4763493 G A 0.234433 3.1419e-05
18:4767199 A G 0.056192 -2.1915e-06
18:4767682 C T 0.424771 -1.0362e-05
18:4767952 C T 0.057019 7.7478e-05
18:4769169 A G 0.372669 2.0397e-05
18:4769229 A G 1.025116 -1.8867e-05
18:4769953 G A 0.054202 -2.1507e-05
18:4771550 G A 0.082950 -2.4431e-05
18:4772796 G T 0.622319 -9.9674e-05
18:4772807 T C 1.640262 -7.6114e-06
18:4772858 C A 0.092428 1.9402e-05
18:4773110 T C 1.095005 -2.8530e-05
18:4774325 A G 0.080578 2.1901e-05
18:4780220 C A 1.051936 -1.5515e-05
18:4780374 A G 0.299064 1.5891e-05
18:4783483 T C 0.028541 5.0582e-05
18:4799308 A G 0.083859 1.8481e-05
18:4802933 A G 0.554205 -2.1979e-05
18:4803911 G T 0.307282 -6.2843e-05
18:4808123 A G 0.150356 -1.4407e-05
18:4816589 C T 1.310794 -6.4320e-05
18:4818577 C A 0.303887 3.6664e-05
18:4827533 C T 0.472871 1.0467e-05
18:4836050 G A 1.035016 2.3358e-05
18:4838275 T C 0.113552 3.9457e-06
18:4841120 A G 0.587793 -3.6167e-05
18:4843154 T G 1.053670 2.9559e-05
18:4845603 C T 0.405887 2.6674e-07
18:4850115 A G 0.069016 -3.0650e-05
18:4853768 C T 0.567189 7.3104e-06
18:4855591 G A 0.573807 2.4831e-05
18:4861698 G A 0.276246 7.5292e-06
18:4862662 C T 0.126616 -2.7398e-05
18:4866107 A G 0.358596 -5.5801e-06
18:4878886 C T 0.149412 -1.2997e-05
18:4890278 A G 1.111377 -1.1545e-05
18:4905083 C T 0.368132 -1.2708e-05
18:4907870 G A 0.105265 4.8829e-06
18:4909341 G A 1.178215 -2.1956e-05
18:4909430 T C 0.095168 -2.9938e-05
18:4925108 A C 0.690712 -3.1532e-05
18:4925256 G A 0.836712 -3.5885e-06
18:4925834 A G 1.730028 -5.2845e-05
18:4925888 C G 0.062998 -3.7034e-05
18:4925955 T C 0.271228 -2.2496e-05
18:4926032 A G 0.034805 2.1079e-05
18:4931089 G A 0.090737 4.8144e-05
18:4931554 T G 1.905611 -3.4265e-05
18:4938525 A G 0.236773 -7.2830e-06
18:4944457 A G 1.863292 -1.8993e-05
18:4948077 C A 0.024311 -2.7902e-06
18:4960082 C T 0.109657 3.2134e-05
18:4965601 T C 0.710729 -1.4853e-05
18:4970506 C A 1.094204 -1.3314e-05
18:4970704 G A 0.033426 3.4188e-05
18:4970722 A T 0.027268 -1.6523e-05
18:4977369 T G 0.148669 -2.4235e-05
18:4979713 G A 1.618775 -6.4674e-06
18:4993986 T C 0.324453 -7.5889e-06
18:5013619 T A 0.084213 -2.9042e-05
18:5014393 T C 0.047740 -1.1598e-05
18:5014747 T C 0.057626 4.5469e-06
18:5016242 G A 0.034844 1.9837e-05
18:5018373 G T 0.084320 -1.6029e-05
18:5022806 T C 0.044409 -3.4656e-05
18:5024327 T C 0.091798 -5.3340e-06
18:5030946 A C 1.970275 9.9639e-06
18:5031607 G A 1.433188 -3.0484e-05
18:5037384 A C 0.248020 2.4690e-05
18:5040256 G C 0.048889 -2.0710e-06
18:5043860 C T 0.039330 4.7186e-06
18:5049243 T C 1.146088 -3.1980e-05
18:5067584 T C 1.407935 -1.2051e-05
18:5068777 T C 0.061271 -2.6061e-05
18:5069454 G A 0.558376 9.1271e-06
18:5070445 T C 0.101140 -4.3536e-05
18:5071873 A G 0.075342 9.6199e-06
18:5075133 A G 0.488727 1.3892e-05
18:5079328 G A 0.491636 1.0562e-05
18:5081266 G C 1.185736 -1.1181e-05
18:5083657 A G 0.025373 1.7030e-05
18:5085056 A G 0.136260 4.2291e-05
18:5096258 G T 0.279135 4.4040e-08
18:5102469 G C 0.196239 -7.8753e-08
18:5102624 T C 1.028891 -1.7666e-05
18:5103881 T C 0.376117 6.5397e-06
18:5106402 C T 0.070480 1.5952e-05
18:5106665 T G 0.079072 -2.0175e-06
18:5107846 A C 1.002217 7.2845e-08
18:5108572 C T 0.138220 3.1011e-05
18:5131536 C A 0.472602 5.2888e-06
18:5132226 C T 1.005959 2.3843e-06
18:5137932 G A 0.879444 3.3319e-05
18:5139005 A G 1.197096 3.9646e-05
18:5142908 C G 0.041228 -3.2562e-06
18:5145609 T G 0.322869 6.6815e-06
18:5151205 C T 0.437154 -1.3633e-06
18:5153864 C G 0.237864 4.2491e-05
18:5155367 G T 0.136799 1.4254e-05
18:5156856 C T 0.664427 1.3098e-05
18:5160759 A G 1.091701 -5.6807e-05
18:5165467 T G 0.267093 -8.8058e-06
18:5173386 T C 0.023750 4.5734e-06
18:5176714 T G 0.139726 -2.6980e-05
18:5178387 T G 0.322005 1.6646e-06
18:5180513 C T 0.128518 -9.9688e-06
18:5181412 A C 0.381044 -1.2618e-05
18:5189995 A C 1.001084 1.8960e-05
18:5191958 T C 1.902648 4.0827e-05
18:5193978 C T 0.040849 4.2098e-05
18:5194136 T C 0.050810 -1.2270e-05
18:5196072 G T 0.056409 -1.2250e-06
18:5196992 C T 1.842405 -1.2307e-05
18:5198900 G A 0.023740 6.4727e-05
18:5199545 T C 0.086845 -1.3679e-06
18:5199990 A G 0.038775 -3.4971e-05
18:5205093 G A 0.418682 5.2756e-06
18:5206324 G A 0.349358 1.6427e-05
18:5208905 G C 0.139220 -2.2496e-05
18:5213879 C T 0.132761 -1.7874e-05
18:5215596 A G 0.315926 -2.8478e-06
18:5216124 T C 0.128567 -1.0841e-05
18:5216795 T G 0.918121 -1.5010e-05
18:5222541 C T 0.051898 -1.6629e-06
18:5230996 A G 0.051206 -6.0315e-06
18:5231000 G T 0.023354 1.2297e-05
18:5237049 G T 0.400350 -9.3740e-06
18:5238119 A G 0.036655 -1.2463e-05
18:5241170 T C 0.324609 -9.4075e-07
18:5245809 G A 0.023438 2.2768e-06
18:5247284 A G 0.022789 2.4424e-05
18:5248863 C T 0.027927 3.3795e-05
18:5253441 T G 0.035529 1.4295e-05
18:5255109 C T 1.598047 -1.0379e-04
18:5267264 A G 0.485858 -1.7328e-06
18:5285290 T C 0.040527 -1.1554e-05
18:5292983 C A 0.868330 4.5259e-06
18:5293926 G T 0.829094 -2.0647e-06
18:5300168 G A 0.222193 -2.7578e-05
18:5303009 C T 1.620310 1.8304e-05
18:5303225 C T 0.682652 1.7791e-04
18:5304160 C A 0.388262 2.8612e-05
18:5311143 C T 0.814056 1.5313e-05
18:5311424 A G 0.180199 -6.3839e-05
18:5311555 T C 0.048713 1.3662e-05
18:5311892 T C 1.948450 -2.5538e-05
18:5313164 G T 0.230895 4.0075e-05
18:5316070 T C 1.451468 1.0478e-04
18:5316672 A G 0.063300 -9.8284e-06
18:5317271 A G 0.058723 -1.8618e-05
18:5317480 A G 0.297013 2.4654e-05
18:5319006 G C 0.044643 4.8201e-05
18:5319542 A G 0.043994 2.9685e-06
18:5321164 T G 0.035078 2.0463e-06
18:5321894 T C 0.076442 2.3303e-05
18:5323029 C T 0.032010 -8.7286e-07
18:5323289 A G 1.201997 2.7036e-05
18:5324021 T C 0.311804 -3.5507e-05
18:5324312 T C 0.070162 -3.4361e-05
18:5332222 A G 0.147133 1.7440e-05
18:5332365 C G 1.104519 2.7946e-05
18:5338985 C T 1.730139 1.1732e-05
18:5339295 A G 0.038986 1.4315e-05
18:5340004 C T 0.430614 -6.9977e-05
18:5350084 T C 0.051852 -5.5377e-06
18:5350886 C T 0.633825 8.5001e-06
18:5351295 C T 0.557019 -2.2550e-05
18:5354800 G A 0.047026 1.8394e-05
18:5357246 T C 1.154138 -6.4304e-05
18:5358774 A C 0.547792 -3.7306e-05
18:5360720 T C 0.229947 -2.1034e-05
18:5362899 A G 0.124490 -3.7028e-06
18:5365032 T C 0.074563 5.0057e-05
18:5365129 C T 1.604811 -3.0325e-05
18:5365150 T C 0.459236 -4.9210e-05
18:5365538 G A 0.095460 -6.4044e-06
18:5366458 T C 1.014077 -4.3499e-06
18:5366711 C T 0.051748 5.7032e-06
18:5370379 G A 0.299324 1.7213e-05
18:5371579 C A 1.325245 3.9254e-06
18:5374426 C T 0.033877 1.6402e-07
18:5375440 A C 0.087391 -1.4413e-05
18:5377643 G T 0.277492 3.7473e-05
18:5379069 C G 0.103026 -1.2801e-05
18:5387936 G A 0.323284 -3.5774e-06
18:5391378 G A 0.095184 2.1412e-05
18:5394077 A G 0.070636 -1.7092e-05
18:5396324 T G 0.044218 -2.1209e-05
18:5397383 A G 0.050310 -2.3459e-05
18:5402966 T C 0.033899 -8.8055e-08
18:5407839 T C 1.840581 1.8482e-05
18:5409208 C T 1.839939 1.2857e-05
18:5413815 C T 0.047876 -6.2194e-06
18:5416160 C T 0.033007 2.2365e-06
18:5416221 T C 0.063329 -1.4798e-05
18:5416871 C T 0.050946 -3.3636e-05
18:5420307 C T 0.050252 -2.6628e-05
18:5428943 A C 0.052294 -8.1736e-06
18:5429608 C T 0.071398 -1.1263e-05
18:5431082 A C 0.051609 2.9331e-06
18:5432330 A G 1.475588 1.4309e-05
18:5434289 C T 0.637023 -2.9397e-05
18:5437006 A G 0.024535 -2.9102e-05
18:5439417 A G 0.035454 7.9497e-05
18:5441247 T G 0.239493 -4.2297e-05
18:5441359 A G 1.110735 -5.4202e-05
18:5452918 T C 0.781400 -2.6439e-05
18:5453454 A C 0.025214 -1.4085e-05
18:5453562 G A 1.465477 -3.3756e-05
18:5454131 T C 0.059301 7.9825e-06
18:5455063 C T 0.665605 -1.8906e-06
18:5464272 T C 0.683584 -2.5886e-06
18:5464430 C G 0.025674 -1.6043e-05
18:5472021 T C 1.365798 -9.1045e-06
18:5478295 A C 0.023243 -1.4050e-05
18:5479159 A C 1.318984 -3.4150e-06
18:5485376 A C 0.025804 -1.0919e-05
18:5486244 T C 0.038291 6.0416e-06
18:5489584 A G 0.066572 3.5465e-05
18:5491082 A G 0.106901 -6.9928e-05
18:5493831 A G 0.396640 -1.4860e-05
18:5496371 T C 0.022636 2.6508e-06
18:5510820 G A 0.381852 -1.2902e-05
18:5521132 G A 0.029245 3.2740e-05
18:5525888 A G 0.053365 2.0482e-05
18:5527317 T C 0.028544 -2.6600e-05
18:5532012 A G 0.205733 5.7045e-06
18:5539738 T C 0.395066 -2.3335e-05
18:5541421 A G 0.035542 3.7394e-05
18:5545585 C A 0.028002 -3.3663e-05
18:5549785 T C 0.322551 -1.6702e-05
18:5555731 T C 1.325449 -2.7868e-05
18:5559081 G T 0.050664 3.4047e-05
18:5559886 T C 0.240269 -1.0775e-05
18:5560422 G T 1.604282 -1.6287e-05
18:5561566 G A 1.463767 -4.0514e-05
18:5561861 A G 0.195496 2.8523e-06
18:5562880 A G 0.056851 -4.1950e-06
18:5564481 C T 0.325063 -1.3318e-05
18:5567154 G T 0.051719 -4.3974e-05
18:5567350 C T 0.088621 2.6177e-05
18:5568396 C T 0.030131 -3.6995e-06
18:5570218 C T 0.613325 1.3047e-05
18:5574934 C T 0.100147 -1.0939e-05
18:5578982 C T 0.229876 3.3118e-06
18:5585977 C A 0.454821 -1.2930e-05
18:5589112 G A 0.958908 2.4717e-05
18:5590161 T C 0.049444 -2.3368e-06
18:5593166 A G 0.597547 -1.7829e-05
18:5600721 C T 0.100439 1.7292e-05
18:5604749 A G 1.131219 -5.5390e-06
18:5607594 T C 0.142102 2.9352e-06
18:5608808 C T 1.116463 1.2703e-05
18:5614609 C G 0.722264 -4.9716e-06
18:5616229 G A 0.588254 1.1936e-05
18:5617122 G A 1.072817 3.0635e-05
18:5618386 T C 0.433308 -1.2774e-06
18:5620275 C T 0.105256 2.7783e-05
18:5622645 A G 0.505674 -1.1587e-05
18:5624296 A G 0.160399 2.9090e-05
18:5630531 A G 1.751227 -5.7943e-05
18:5631947 T C 0.189079 3.3177e-05
18:5632242 A G 0.589546 -2.8618e-05
18:5632288 G A 0.191786 2.6751e-05
18:5632471 T C 0.078689 1.8075e-06
18:5632969 C A 1.378551 -5.6394e-05
18:5644042 G A 0.054144 3.7933e-05
18:5645281 T C 0.718590 -2.8367e-05
18:5654289 C T 0.349475 1.6491e-05
18:5656176 C G 0.202621 1.8691e-05
18:5656351 C T 0.205113 1.2423e-04
18:5657547 G A 1.675174 -4.8794e-06
18:5657571 A G 1.062099 -6.0929e-05
18:5671432 T C 0.462066 2.7275e-05
18:5672664 G A 1.652070 -4.1231e-05
18:5673233 T C 0.064319 1.7051e-05
18:5676696 G A 1.773195 -7.6620e-06
18:5681152 C A 0.092168 -3.3254e-05
18:5692313 T C 0.600971 -8.9448e-06
18:5692422 A G 0.030874 3.7351e-05
18:5701686 C A 0.413677 -6.0685e-06
18:5718931 A G 0.214582 -4.0684e-05
18:5722006 A G 0.061586 -4.6909e-05
18:5724882 G A 0.317400 -1.1805e-05
18:5724911 T C 0.058000 1.3832e-05
18:5730315 T C 0.085800 -6.2513e-06
18:5731158 T C 0.028547 8.0388e-06
18:5736882 G A 0.048697 -5.0997e-06
18:5738375 T C 0.029803 1.1584e-06
18:5744008 C G 0.093850 8.5771e-06
18:5746904 T G 0.342009 -1.7231e-06
18:5748721 T A 0.030095 2.2066e-05
18:5751941 C A 0.401350 1.3416e-06
18:5759683 T G 0.561966 8.8531e-06
18:5760080 A G 0.082399 -9.7259e-06
18:5773584 G A 1.320960 3.2196e-05
18:5781422 C G 1.925710 -5.3656e-06
18:5784068 C T 0.072632 -1.0078e-05
18:5789853 T C 0.062654 1.3616e-05
18:5802892 G T 0.051495 -3.5840e-05
18:5803399 T G 0.137704 -2.5636e-05
18:5805089 T G 1.187800 1.9380e-05
18:5811090 G A 0.027973 -4.4627e-06
18:5812995 C T 0.193480 4.6271e-05
18:5825020 G T 0.022348 1.8001e-05
18:5826346 T C 0.201403 2.3208e-05
18:5832058 A T 0.103113 1.4787e-05
18:5832773 T C 0.847105 4.4832e-06
18:5834180 A G 0.173334 2.2447e-05
18:5835163 T C 0.047652 4.9785e-06
18:5837552 C T 0.028252 -5.2691e-06
18:5837798 G C 1.291316 -7.5910e-06
18:5840617 T G 0.484771 1.2070e-05
18:5841187 C T 0.102201 7.2082e-06
18:5842444 A G 0.025217 -3.6006e-06
18:5849154 T C 0.095375 6.5707e-06
18:5852534 A G 1.790005 1.2165e-06
18:5852696 T C 0.507326 1.8821e-05
18:5854751 T C 0.066069 -3.4464e-05
18:5855598 G A 0.155099 5.3839e-05
18:5856604 C G 0.104762 6.7858e-05
18:5857770 A G 0.029826 2.3600e-05
18:5859693 T C 0.133212 -2.9024e-05
18:5861720 G T 0.144267 -4.4394e-05
18:5867821 A C 0.559233 9.5389e-06
18:5871275 C A 0.037236 -1.8488e-05
18:5872454 T C 0.030654 -9.8575e-06
18:5872695 G A 1.023792 2.7309e-05
18:5874514 A C 0.152625 7.8402e-06
18:5874839 C T 0.020322 1.6794e-05
18:5887778 A G 0.968003 3.8931e-05
18:5888706 T C 0.143173 6.1011e-05
18:5889765 G A 1.294994 3.2863e-05
18:5889834 T G 0.070035 -3.5180e-05
18:5892517 C T 0.928592 8.8355e-06
18:5893054 A G 0.046974 -7.2938e-05
18:5894416 C G 0.704815 -5.1382e-06
18:5896646 G T 0.038249 -1.5712e-05
18:5897513 T C 0.022860 9.1858e-07
18:5897823 G A 0.344775 1.3315e-05
18:5901511 C A 0.528742 8.0592e-06
18:5903698 A G 0.390479 2.8336e-06
18:5905730 C G 0.023831 -3.7039e-06
18:5906276 A G 0.024688 -1.2251e-05
18:5908869 T C 0.362020 -2.4736e-05
18:5913606 T C 0.154677 -1.2854e-05
18:5916161 C T 0.229639 -9.1425e-07
18:5932037 T C 0.112020 3.8816e-05
18:5932276 G A 0.920140 3.1064e-06
18:5932406 A G 0.113890 -3.0513e-05
18:5933374 C T 0.540855 -1.0872e-05
18:5934126 A G 0.140833 -1.4390e-05
18:5936342 A G 0.216454 1.2227e-05
18:5938058 G A 0.521614 -2.0928e-05
18:5938431 A G 0.031540 -7.9287e-06
18:5940341 G A 0.067776 9.5749e-06
18:5946524 T C 1.314251 -2.1252e-05
18:5947038 T G 0.034961 2.9159e-05
18:5956182 A G 0.034701 -5.7091e-05
18:5956381 A G 0.059246 -1.3900e-05
18:5958498 G A 0.797357 -1.7079e-05
18:5959148 G A 0.076186 7.6957e-05
18:5960165 A G 0.955669 3.0423e-05
18:5964228 T C 0.236621 4.0775e-05
18:5967896 A C 0.887834 -1.1832e-05
18:5969211 T C 0.084219 2.1861e-05
18:5971039 A C 1.218610 -6.1969e-07
18:5971493 C T 0.078896 1.4162e-05
18:5975540 A G 0.042991 1.2658e-05
18:5978258 G A 0.026694 6.6276e-06
18:5980877 A G 0.270634 4.2994e-05
18:5981962 C G 0.266125 -1.0206e-05
18:5982071 C T 0.110459 1.6982e-05
18:5982535 T C 0.471187 2.7597e-05
18:5983703 C T 0.060064 -1.3867e-05
18:5984972 T C 0.046967 -2.0634e-05
18:5985892 T G 0.805880 6.2346e-06
18:5987788 T G 0.136782 2.5714e-05
18:5987942 A C 0.180974 2.4855e-06
18:5990570 G A 0.240519 -2.4677e-05
18:5992498 C T 0.998598 -2.2620e-05
18:5995622 T C 1.027645 -6.1187e-05
18:6008770 C T 0.130291 -2.6324e-05
18:6013674 A G 0.032192 3.0761e-05
18:6015069 T G 1.301862 1.1448e-05
18:6019001 T C 0.032117 1.5380e-05
18:6020753 C A 0.111786 1.2818e-05
18:6021272 A G 0.021874 1.8926e-05
18:6021598 G T 1.602081 6.3563e-06
18:6021681 T C 1.951848 -4.0665e-05
18:6026665 T C 0.281446 -3.2868e-05
18:6029527 A G 0.094476 -1.3354e-05
18:6029762 G A 0.835365 3.2186e-06
18:6030842 T C 1.387211 2.5781e-05
18:6033403 T C 0.603977 1.0405e-05
18:6035994 C T 0.219479 1.9913e-05
18:6036141 T C 0.602448 1.4397e-05
18:6036277 G C 0.122134 4.8412e-05
18:6037139 T C 0.047237 1.1328e-05
18:6039277 C T 0.020715 -1.8499e-06
18:6040742 A G 0.252649 1.2365e-06
18:6041054 G A 0.484138 -4.0306e-06
18:6043025 T C 1.158562 -1.5015e-05
18:6044355 C T 0.584336 -1.9147e-05
18:6044407 A C 0.275629 1.2629e-06
18:6045892 T C 0.035376 -4.5834e-05
18:6049708 T C 0.122338 -2.2448e-05
18:6049775 C T 0.823278 1.9871e-05
18:6056547 C T 0.027593 -2.5402e-06
18:6060006 T G 0.118142 -1.1382e-06
18:6069349 A G 0.111747 1.3925e-05
18:6069747 C A 0.775775 3.1818e-05
18:6070316 G A 0.563388 2.7922e-05
18:6075197 C G 0.047714 1.6887e-05
18:6075606 A G 0.987082 -1.9258e-06
18:6077198 C T 0.024412 4.8933e-05
18:6081912 A G 0.070759 -1.5242e-05
18:6082338 A G 0.538285 -1.4764e-05
18:6088451 A G 0.406754 -1.8926e-05
18:6089889 G T 0.095612 2.0558e-05
18:6092174 G A 1.615181 -1.0981e-05
18:6092934 C T 0.078461 1.2915e-05
18:6101540 T C 0.269400 9.6327e-06
18:6109473 T C 0.044948 3.1141e-05
18:6110865 T C 0.035143 2.7635e-05
18:6113898 G A 0.104947 -2.3028e-05
18:6114319 T C 0.465685 -2.1305e-05
18:6115740 C T 0.495521 -1.1510e-05
18:6123822 A C 0.501730 4.9840e-06
18:6128189 C A 0.308866 1.0534e-05
18:6133273 C T 0.259387 1.3876e-05
18:6137966 C G 0.143157 1.0429e-05
18:6150964 A G 0.039119 -1.7543e-05
18:6151020 T G 0.029891 -5.6614e-07
18:6155894 A G 1.039547 1.0579e-05
18:6156278 G A 0.137571 6.4770e-06
18:6156782 T G 0.047412 1.5970e-05
18:6157331 A G 0.058558 -1.3951e-05
18:6159407 G T 0.070223 3.2008e-05
18:6170017 A G 0.082788 1.1967e-05
18:6171674 C T 0.100169 1.9699e-05
18:6179963 A C 0.036632 5.4138e-06
18:6183699 C G 0.165800 1.6689e-05
18:6184244 T C 0.029498 -5.0541e-06
18:6190098 T G 0.174989 1.8134e-06
18:6191116 T C 0.115921 -1.8480e-05
18:6193015 A G 0.037139 1.7955e-05
18:6193290 T A 0.081032 -2.4413e-05
18:6197934 G A 0.106203 1.9645e-05
18:6202023 T C 0.058282 -2.4428e-05
18:6219756 A G 0.080097 -2.0729e-06
18:6228179 A G 0.030125 -2.1523e-05
18:6231861 A C 0.041894 2.5546e-05
18:6236405 T C 0.043598 -2.6513e-05
18:6257583 G T 0.045016 1.9059e-05
18:6264811 T C 1.410194 2.7290e-05
18:6265012 A C 0.160311 -5.2647e-06
18:6269799 G A 0.036937 4.4503e-06
18:6279770 T C 0.027723 -8.7989e-06
18:6293196 C T 0.337806 1.4706e-05
18:6294683 T C 0.268271 1.2693e-05
18:6297769 G A 0.064381 1.7630e-06
18:6301903 A G 0.059795 2.5715e-06
18:6308208 A C 0.207671 -3.4505e-05
18:6312109 C T 0.039012 -1.6047e-05
18:6315744 T G 0.337394 2.5138e-05
18:6332345 A G 0.065962 -3.6542e-06
18:6333867 A G 0.089263 4.1124e-05
18:6334096 A G 0.140940 1.6481e-05
18:6352502 C T 0.028638 -2.3853e-05
18:6363280 C T 0.089874 5.9365e-05
18:6369092 C T 1.065952 -6.1040e-06
18:6371757 G A 0.030449 2.1043e-05
18:6375689 A G 0.131446 -3.5474e-06
18:6384352 C T 0.191150 -3.8479e-07
18:6384431 T C 0.616126 -5.1269e-06
18:6386849 G A 0.025415 3.4165e-05
18:6388076 A C 0.215718 -1.3385e-05
18:6393194 C T 0.980570 9.2082e-06
18:6394592 T G 0.172490 1.0955e-05
18:6398451 A C 0.039573 -4.4562e-05
18:6398817 T G 1.316757 -2.2649e-05
18:6401072 G A 0.260857 9.5889e-06
18:6401412 G T 0.050401 2.0873e-05
18:6404501 T C 0.311372 -8.6245e-06
18:6407483 A C 0.596125 1.9185e-05
18:6413412 C T 1.114824 3.2493e-06
18:6415308 C T 0.082548 -4.4082e-05
18:6415596 A G 0.193510 -2.0654e-05
18:6416465 C T 0.037914 -7.7857e-06
18:6426615 A C 0.137477 6.3077e-06
18:6429648 C T 0.271182 -4.4689e-06
18:6433650 C T 1.372673 -1.4649e-05
18:6437844 T C 1.500581 -2.9061e-05
18:6440779 G T 0.037174 -7.3940e-06
18:6441958 T C 0.754859 -5.3422e-05
18:6443104 A G 0.048561 -3.4087e-05
18:6443405 A G 0.034789 -4.0626e-05
18:6446242 A G 0.179400 -9.3475e-07
18:6447799 G A 0.082483 -2.3119e-05
18:6449230 G A 1.454886 -2.1975e-05
18:6450009 G A 0.129187 3.1370e-05
18:6451515 T C 1.643777 -4.3144e-05
18:6454509 G A 0.805861 -2.2067e-05
18:6459227 G C 0.056776 3.6213e-05
18:6461230 G C 0.823430 -2.8268e-05
18:6470527 T G 0.649042 -1.2597e-05
18:6472983 A C 0.023535 2.1509e-05
18:6474441 C T 0.235923 1.7666e-05
18:6476946 G A 0.045838 3.8998e-05
18:6482886 C T 0.535675 -2.4580e-06
18:6486442 G A 0.047415 -1.2441e-05
18:6490913 T C 0.722631 -2.0735e-05
18:6494050 G C 0.412324 3.7860e-09
18:6494673 A G 0.064319 1.3649e-05
18:6496868 C T 0.137672 1.9128e-06
18:6496923 C T 0.798071 -7.6626e-05
18:6502770 C A 0.084336 -8.2052e-06
18:6505597 A G 1.228587 2.6774e-06
18:6505728 T G 0.095992 1.0483e-05
18:6505881 A G 0.097608 1.5228e-05
18:6508035 T C 0.314829 -2.9576e-05
18:6510030 C T 0.429527 2.9051e-05
18:6511204 G T 0.095622 -6.2629e-06
18:6511473 T C 1.973689 1.1165e-05
18:6512418 G C 0.168595 1.0959e-05
18:6512864 A G 0.020189 -4.5402e-06
18:6513872 A G 0.197525 -3.0224e-05
18:6516387 A G 0.203179 -1.2178e-05
18:6522756 A G 0.135987 -3.9773e-05
18:6527241 A G 0.033036 2.4319e-05
18:6532912 G A 0.042955 2.7622e-05
18:6533752 C T 1.050242 -4.2760e-06
18:6535080 T C 0.085940 -3.4758e-05
18:6539889 A G 0.023633 -7.4924e-06
18:6540478 C T 0.034230 -1.9098e-05
18:6540881 G A 0.392378 -2.9237e-05
18:6543983 G A 0.305267 2.4281e-05
18:6546355 G A 0.271620 -3.0412e-07
18:6546713 A T 0.065585 -4.6725e-05
18:6549305 G T 1.451598 -2.1512e-05
18:6552665 A G 0.228626 3.8335e-05
18:6556639 T C 0.046107 -1.5547e-05
18:6560842 T C 0.502376 1.5281e-05
18:6564219 G A 0.495712 -1.3584e-06
18:6565863 C A 0.137746 3.5798e-06
18:6566469 A G 0.075303 1.6435e-05
18:6567182 G A 0.854347 -1.9231e-05
18:6576274 C T 1.174450 2.2041e-05
18:6577386 A G 0.365678 2.1515e-05
18:6579172 A G 1.144455 4.5424e-05
18:6580728 C T 0.021705 -2.2039e-06
18:6588975 G A 0.140486 -2.4681e-06
18:6589556 A G 0.091263 -1.9266e-05
18:6590247 C T 0.069850 -2.0251e-05
18:6592676 T C 0.643073 2.3578e-05
18:6602907 C T 0.051852 -1.5120e-06
18:6603932 A G 1.917530 -1.6451e-05
18:6608306 G A 0.836930 -1.9457e-06
18:6612487 T C 0.221739 3.4809e-05
18:6614441 C T 0.049505 -1.3706e-06
18:6615920 G A 0.328851 3.1385e-05
18:6619707 G A 0.555095 -6.1920e-05
18:6621797 A C 0.171902 8.8106e-06
18:6623707 C G 0.156377 -4.3700e-05
18:6624452 G A 0.031364 -1.0897e-05
18:6628517 T C 0.745024 -6.1049e-05
18:6631950 G C 1.710336 -3.2064e-05
18:6632059 C A 0.276486 1.7122e-05
18:6632347 G T 0.056533 3.9517e-05
18:6634840 A G 0.468042 -5.7374e-06
18:6640063 A G 0.051537 -2.1247e-05
18:6640533 T C 0.177371 8.1031e-07
18:6641029 G A 0.076059 -1.4837e-05
18:6642385 C A 0.022244 -1.3057e-05
18:6642719 T G 1.604525 2.7404e-06
18:6646331 G A 0.102435 -1.9692e-05
18:6646790 C T 0.038502 3.0499e-06
18:6649088 C T 0.063518 4.4186e-05
18:6649499 A G 0.114474 1.3059e-06
18:6650138 T C 0.198726 2.1400e-05
18:6651118 T C 1.978931 2.8335e-05
18:6651778 T A 0.464880 6.3814e-05
18:6653557 A G 0.289868 2.9419e-05
18:6653798 C T 0.123981 5.0421e-06
18:6659461 A G 0.217480 -5.9944e-06
18:6660089 C A 0.032302 1.4912e-05
18:6662863 A G 0.023247 9.2456e-06
18:6664993 T C 0.094045 -8.9892e-06
18:6666417 G A 1.019618 -2.7128e-05
18:6667681 G T 0.677115 -8.4802e-06
18:6672171 C G 1.232943 5.6984e-05
18:6672735 A G 0.737182 7.0259e-05
18:6673342 T C 0.221239 1.2254e-05
18:6679382 T C 0.965896 -8.0811e-05
18:6680481 A G 1.696522 -2.9289e-05
18:6680701 A G 0.062219 2.3489e-05
18:6681554 C T 0.024834 1.7117e-06
18:6690637 G A 0.266946 1.0954e-05
18:6706356 G T 0.265768 -2.0422e-05
18:6707192 T C 0.061791 2.7658e-06
18:6715863 G A 0.958473 2.0010e-05
18:6724771 A G 0.122150 -5.0720e-06
18:6725321 G T 0.091558 5.7067e-07
18:6728204 A C 0.655430 -3.9689e-05
18:6734217 G A 0.431581 2.8258e-05
18:6742574 G A 0.132079 1.4653e-05
18:6749496 A G 0.078257 2.7380e-05
18:6749875 G T 0.480684 -3.5352e-06
18:6752661 C T 0.046367 4.1561e-06
18:6752783 A G 0.055685 5.7102e-06
18:6754352 T C 0.086459 3.9247e-06
18:6757108 A C 0.248685 -4.2360e-06
18:6759702 C T 0.031848 4.6881e-06
18:6760078 G A 0.162152 -1.0661e-06
18:6764443 T G 0.308396 3.5485e-05
18:6765475 A C 0.659289 -1.7298e-05
18:6767702 G A 0.068695 -4.1802e-06
18:6769756 G A 0.678618 -2.2628e-05
18:6775039 G A 0.074638 1.0744e-05
18:6781016 A G 0.089059 -7.2997e-06
18:6784082 G A 0.952939 -1.2868e-05
18:6795911 G A 0.118103 -1.5625e-05
18:6795934 A G 0.322359 1.9342e-05
18:6801018 T G 0.293656 3.3216e-05
18:6816547 T C 0.115912 1.1047e-05
18:6820045 C T 1.484134 -1.3814e-05
18:6820187 G T 1.617174 -2.5585e-05
18:6823195 T C 0.037609 1.0835e-06
18:6825680 T C 0.023941 2.2365e-05
18:6836780 A G 0.107739 -2.3984e-06
18:6838278 C T 0.136792 -8.6870e-06
18:6838464 C T 0.947830 -2.8522e-05
18:6839199 C T 0.034321 3.1724e-05
18:6843259 A G 0.094262 1.3621e-05
18:6845982 T C 0.065079 9.8442e-06
18:6848606 A G 1.374156 5.2319e-06
18:6851359 C T 1.259108 -1.0130e-05
18:6851433 G A 0.029177 -3.0830e-06
18:6867507 C T 1.848095 1.9456e-06
18:6870524 C T 0.537103 -2.6414e-06
18:6875693 A G 1.059986 4.3130e-05
18:6881446 A G 0.026080 2.6887e-06
18:6884050 G A 0.640255 -2.6880e-06
18:6889973 G A 1.118080 3.2965e-05
18:6890937 T C 0.065936 -3.5860e-05
18:6894315 C T 0.037587 -4.3495e-05
18:6898415 T C 1.096586 2.5603e-05
18:6905245 G A 0.112481 4.9224e-05
18:6910535 T G 0.602338 -2.1967e-06
18:6912143 C A 1.737017 3.9698e-05
18:6920952 C T 0.026307 4.9946e-06
18:6923291 G A 1.247215 -4.8770e-06
18:6927870 T C 0.735851 3.4599e-06
18:6928946 C T 0.993908 -8.6857e-06
18:6929507 C G 0.033176 -3.5102e-06
18:6939947 A G 1.750665 2.7654e-05
18:6940557 C A 0.707337 1.1606e-05
18:6941108 G A 1.043822 1.0245e-05
18:6941120 G C 0.033516 -1.5634e-05
18:6942975 C T 0.075355 8.2135e-06
18:6946431 G C 0.023841 -6.8363e-06
18:6948614 G A 0.790170 -2.0620e-06
18:6951971 T C 1.554101 1.9794e-05
18:6952009 C G 0.021763 3.9290e-05
18:6953989 C T 0.824050 3.8114e-06
18:6955676 T G 0.752285 -8.2996e-06
18:6956111 C T 0.043088 9.6257e-06
18:6956126 G C 0.035600 -1.8184e-05
18:6956238 A C 0.495193 -5.7338e-06
18:6956393 C T 0.780228 -1.3916e-06
18:6957193 C T 0.953302 1.0434e-05
18:6958609 C T 0.057162 1.0271e-05
18:6963722 C T 0.049687 6.8290e-06
18:6964926 A G 0.079270 -3.4681e-05
18:6968685 C T 0.030874 -2.5365e-05
18:6968799 T C 0.023704 -7.8288e-06
18:6969501 T C 1.346508 -2.6308e-05
18:6969964 A G 0.022747 -6.0111e-06
18:6975779 C T 0.022731 -9.3535e-06
18:6975995 C G 0.046065 2.6775e-05
18:6976513 T C 0.065975 1.0585e-05
18:6977844 G A 0.371170 -2.1447e-05
18:6977966 C T 0.394228 -2.2535e-05
18:6978725 G C 0.321885 -2.4779e-05
18:6979570 A G 1.503110 1.4159e-05
18:6980523 C T 1.421234 1.3093e-05
18:6981459 G T 0.052173 -1.2308e-05
18:6982443 T C 1.388194 1.9733e-05
18:6982772 C G 0.102597 -7.9418e-05
18:6984699 G A 1.201098 -3.3828e-05
18:6985499 T C 0.514363 5.6605e-05
18:6985507 A G 0.847914 -2.2360e-05
18:6985655 T C 1.712592 1.4585e-05
18:6986083 A G 0.062924 8.5030e-06
18:6986227 A G 0.306705 -9.6327e-06
18:6986638 C T 0.880083 -2.5522e-05
18:6990280 C T 0.823765 -4.6473e-05
18:6992327 T C 0.789300 -3.9056e-05
18:6992683 A T 0.027414 2.7032e-06
18:6993673 C T 0.447009 5.5497e-05
18:6994481 T C 1.182500 3.6088e-05
18:6994646 C T 0.045906 -2.4261e-05
18:6996232 T G 1.550716 -3.9366e-05
18:6997818 C A 0.532195 5.0080e-05
18:6998724 C A 0.036253 -2.9934e-05
18:6999176 T C 0.249955 8.8934e-05
18:6999183 C G 0.024574 -2.3233e-06
18:6999628 C T 0.850254 2.6449e-05
18:7001159 T C 0.137162 -4.3886e-05
18:7001273 G A 0.471479 4.7881e-05
18:7002596 A C 0.174982 -8.4753e-06
18:7004196 G T 0.505132 3.2030e-05
18:7006871 C T 1.828552 6.3568e-06
18:7008591 C T 0.590214 3.1333e-05
18:7011490 G A 0.136279 -2.7575e-05
18:7013648 T C 0.302268 3.3266e-05
18:7016150 T C 0.716019 -3.7175e-05
18:7018762 C G 0.266469 2.5964e-05
18:7019128 A G 0.276496 2.2999e-05
18:7022096 C A 0.574660 2.2454e-05
18:7028454 A G 0.444204 1.2471e-05
18:7029115 C T 0.784795 8.4695e-06
18:7030727 A G 0.344863 -5.8469e-06
18:7034271 T C 0.351841 2.8847e-05
18:7034508 G T 0.443639 -1.6650e-05
18:7034946 A G 1.070223 -1.7566e-05
18:7035915 C A 0.594879 -1.3910e-07
18:7036963 C G 0.740678 1.3112e-05
18:7037428 A G 0.679225 -2.0904e-05
18:7037866 C T 1.917585 -2.2793e-05
18:7038139 T A 0.108024 2.5073e-05
18:7038171 C T 0.248001 3.4757e-05
18:7038435 C G 0.803602 1.1145e-05
18:7042911 T C 0.150869 2.5473e-05
18:7043145 G A 0.096820 2.5661e-06
18:7044280 G A 0.026697 2.7704e-05
18:7044600 C A 0.047168 -1.1428e-06
18:7048830 T C 0.327046 -8.1783e-06
18:7049171 T C 0.025613 1.9267e-05
18:7055719 A G 0.115597 -7.6403e-06
18:7058250 A G 0.123212 9.4637e-06
18:7067652 C T 0.765466 -1.7509e-06
18:7068462 G C 0.774999 -1.4174e-06
18:7080135 C A 0.162616 1.8791e-05
18:7080736 A G 0.064011 1.3491e-06
18:7082908 T C 0.790128 -2.2830e-05
18:7086225 C T 0.892885 -9.1907e-06
18:7086310 T G 1.668582 -2.4209e-05
18:7087190 G T 0.038265 4.8169e-06
18:7089885 A G 1.464692 6.9572e-07
18:7094612 T C 1.798041 -1.9968e-05
18:7094665 C T 1.133267 -9.3310e-06
18:7102036 C T 0.373867 -5.3050e-05
18:7102402 A G 0.189878 7.7497e-06
18:7102706 T C 0.635182 2.6381e-05
18:7104712 T C 0.034545 4.2718e-05
18:7108999 G A 0.617872 1.8504e-05
18:7109561 C A 0.515940 1.2329e-05
18:7111510 G A 0.049388 4.5492e-05
18:7112164 G T 0.023484 -6.6464e-06
18:7114127 A G 0.208551 -2.4668e-05
18:7118368 A G 0.107278 -4.3721e-05
18:7118955 T C 1.057659 -3.3871e-06
18:7123482 C T 0.105551 -1.1909e-05
18:7124341 A G 0.036457 -2.6337e-07
18:7127805 A G 0.130992 6.3338e-06
18:7129941 A T 0.058074 -1.3875e-05
18:7131234 C T 1.151405 -3.6134e-05
18:7132086 T C 0.122251 -8.5609e-05
18:7132587 C T 0.628424 1.3557e-06
18:7133194 A G 1.534325 -2.3022e-05
18:7135797 C T 0.165946 -8.6210e-06
18:7138558 T C 1.492970 -3.0913e-05
18:7143714 G T 0.077023 7.5947e-06
18:7147079 G T 0.600238 -8.0454e-06
18:7147347 G C 0.813732 -1.5508e-05
18:7150217 G A 0.056701 -6.8100e-06
18:7151120 G A 0.037467 -5.2535e-06
18:7153795 T G 0.826202 -3.0252e-06
18:7158044 G A 1.599267 -3.5059e-05
18:7161692 T C 0.039667 -1.4604e-05
18:7164810 T G 0.039287 -2.3759e-05
18:7166880 G A 0.858907 1.1479e-09
18:7171561 A G 0.575199 8.3385e-06
18:7172523 G C 0.080552 2.3758e-05
18:7176535 T C 0.041829 1.4725e-06
18:7176761 G T 0.544938 4.5558e-06
18:7184241 T C 0.258342 3.1318e-05
18:7184342 A C 0.052819 -6.7833e-06
18:7184809 C T 0.222128 -1.2806e-05
18:7188306 C T 0.052193 -7.8769e-07
18:7188470 A G 0.173908 1.9428e-05
18:7188672 T C 0.094863 -1.4088e-05
18:7188708 C T 0.038862 2.1014e-05
18:7188754 C T 0.214039 -2.3518e-05
18:7192874 T G 0.449712 6.6293e-05
18:7195813 A G 0.331555 -6.0596e-06
18:7204855 A G 0.030563 4.1703e-06
18:7205135 G A 0.046130 3.4018e-05
18:7205419 C A 0.140762 -4.7420e-05
18:7206241 G C 1.146139 -2.9075e-05
18:7206704 A C 0.151061 2.7488e-05
18:7207967 T C 1.860095 1.3307e-05
18:7214796 T C 1.562528 1.3149e-05
18:7224675 C T 0.086969 5.7762e-05
18:7227402 T C 0.180224 -2.4663e-05
18:7229107 A G 0.249636 -5.8503e-07
18:7232892 A G 1.682062 3.3424e-06
18:7233530 T C 0.064511 -6.2034e-06
18:7234105 A G 0.085758 3.2576e-05
18:7238619 A C 0.163174 2.0927e-05
18:7240201 T C 0.046996 4.5892e-06
18:7248503 C T 0.045841 -4.2140e-05
18:7248746 T C 0.163853 8.2871e-05
18:7249740 T C 1.829646 6.8458e-06
18:7258267 A G 1.448206 6.3047e-06
18:7259912 T C 0.049947 -1.8880e-05
18:7264458 G A 1.837306 -4.7219e-06
18:7267163 C T 0.063177 1.2149e-05
18:7270123 C T 1.484284 9.2110e-06
18:7273964 C T 1.756881 -1.0810e-05
18:7281810 T C 0.330766 -7.6694e-05
18:7284522 T G 1.904199 -8.0299e-06
18:7294452 A G 1.719798 -2.7038e-05
18:7305437 C G 0.022711 5.4022e-06
18:7305501 A G 0.430078 1.5418e-05
18:7316749 A C 0.042420 1.8234e-05
18:7318148 A G 0.023581 -1.4892e-06
18:7325375 T C 0.043004 2.1893e-05
18:7327773 C G 0.020098 2.4159e-05
18:7329929 T C 1.707762 3.4080e-05
18:7333742 T C 0.080659 8.9343e-06
18:7337494 T C 0.133673 1.4722e-06
18:7342567 G A 0.298379 1.0945e-05
18:7348490 A G 0.061534 -4.7979e-06
18:7348643 C T 1.955828 -2.8607e-05
18:7349616 G A 0.238935 1.3529e-05
18:7354608 G A 0.042384 4.7052e-05
18:7358066 A C 0.046243 -2.4811e-05
18:7364240 T C 0.443730 2.0325e-06
18:7367752 T C 0.158205 -1.7393e-05
18:7369057 C T 0.686119 1.6514e-05
18:7371941 C T 0.146896 3.2700e-05
18:7372802 G A 0.085294 2.7040e-05
18:7375182 A G 0.060385 -2.5323e-05
18:7375434 T C 0.539479 -5.4110e-05
18:7375512 C G 0.354038 -5.8726e-06
18:7376064 T C 0.624617 1.1085e-05
18:7377510 G A 0.674908 -2.4717e-05
18:7377943 G A 0.187872 7.0741e-06
18:7381242 A G 0.311622 -4.0751e-06
18:7382442 C A 0.924161 3.1605e-05
18:7383326 C T 0.330156 2.6994e-06
18:7383334 A G 1.719441 -3.8578e-06
18:7383469 G A 0.313761 -3.0629e-05
18:7384829 G C 0.522533 1.1240e-05
18:7384942 A C 1.533672 -1.8754e-05
18:7385492 T C 0.069350 -3.7330e-06
18:7388258 G T 0.545695 2.1109e-05
18:7388753 G A 0.144296 -2.1050e-05
18:7389361 G A 0.024944 3.2294e-05
18:7390501 G A 1.847381 -2.8439e-05
18:7395934 A G 0.901674 -1.2281e-05
18:7396272 G A 0.438148 5.8778e-06
18:7404949 A G 1.595849 -5.2784e-05
18:7406458 A C 0.160470 -1.4024e-05
18:7411100 T C 0.443143 -1.7541e-05
18:7412200 A C 0.162269 1.7155e-05
18:7416825 A C 0.806523 1.0077e-05
18:7417000 C T 0.280150 -4.4686e-05
18:7421563 G A 0.185655 -7.1190e-06
18:7427516 C T 0.122663 -1.4317e-05
18:7430583 T C 0.045146 -1.1024e-06
18:7433868 T C 0.257826 2.3008e-05
18:7435159 G A 1.637633 -2.9050e-05
18:7442888 A G 0.065647 -1.3763e-05
18:7448245 G A 1.665433 -1.4278e-05
18:7448327 A G 0.367979 -5.0563e-06
18:7457829 G A 0.103850 -3.6992e-06
18:7458215 T C 1.115389 1.5622e-05
18:7458372 A G 0.064936 -2.9106e-06
18:7460235 T C 0.134783 -1.0284e-05
18:7462983 C T 0.296055 -2.2751e-05
18:7465949 G A 0.984738 -4.3082e-05
18:7466596 G A 0.094288 -2.9606e-07
18:7467504 G T 0.390080 3.4701e-05
18:7469021 G C 0.518894 8.9999e-06
18:7475999 T C 0.169468 -2.2814e-05
18:7477505 A G 0.080795 1.0748e-05
18:7477548 T G 0.159815 -2.6941e-05
18:7477655 A G 0.087241 -3.8488e-06
18:7483366 T C 0.036363 1.0879e-05
18:7485168 T C 0.064254 3.1516e-07
18:7485222 G A 0.254470 -1.6633e-05
18:7485707 A G 0.291086 2.5068e-06
18:7486741 T C 0.092905 -3.1527e-05
18:7487910 T C 0.035801 -4.8909e-06
18:7498497 G A 0.143384 -2.5867e-05
18:7501993 C T 0.315377 -2.6070e-06
18:7519001 G T 0.537772 -1.0758e-05
18:7519267 A G 0.153388 -1.4311e-05
18:7524275 A G 0.075543 3.3871e-05
18:7528504 T G 0.067179 -1.9112e-05
18:7529438 T C 0.133903 2.5187e-06
18:7531604 A G 0.085203 1.8177e-06
18:7532322 C T 0.142154 -1.7963e-05
18:7541234 G T 1.662632 2.0506e-05
18:7545930 A G 0.027788 1.4199e-05
18:7555946 T C 0.116603 3.2665e-05
18:7557909 C T 0.329734 -7.7347e-06
18:7570200 C T 0.047425 -3.3545e-07
18:7572640 C T 0.230882 2.6462e-05
18:7575300 A G 0.071145 -2.2416e-05
18:7604902 A G 0.080500 4.1886e-05
18:7618767 C G 0.110170 -4.3510e-05
18:7620283 G C 0.085566 1.0606e-05
18:7622514 G T 0.241700 1.6642e-05
18:7625108 C T 0.027047 7.0540e-06
18:7625319 T C 0.166154 2.0747e-05
18:7635960 A G 0.061658 -2.2999e-05
18:7657076 G T 1.945509 -5.7609e-06
18:7657610 G A 0.037272 2.8381e-07
18:7661227 C A 0.075962 1.9669e-05
18:7667574 T C 0.037882 3.9156e-06
18:7671444 C A 0.116801 5.7169e-07
18:7675399 G C 0.047688 -6.8737e-06
18:7677548 G A 0.344269 2.2935e-05
18:7678218 C T 0.104996 -2.0142e-05
18:7679767 T C 0.070162 -4.2556e-05
18:7679794 C A 0.029677 1.3441e-05
18:7682232 T C 0.083629 1.7740e-05
18:7687291 G A 0.038450 -1.2652e-05
18:7687679 T C 0.209356 3.6811e-05
18:7688140 G A 0.560622 1.5391e-05
18:7688439 A G 0.489730 -2.0493e-05
18:7688505 T C 0.172071 1.7149e-05
18:7688826 T C 1.222329 -2.1044e-05
18:7689180 A G 1.074407 3.8037e-05
18:7697053 G A 0.133936 6.1756e-06
18:7700383 A G 0.064144 1.3753e-05
18:7712554 G A 0.058188 8.5016e-07
18:7717349 C T 0.848092 1.8394e-05
18:7729725 T C 0.062901 1.7151e-05
18:7732917 T C 0.133868 7.4429e-06
18:7737601 A G 1.073404 3.8609e-05
18:7751836 G T 0.079367 1.8723e-05
18:7755226 T C 0.189420 -6.3484e-06
18:7760830 A G 0.127191 1.9086e-06
18:7761972 G A 0.069912 1.1867e-05
18:7763363 A G 0.885575 1.0981e-05
18:7768602 G T 0.058970 7.2468e-06
18:7777478 A G 0.056033 5.6981e-06
18:7780625 A G 0.152271 -4.1959e-06
18:7794708 T C 0.022331 1.6252e-05
18:7807417 C G 0.028346 -3.7174e-06
18:7812144 A G 0.032569 1.4728e-05
18:7813239 C T 1.187433 5.7282e-06
18:7813532 A G 0.044111 2.6540e-05
18:7814216 T C 0.064277 2.7886e-05
18:7823099 C T 1.218217 -3.5488e-07
18:7824091 C T 0.116827 -8.5059e-06
18:7829991 A G 0.426738 -3.4212e-05
18:7832657 A G 0.149983 2.3378e-05
18:7840980 C T 1.231311 -1.1394e-05
18:7846069 T C 0.182643 -4.2824e-05
18:7847096 G C 0.043965 3.6858e-05
18:7850717 T C 1.256375 -1.7333e-06
18:7852151 C T 0.187823 -2.4729e-05
18:7853105 A G 0.215815 -1.8952e-05
18:7857043 T C 0.176735 -3.2823e-05
18:7857779 G A 0.065692 4.8879e-05
18:7857901 T C 0.057153 2.5597e-05
18:7859159 T C 0.043238 1.6081e-05
18:7859757 G A 0.151340 2.3223e-05
18:7870864 A G 0.318854 4.2463e-05
18:7872920 G A 0.084106 1.2141e-05
18:7880252 C T 0.306341 1.7647e-05
18:7881016 G A 0.081889 6.0017e-05
18:7883522 C T 0.111286 3.8203e-05
18:7885538 G T 0.310593 -4.4448e-05
18:7886366 T C 0.223939 3.3454e-05
18:7888088 A G 0.063524 -1.1944e-06
18:7892068 T C 0.036509 -2.3872e-05
18:7895764 T G 0.524327 3.9967e-05
18:7897307 C A 0.104775 7.9597e-05
18:7897732 A G 0.137847 -3.1419e-07
18:7897816 A G 0.199592 -4.7972e-05
18:7901109 G A 0.051605 -9.5834e-06
18:7906458 C T 0.040839 -1.2365e-05
18:7908080 A G 0.071467 7.9010e-05
18:7912199 C T 0.073070 1.5385e-05
18:7919707 G A 1.091367 -1.3873e-05
18:7922616 C T 0.411071 4.4802e-05
18:7925753 G A 1.549791 -2.8840e-05
18:7932166 A G 0.021913 -2.6116e-05
18:7935857 A G 0.227980 -9.7047e-06
18:7947538 G A 0.030141 -3.8309e-07
18:7947943 G A 0.393758 -3.0353e-06
18:7948233 A G 0.021432 -2.6514e-05
18:7948407 A G 0.179887 -1.1540e-05
18:7975518 G A 0.044159 -6.3555e-05
18:7978027 A G 0.152800 -1.4111e-05
18:7982949 T C 0.028726 3.0395e-06
18:7986207 A G 0.145225 -4.2603e-05
18:7992980 T A 1.911032 9.6309e-06
18:7994139 G A 0.066520 5.6833e-06
18:8000724 A C 0.885124 4.7744e-06
18:8006863 C A 1.675589 1.5056e-05
18:8012601 A G 0.035902 2.7952e-05
18:8017072 G C 0.055825 4.9520e-06
18:8029609 C T 0.210891 -1.1269e-05
18:8030442 C G 0.234092 3.0635e-05
18:8038735 G A 0.090526 -2.6417e-05
18:8047215 C A 0.043338 -6.1251e-06
18:8047572 C A 0.162794 2.0415e-05
18:8069868 T C 1.097187 -9.5803e-06
18:8073042 A C 0.021974 -3.0726e-05
18:8086391 G A 0.168345 -7.8737e-07
18:8100756 A C 0.038723 3.5690e-05
18:8106880 C T 0.025944 -1.5100e-05
18:8112676 G A 0.048941 1.8627e-05
18:8120909 A C 0.090546 1.6252e-06
18:8122226 T C 0.044789 4.0438e-05
18:8122335 T C 0.074498 1.3845e-05
18:8134319 A G 1.520718 -4.3675e-06
18:8136396 G A 0.249510 4.4182e-06
18:8153200 C T 0.034341 -3.2807e-05
18:8154523 T C 0.107151 -1.6985e-05
18:8160260 G A 0.342246 1.5982e-05
18:8161470 A G 0.311437 -2.1657e-05
18:8163468 A C 0.493278 -1.6255e-05
18:8163610 G A 0.026473 3.0566e-05
18:8165568 C A 0.040294 -2.2113e-05
18:8168060 C T 0.060827 3.5698e-06
18:8172201 C G 0.321895 6.2556e-07
18:8172328 G A 0.789167 2.3012e-05
18:8172562 G A 0.055474 5.0073e-06
18:8173366 C T 0.738529 2.4130e-06
18:8174610 G A 0.149886 3.5569e-06
18:8179940 G A 0.023607 3.0713e-05
18:8183423 A G 0.035603 1.3784e-05
18:8185879 C T 0.128259 2.2582e-06
18:8189601 C T 0.689637 -1.0426e-06
18:8200527 A G 0.135085 1.5730e-05
18:8202839 A G 0.096203 -1.2422e-05
18:8212128 A C 0.562719 -1.4792e-05
18:8218123 G A 1.142144 -2.4094e-05
18:8224298 C A 0.029307 -1.4488e-06
18:8229016 A G 0.991830 2.2053e-05
18:8230651 T G 0.037145 5.0131e-05
18:8233086 T G 0.321418 -2.3578e-05
18:8233166 T C 0.042452 1.4967e-05
18:8237063 C T 0.884802 -6.3583e-05
18:8238538 G A 0.463114 4.8372e-05
18:8238885 A G 0.141103 -5.2725e-05
18:8248335 T G 0.146358 3.5869e-05
18:8248750 A G 0.064073 2.3340e-05
18:8249471 A G 0.059626 9.3637e-06
18:8250108 T C 0.036288 2.7886e-05
18:8250287 T C 0.026720 -8.0713e-06
18:8251933 A G 0.632521 -2.1230e-05
18:8254636 C T 0.151268 2.6918e-05
18:8255151 A G 0.056838 2.6952e-05
18:8257256 G A 0.258429 2.2883e-05
18:8261070 T C 0.030163 1.6988e-06
18:8262753 G A 0.070749 6.3032e-05
18:8266569 C T 0.331564 -1.2833e-07
18:8268082 A G 0.032991 -4.2102e-05
18:8273670 C T 0.020783 -5.9275e-06
18:8279326 A G 0.077608 -2.7935e-05
18:8280745 T C 0.117713 1.1931e-05
18:8286090 T G 0.080743 1.5815e-05
18:8287548 G A 0.027628 1.0629e-05
18:8288308 C T 0.119028 7.8095e-05
18:8288361 G A 0.233764 -3.8184e-06
18:8289805 C G 0.187401 3.9010e-05
18:8290420 A G 0.053134 -1.3297e-05
18:8294814 A G 0.322901 3.9946e-04
18:8297867 A G 0.050534 -8.3218e-05
18:8298633 A C 1.297506 6.3433e-05
18:8299062 G A 0.034773 3.8288e-05
18:8303370 A G 0.224085 1.1447e-05
18:8306509 T C 0.061035 1.7931e-05
18:8313015 C T 0.070938 -4.9294e-05
18:8313433 A C 0.648915 1.5228e-05
18:8324985 A C 0.150119 -1.0225e-05
18:8325980 C T 1.295614 -1.3634e-05
18:8332974 A G 0.566309 -5.4754e-06
18:8333289 A G 0.504226 -1.2981e-05
18:8333605 G A 0.079221 -1.7142e-05
18:8333662 G A 0.152122 -1.9091e-05
18:8342478 G A 1.302121 2.8137e-05
18:8345003 C G 0.034597 6.3985e-06
18:8348401 C A 1.833596 1.9058e-05
18:8351391 G A 0.708827 2.5945e-05
18:8359270 C A 0.028359 -6.7991e-06
18:8360717 G A 1.622764 8.8500e-06
18:8363296 T G 0.286925 1.3497e-05
18:8364598 C T 0.381537 -8.9442e-06
18:8364742 C G 0.576715 1.6788e-05
18:8367675 A G 0.588631 1.8659e-05
18:8368417 T G 0.639798 -4.5421e-06
18:8370519 G A 0.033257 4.6785e-06
18:8371240 G A 0.055471 -3.6428e-05
18:8372641 A G 0.045182 -2.5752e-05
18:8372783 A G 0.334567 4.2021e-05
18:8376264 A G 0.037152 -1.2985e-05
18:8379296 T C 0.027521 3.1070e-05
18:8386603 G A 0.655566 -1.3995e-05
18:8386826 A G 0.053751 3.4235e-05
18:8387195 A G 1.382696 -7.6660e-06
18:8387219 C G 1.470723 -1.0953e-05
18:8390363 G A 0.085777 -7.2983e-05
18:8391755 G A 0.087848 -7.6671e-06
18:8393720 C A 1.498608 3.1281e-06
18:8394785 A T 0.062628 6.4722e-06
18:8395091 G A 0.107602 -1.5400e-05
18:8397840 G A 0.685139 -1.8870e-06
18:8403180 C T 0.787918 -5.3315e-06
18:8404603 C G 0.110413 1.1088e-05
18:8405313 A G 0.058646 3.4244e-05
18:8408431 A G 1.191754 3.4061e-06
18:8412123 A G 0.026109 1.1244e-05
18:8414713 T C 0.641985 2.9165e-05
18:8415381 A G 1.402073 2.7517e-06
18:8418036 T G 0.032549 -8.2025e-06
18:8418606 G A 0.056575 -4.2991e-06
18:8418769 C T 0.434918 6.1880e-06
18:8421699 A G 0.118560 -3.9346e-05
18:8422771 G A 0.317539 7.0764e-06
18:8422819 A G 0.072476 5.4931e-05
18:8429077 T C 0.078598 -1.4747e-05
18:8429650 A G 0.312407 -1.7093e-06
18:8430248 T C 0.056695 2.0093e-05
18:8430464 A C 0.031485 -2.2458e-05
18:8437272 A G 0.930322 8.8386e-06
18:8440357 G A 0.845038 3.3422e-05
18:8441937 T C 0.037337 9.8197e-06
18:8442561 G A 0.102958 -9.1447e-05
18:8443046 T C 1.100488 -2.1923e-05
18:8443155 G A 0.063222 5.4788e-06
18:8446393 A G 0.522315 -8.0649e-05
18:8447533 T C 0.844262 -1.6972e-05
18:8448214 G A 1.052083 -2.5212e-05
18:8449815 T G 1.616220 1.2674e-05
18:8450224 G T 1.170257 2.4438e-05
18:8450613 A C 0.237289 7.9482e-05
18:8450762 A G 0.924255 4.3268e-05
18:8454044 C A 0.145170 -3.3485e-05
18:8454630 A G 0.423924 -2.7248e-05
18:8455546 C T 0.178004 -2.6804e-05
18:8458714 T C 0.637419 1.6061e-05
18:8463877 C T 0.488471 -1.0524e-05
18:8464296 T C 0.658331 8.9402e-06
18:8467383 A G 0.048382 1.4053e-05
18:8467778 A G 0.171133 -2.1323e-05
18:8468265 C T 1.919718 -4.7250e-06
18:8468602 T C 0.097112 -1.3231e-05
18:8471457 G A 0.522682 7.4060e-06
18:8472939 G A 0.162970 1.3026e-05
18:8474674 A C 0.020767 3.3850e-06
18:8474779 G A 0.065527 1.7328e-05
18:8475526 T G 0.069110 4.1499e-06
18:8475659 A G 1.463520 -1.6706e-05
18:8479090 A G 0.228211 2.5941e-07
18:8479853 C T 0.110907 2.3802e-05
18:8480711 T G 1.135069 1.0616e-05
18:8481338 T C 0.043575 4.6644e-06
18:8487587 A G 0.231223 1.0459e-05
18:8490350 C G 0.089659 3.4041e-05
18:8492849 T G 0.168101 1.1982e-05
18:8499196 C T 0.066364 2.5241e-05
18:8500222 C G 0.057419 1.9103e-06
18:8500733 A G 0.061586 1.3354e-05
18:8503349 A C 0.507576 -2.5659e-05
18:8504783 G A 1.153583 2.8867e-06
18:8509139 G A 0.078228 -4.5307e-06
18:8511586 T C 0.720284 -4.3832e-06
18:8515339 G A 0.090237 -3.3775e-06
18:8515658 A G 0.820253 4.1060e-05
18:8520927 A G 1.477295 1.3678e-05
18:8526275 A G 0.089776 -3.7983e-05
18:8529381 T C 1.226601 -1.3711e-05
18:8536368 T G 0.055883 -1.3615e-05
18:8537933 G A 0.034938 -6.7263e-06
18:8540639 C G 0.529936 -2.7023e-05
18:8541500 G A 0.139395 -7.0541e-07
18:8542686 G A 0.128665 -1.0309e-05
18:8545593 G A 0.798395 -4.2612e-05
18:8546964 T C 0.217873 3.2910e-07
18:8548937 A G 0.037022 1.5589e-05
18:8549458 C T 0.825530 -4.7569e-06
18:8553598 T C 0.159575 1.2214e-05
18:8553806 G A 1.091156 1.4639e-06
18:8556126 A G 0.081123 -8.7396e-07
18:8559939 G A 0.778096 -1.0977e-05
18:8560271 T C 1.395455 -9.2943e-06
18:8561499 T C 0.096628 -1.8962e-05
18:8567452 G T 0.571911 1.9787e-05
18:8572792 C T 0.207236 -1.3366e-05
18:8572834 A G 0.067624 3.8627e-05
18:8579817 G A 0.751873 1.9926e-05
18:8581394 C T 0.149850 1.7412e-05
18:8581509 T C 0.075465 1.1988e-05
18:8582376 A G 0.051060 4.1544e-06
18:8585336 T C 1.341419 -1.0976e-06
18:8586401 T C 0.205639 -1.5713e-05
18:8588498 G A 0.037970 -8.9103e-06
18:8589187 C A 0.132462 2.1885e-05
18:8589675 C T 0.938573 -1.9135e-06
18:8604386 A G 1.401999 -2.3208e-05
18:8605900 G C 0.208038 4.4172e-06
18:8615263 A G 0.118758 3.2962e-05
18:8626138 G A 0.878301 4.9413e-07
18:8627221 T C 0.315345 -3.3726e-06
18:8636000 C T 0.291319 2.0956e-05
18:8638029 C T 0.278550 3.0400e-05
18:8638126 G T 0.078998 -5.7536e-05
18:8640066 A G 0.142446 3.7104e-05
18:8640339 A G 0.065238 3.7202e-05
18:8652809 C T 0.977412 -3.0859e-06
18:8657546 C T 1.166209 -8.3724e-07
18:8658085 A C 0.088527 1.3721e-05
18:8658166 A G 0.034256 -3.8337e-06
18:8658806 G A 0.049924 -7.5884e-06
18:8658813 T C 0.032747 8.8712e-06
18:8659445 A G 0.129869 4.1081e-05
18:8659724 G A 0.671026 -1.4846e-05
18:8665715 T C 1.309470 -2.8721e-06
18:8667618 A G 0.111923 2.2131e-05
18:8668427 G A 0.711573 -3.9231e-05
18:8676269 A G 0.069831 2.3671e-05
18:8676545 A G 0.049505 -5.3282e-05
18:8680003 A G 0.067189 -1.7296e-05
18:8680212 G A 0.031929 -1.2871e-05
18:8686741 C T 0.403044 7.2052e-06
18:8688926 G A 1.919026 -3.9689e-06
18:8690202 G A 0.314157 9.6291e-06
18:8690264 G A 0.099400 -5.3877e-06
18:8692835 A G 0.523665 -1.8822e-05
18:8693814 A G 0.871254 1.5014e-07
18:8693822 C A 0.072320 -1.2994e-06
18:8695104 T C 0.080243 -3.5474e-05
18:8700784 A G 0.270400 3.0261e-06
18:8700921 A G 0.543867 -3.5456e-05
18:8706862 G A 0.114665 -5.2903e-06
18:8707353 T C 0.044685 -1.0486e-06
18:8707620 A G 0.917933 -3.9916e-06
18:8711942 A G 0.760695 -3.0024e-05
18:8713965 T C 0.604447 -8.2765e-06
18:8715631 T C 0.557201 -9.5909e-06
18:8715882 T G 0.122072 -4.4468e-06
18:8716389 G A 0.977269 -3.4607e-05
18:8717160 A G 0.117366 2.5254e-06
18:8717334 A G 1.953182 1.8685e-05
18:8720180 C T 0.092165 -4.4876e-07
18:8720368 T C 0.087553 -1.5365e-05
18:8720591 G T 0.087868 -1.4541e-05
18:8721427 A G 0.586157 -2.7341e-05
18:8722712 G T 0.111296 1.2207e-05
18:8723603 C T 0.660087 -4.1070e-05
18:8725270 A G 0.039635 -1.7256e-05
18:8732092 G T 0.851555 -4.0433e-05
18:8737661 C T 0.046805 -1.3678e-05
18:8738849 A G 0.924301 4.9046e-07
18:8740283 T C 0.569305 8.3652e-06
18:8746102 C T 0.033039 -2.7954e-05
18:8762728 G A 0.622056 -3.8589e-05
18:8763410 C T 0.105019 1.3228e-05
18:8764933 C T 0.026548 -1.5536e-05
18:8767327 T G 0.082892 -1.8668e-05
18:8767358 A G 1.375266 5.2983e-07
18:8770608 A G 0.126967 7.4812e-06
18:8778897 C T 0.029732 -2.7476e-06
18:8780073 G A 0.715993 1.9101e-05
18:8780291 A G 0.027073 2.1532e-05
18:8781531 A G 0.798564 4.9930e-06
18:8781883 C A 0.620550 1.0576e-05
18:8782823 C T 1.844515 4.2986e-05
18:8783835 C T 1.196609 1.4908e-05
18:8784612 G A 0.735637 -1.2987e-05
18:8784723 G A 0.317656 5.1576e-05
18:8785167 A G 0.088984 3.1807e-05
18:8786306 A G 0.112185 -2.3707e-05
18:8786507 G A 1.854376 -1.3935e-05
18:8786699 T C 0.100647 -3.3966e-06
18:8788498 G A 0.955805 2.4483e-05
18:8788552 T C 0.245433 2.5949e-05
18:8788604 T C 0.048249 -2.3482e-06
18:8789381 C T 0.371426 -1.0458e-05
18:8792408 A G 0.813982 -5.0094e-06
18:8794092 G T 0.101280 -2.3854e-05
18:8794414 G A 0.069552 2.7471e-05
18:8794717 G A 0.059201 -4.8247e-06
18:8798185 A G 0.285948 2.4998e-05
18:8798374 A G 1.366210 -3.6137e-05
18:8799709 A G 0.474043 -1.1311e-05
18:8800259 A C 1.591318 -2.9684e-06
18:8801036 A G 0.051868 -3.9219e-05
18:8805286 A G 0.029657 -8.9917e-07
18:8807349 A G 0.611325 3.1038e-06
18:8810497 A G 0.698125 -6.7578e-05
18:8812681 T C 0.143449 2.6288e-05
18:8817080 T C 1.304608 1.0758e-04
18:8817441 A G 0.630206 7.7328e-06
18:8819246 T C 0.053728 -5.2175e-06
18:8823429 T C 0.434950 -2.5306e-05
18:8823577 T C 0.226338 4.0546e-05
18:8825096 A G 0.048197 -7.0613e-05
18:8825409 A G 0.023302 -1.2955e-05
18:8826336 A G 0.116554 -2.7423e-05
18:8827648 A G 1.828380 -7.6425e-06
18:8829798 G A 0.200264 -4.4796e-05
18:8831132 T C 0.239587 5.2704e-05
18:8831615 A G 0.173321 -7.8913e-05
18:8833819 C A 0.644634 9.8787e-06
18:8834686 C T 0.826446 -9.4642e-06
18:8844722 T G 0.066858 -1.5584e-05
18:8851987 A G 0.022646 -1.3510e-05
18:8853869 C T 0.521244 7.3685e-06
18:8855772 T C 0.038836 4.5205e-05
18:8864040 T C 0.238510 -3.0243e-06
18:8866616 T C 0.569350 1.6943e-05
18:8867754 A C 1.897925 -1.7258e-05
18:8873120 G A 0.064994 -1.3031e-05
18:8890195 G A 0.840114 2.5208e-05
18:8890463 A G 0.592168 8.0535e-06
18:8894217 T C 0.089533 -1.1267e-05
18:8901212 G T 0.290777 9.0238e-06
18:8908744 T C 0.062576 6.7185e-06
18:8910868 C A 0.364224 -8.8076e-06
18:8921840 C G 0.472943 -3.0914e-05
18:8922841 C T 0.179991 -4.0464e-05
18:8927388 T C 0.172444 5.8458e-06
18:8932331 G T 0.751834 -8.8815e-06
18:8932807 C A 0.086680 -1.3819e-05
18:8941215 C A 1.716247 3.8348e-05
18:8942634 T A 0.065686 -1.7155e-05
18:8949227 C G 0.767316 -1.8948e-06
18:8952017 A G 0.156734 4.3198e-05
18:8960707 A C 0.078783 -8.8562e-06
18:8961329 G A 0.217065 1.9429e-06
18:8962156 T C 0.053751 -1.0110e-05
18:8965279 A G 0.050544 -1.5829e-06
18:8966310 C T 1.003953 -2.8034e-06
18:8967695 G T 1.979081 -6.7120e-06
18:8969577 C T 0.225497 3.3331e-05
18:8970358 A G 1.956600 -2.5547e-05
18:8972284 C T 0.291232 2.3824e-05
18:8974677 C T 0.288233 2.7590e-05
18:8975666 C T 0.212063 6.0238e-06
18:8975791 C T 1.748053 2.8776e-05
18:8976685 A G 0.230372 -5.7967e-05
18:8976967 G A 0.056883 5.4759e-06
18:8978635 A G 0.198453 4.0010e-05
18:8978702 C T 0.085472 4.5305e-07
18:8978752 T C 0.632985 -1.1901e-05
18:8980081 G A 0.060843 1.0131e-05
18:8982732 G A 0.308727 -1.1875e-05
18:8983344 G C 0.054718 -5.9345e-06
18:8984556 G T 0.492651 -2.3769e-04
18:8985574 A G 1.683285 -8.8474e-05
18:8985619 T C 0.039187 5.2699e-07
18:8985723 A C 0.112043 1.6650e-05
18:8986984 T C 0.651804 -8.5282e-05
18:8988701 T C 1.624059 -1.1768e-04
18:8993424 T C 0.101416 -2.1270e-05
18:8995262 T C 1.107434 -6.0881e-05
18:9000246 C T 1.100978 -9.1193e-05
18:9000653 C A 0.094460 -1.4703e-05
18:9003267 G T 0.505995 -7.7330e-06
18:9008345 G A 0.228539 3.4181e-06
18:9008692 A G 0.078257 7.1146e-06
18:9011720 C G 0.502493 -1.2255e-05
18:9014039 T G 1.428137 -1.3496e-05
18:9014432 T C 0.110650 -3.0318e-05
18:9014883 C T 0.151103 3.1951e-05
18:9015758 C T 0.113318 5.7553e-05
18:9021417 T G 0.168608 1.0736e-05
18:9025102 A G 1.339452 8.0183e-06
18:9025230 A G 0.527044 -4.4209e-06
18:9025787 A C 0.084142 -1.2163e-05
18:9028127 A G 0.038061 -4.4750e-05
18:9033096 T G 1.952494 3.0218e-06
18:9033276 A G 0.144783 2.2343e-05
18:9043036 T G 0.151376 1.0761e-06
18:9043151 T C 0.264405 2.2812e-05
18:9046470 A G 1.679919 1.2923e-06
18:9049156 T C 0.027580 -1.3514e-05
18:9053076 A G 0.081399 -3.0946e-05
18:9054341 A G 0.147588 -2.7942e-05
18:9061076 G A 0.077689 7.2164e-06
18:9067439 T G 0.076608 -2.7704e-05
18:9072478 T C 0.020926 -8.4839e-07
18:9073971 A G 0.328864 -5.4738e-06
18:9081185 G T 1.629648 4.5005e-05
18:9091544 T C 0.716711 4.3848e-05
18:9095643 G A 0.086410 4.4133e-05
18:9096733 A G 0.123939 2.3746e-05
18:9096993 G A 0.630472 9.1601e-06
18:9099859 T C 0.807149 -1.1689e-06
18:9102329 A C 0.136110 -6.0858e-05
18:9104283 A G 0.366019 8.1039e-06
18:9105522 C T 0.231895 -3.5643e-05
18:9107599 G A 0.046617 2.5920e-05
18:9114096 G T 1.697057 3.6154e-05
18:9119156 C T 1.638678 2.6678e-05
18:9146977 A G 0.042702 -7.6103e-07
18:9178306 A G 0.267501 1.7024e-05
18:9181546 T G 0.672146 5.1766e-05
18:9185129 G C 1.639483 3.0112e-05
18:9185311 G A 0.075433 -2.2331e-05
18:9190593 G A 0.232047 -3.0350e-05
18:9191128 A G 0.020140 -1.9406e-05
18:9196528 C T 1.453043 2.3068e-05
18:9204736 C A 0.048340 1.7027e-05
18:9204761 T C 0.031926 7.7026e-06
18:9205100 C T 0.177495 -2.3960e-05
18:9237275 G T 1.644407 1.6355e-05
18:9238226 G C 0.054932 -1.9031e-06
18:9240794 C G 0.057188 5.1010e-06
18:9241386 T C 1.212400 4.8388e-05
18:9245512 A G 0.030491 -1.7984e-05
18:9246735 G A 0.423168 2.7070e-05
18:9248279 T C 0.064118 2.5089e-05
18:9254785 T C 0.174272 -2.0793e-05
18:9255982 G A 1.215594 4.4731e-05
18:9256258 C T 0.062158 3.5055e-06
18:9258135 C A 0.027739 -1.3399e-05
18:9258537 C T 0.174905 -1.8501e-05
18:9271743 G T 0.108164 1.8624e-05
18:9271793 A G 0.045351 -4.7828e-06
18:9275844 G A 0.036740 1.3215e-05
18:9288497 G A 0.089932 -1.3814e-05
18:9299248 T C 1.518229 3.8603e-05
18:9315827 C G 0.203461 2.7976e-05
18:9316740 A G 0.124984 2.3438e-05
18:9321217 T C 1.148863 4.1402e-05
18:9321302 C T 0.059860 -1.5916e-05
18:9323753 C A 0.094869 -4.6139e-06
18:9335743 T C 0.125743 3.4366e-06
18:9338344 T C 0.587430 -5.5954e-06
18:9341733 G A 0.206717 -1.0401e-05
18:9358227 A G 0.099553 2.4640e-05
18:9363153 G A 0.051131 1.3896e-06
18:9364445 A G 1.522571 -1.0716e-06
18:9366601 G C 0.100153 2.0503e-05
18:9388586 T C 1.018732 7.8707e-06
18:9397264 C T 0.202971 5.5930e-06
18:9399948 G C 0.068058 1.3612e-05
18:9400448 T C 0.073781 -9.3439e-07
18:9406015 G A 0.036347 -2.1201e-05
18:9406799 C T 1.781614 2.0519e-05
18:9410645 G A 0.889876 -3.3453e-05
18:9421881 G A 0.571658 6.7622e-07
18:9427545 C T 0.470366 1.8633e-05
18:9431604 C T 0.588822 -4.6669e-06
18:9434027 C A 1.255128 1.1195e-05
18:9446994 T C 0.098767 -2.9836e-05
18:9450556 G A 1.103831 1.2039e-05
18:9455828 C T 1.320165 3.3778e-05
18:9457938 T C 0.343308 1.4001e-05
18:9458651 A T 0.631219 3.2442e-05
18:9465540 G T 0.958531 4.3497e-05
18:9475762 T C 0.090494 3.0123e-06
18:9498749 G A 0.142764 -3.5490e-05
18:9508997 C T 0.417040 2.0634e-05
18:9538443 G A 0.064650 -2.1494e-05
18:9540500 G A 0.217636 2.2120e-05
18:9551028 G A 0.297396 -3.3174e-05
18:9553764 C T 0.217960 5.4626e-06
18:9558525 T C 1.603967 2.7594e-05
18:9562042 T C 0.313878 -2.0431e-05
18:9578963 C T 0.052251 -9.3442e-06
18:9584171 C A 0.309434 3.2469e-05
18:9607600 G T 0.985563 -2.0823e-05
18:9612086 C T 0.208953 5.0660e-06
18:9621305 G T 1.476069 -3.6704e-05
18:9624068 G A 0.307448 -3.5491e-06
18:9629520 T C 0.386266 -4.4738e-05
18:9632396 T C 0.105781 -2.4585e-06
18:9637381 A G 0.108430 1.4280e-05
18:9640841 G A 0.281517 -1.9109e-05
18:9643218 C T 0.042037 9.3338e-06
18:9643749 A G 0.302985 5.1556e-06
18:9645909 C T 0.072820 4.2577e-06
18:9647899 C T 1.094366 2.1849e-05
18:9649762 C T 0.357648 -7.0207e-06
18:9653129 C T 0.096401 1.8174e-06
18:9653171 G A 0.347060 4.3607e-05
18:9653840 A G 0.343967 -1.2448e-06
18:9654793 G A 1.250990 -3.8492e-05
18:9655113 C T 1.960703 -5.6074e-05
18:9658077 T G 1.407715 -2.3281e-05
18:9659253 G A 0.277031 -7.6786e-06
18:9659377 C T 0.330711 -1.8214e-06
18:9659606 A G 0.045636 -3.0815e-05
18:9665351 T G 0.992752 -6.1943e-05
18:9665691 C T 0.392592 -2.5431e-05
18:9670580 T C 0.752509 -1.7670e-05
18:9676409 G A 1.727299 3.3252e-05
18:9679232 A G 1.183003 1.3998e-05
18:9684723 A C 0.422350 4.4275e-05
18:9689375 G A 0.518579 9.3998e-05
18:9691348 G C 0.485621 1.4634e-06
18:9693557 C A 0.532205 5.5274e-06
18:9696571 C T 0.125373 1.3039e-04
18:9696766 C A 0.051131 9.2227e-05
18:9699833 T G 1.721580 -2.8773e-05
18:9703304 C T 0.749786 -1.7345e-06
18:9704392 T C 0.154047 -1.8946e-06
18:9704757 C A 0.064780 -4.3253e-06
18:9705858 A G 0.052076 -1.9433e-05
18:9706153 A C 0.071726 2.2740e-05
18:9709481 T G 1.129486 3.0215e-05
18:9710479 G A 0.288538 8.4927e-06
18:9712098 T C 0.629684 -1.6330e-05
18:9714054 C T 0.255508 -2.8429e-05
18:9714192 A G 0.159461 1.3452e-05
18:9714777 G A 0.077218 -3.3508e-05
18:9717866 C A 0.080471 -2.2861e-05
18:9725135 A G 0.070863 1.5106e-05
18:9728228 T C 1.340919 1.1550e-05
18:9730723 G A 0.359975 -9.1394e-06
18:9733581 T C 0.113630 1.1963e-05
18:9738261 G A 1.834219 4.1134e-05
18:9742169 T C 0.085901 -7.3450e-05
18:9743050 G T 0.367875 3.9042e-05
18:9744152 G A 0.470781 2.7324e-05
18:9744353 G A 1.861283 4.6567e-05
18:9748110 A G 0.925823 2.1735e-05
18:9748544 T C 0.044653 1.3042e-05
18:9749694 C T 0.062573 -4.3866e-05
18:9749952 G A 0.381673 5.8895e-06
18:9750140 T C 0.246368 2.0974e-05
18:9751587 G T 0.896209 -5.0158e-05
18:9755149 G A 0.059853 -3.8479e-05
18:9757082 A G 0.456318 -2.3882e-05
18:9758615 C T 0.038963 -1.6144e-05
18:9758982 G A 0.031361 8.7028e-06
18:9759714 C A 0.374004 2.9401e-05
18:9760148 T C 1.649581 -3.9689e-05
18:9761265 C A 1.068218 -1.0432e-05
18:9761389 A G 0.060363 2.7360e-06
18:9764516 T C 0.155533 -5.4377e-05
18:9764646 T C 0.706574 5.2076e-05
18:9765612 T C 0.136562 -4.1872e-05
18:9766559 G T 0.027288 -8.0022e-06
18:9767615 G A 0.095651 4.3661e-06
18:9770272 T C 0.034084 -2.5040e-05
18:9770325 T C 0.045253 4.6548e-05
18:9776492 C T 0.985748 1.0387e-05
18:9779599 C A 0.130683 4.5623e-05
18:9782507 T C 0.031595 -4.2681e-05
18:9783269 T G 0.269277 3.6258e-05
18:9784914 A G 0.793552 2.4811e-05
18:9785042 T C 0.168056 -7.0364e-05
18:9787464 T C 0.104779 -1.6807e-05
18:9791344 T G 0.272672 -6.0913e-06
18:9791999 G A 0.027940 4.1147e-07
18:9792624 G C 1.836319 -1.6367e-05
18:9792830 T A 0.022825 -8.4309e-06
18:9792949 T G 1.867298 -7.2516e-05
18:9800082 A G 0.039593 2.0985e-05
18:9800733 T C 0.056880 4.3309e-05
18:9801856 G A 0.164995 2.7978e-06
18:9802893 G A 0.767505 5.1622e-05
18:9803476 G A 0.473719 4.3773e-05
18:9806744 G A 0.796769 2.6943e-05
18:9809698 C T 0.184327 2.3505e-06
18:9810523 C T 0.022890 -1.3303e-05
18:9812314 T C 0.154985 -5.7335e-06
18:9814778 T C 0.812849 1.7490e-05
18:9817581 G A 0.122033 -2.7535e-06
18:9818237 A G 0.281757 3.9177e-06
18:9825304 G A 0.042011 -3.0629e-05
18:9825566 G A 1.521062 -2.6289e-05
18:9827895 C T 0.580970 -8.7193e-05
18:9831048 C T 0.645088 1.8683e-05
18:9834599 G A 0.170318 -1.9455e-06
18:9835627 A G 0.025590 2.7838e-05
18:9836478 C T 0.040375 -1.8439e-05
18:9837546 T C 0.115353 1.6570e-05
18:9837639 A C 0.270718 -4.1965e-05
18:9842683 T C 1.338527 -1.6935e-05
18:9844196 A G 0.084203 1.0471e-05
18:9845857 A C 0.876490 -3.0471e-05
18:9846033 C T 0.034617 -4.1223e-05
18:9847545 T G 0.897877 2.7819e-06
18:9848613 T C 1.330393 -1.5830e-05
18:9849444 C A 0.123202 -8.6794e-06
18:9849641 C T 0.077017 -2.9272e-06
18:9854415 C G 0.032140 -7.5791e-06
18:9854749 A G 0.051787 3.6062e-06
18:9854977 A G 0.147977 1.0183e-05
18:9857364 A G 0.809606 -2.7807e-05
18:9860122 T G 0.223547 1.2241e-05
18:9861887 G A 0.242911 2.9693e-05
18:9867080 T G 0.950504 -5.8132e-06
18:9868910 A G 0.926131 -5.6389e-05
18:9869741 G A 0.041319 6.2795e-06
18:9869865 C T 0.919640 -5.4207e-05
18:9869955 G T 0.073122 9.6795e-05
18:9872617 C T 0.945451 -4.4074e-06
18:9872638 G A 0.134462 2.2007e-06
18:9872787 A C 0.041345 5.6698e-05
18:9875673 G A 0.174106 2.7205e-05
18:9880284 G A 0.919036 1.1909e-05
18:9883177 A G 0.137915 -2.0961e-05
18:9886890 G A 0.544591 1.7433e-05
18:9887167 G C 0.051515 -3.1541e-06
18:9887857 A G 0.288505 3.5620e-05
18:9887877 A G 0.093989 3.2208e-06
18:9887936 C G 0.305134 -5.4523e-05
18:9888027 T C 0.149116 -1.8716e-05
18:9888069 G A 1.006290 -2.8910e-05
18:9892626 T C 0.041556 1.2639e-05
18:9898894 C T 0.338533 3.4917e-06
18:9901360 T C 0.028482 1.5996e-05
18:9909987 T G 0.164927 -3.6121e-05
18:9920784 G A 0.049687 -6.7013e-06
18:9922402 T C 0.038872 2.6808e-05
18:9922512 C T 0.792546 1.3425e-05
18:9929330 A C 0.785931 2.5646e-05
18:9939479 T C 1.019666 -9.4103e-07
18:9940268 A G 0.093447 -8.0317e-06
18:9944924 G A 0.051469 -2.6558e-05
18:9946623 G T 0.072573 -1.5618e-05
18:9949113 G A 0.971849 -3.7884e-06
18:9949148 T C 1.666147 4.0446e-06
18:9950144 T C 0.108450 -1.2255e-05
18:9954058 C T 0.082502 6.9415e-05
18:9955753 A G 0.059934 -6.7335e-06
18:9955849 C T 0.220648 -3.5195e-05
18:9955960 G A 1.403054 -1.0003e-05
18:9958672 G T 0.110251 1.7559e-05
18:9961701 T G 1.141122 6.1397e-06
18:9961931 G A 0.665719 3.5541e-05
18:9967284 C T 0.630894 7.5769e-06
18:9970956 C A 0.656170 2.7723e-06
18:9971288 A G 1.234248 1.3753e-05
18:9972090 A G 0.057961 1.0408e-05
18:9973228 G A 0.262250 1.3620e-05
18:9984661 G T 0.132936 -7.5944e-05
18:9986301 T G 0.030495 -1.0262e-05
18:9986548 C G 0.096291 2.2535e-05
18:9988562 A G 0.579831 -1.8970e-05
18:9988798 G A 0.063216 -1.3852e-05
18:9988866 C G 0.028203 -9.4806e-06
18:9989047 T C 1.504801 6.2513e-06
18:9992561 T G 0.023701 2.6670e-06
18:9992789 G T 0.092402 -1.8990e-05
18:9993124 A C 0.192588 2.0826e-05
18:9994922 T C 0.519241 -3.1829e-05
18:9995165 C T 0.087420 5.5590e-05
18:9996520 T G 0.032653 1.1610e-05
18:10006072 C A 0.196483 -1.6854e-05
18:10014401 T C 0.061775 3.4502e-05
18:10015383 G T 1.654693 2.0164e-05
18:10017880 A G 1.167757 3.3979e-06
18:10025847 A G 0.343863 -1.6704e-05
18:10026081 C T 0.051482 1.2308e-05
18:10031024 T C 0.636727 2.5778e-05
18:10031292 T C 0.497692 -1.4487e-06
18:10035903 C T 0.305169 -6.2543e-06
18:10036463 C T 0.050440 5.1246e-06
18:10036551 C T 0.648075 -4.2073e-05
18:10049909 C G 0.833931 -2.3436e-05
18:10054784 T C 0.029939 -1.6282e-05
18:10055374 T C 0.342603 6.7297e-06
18:10056944 A G 0.057607 -1.9159e-05
18:10066414 T C 0.281403 1.8102e-05
18:10066693 C T 0.072528 -1.4934e-07
18:10066837 C T 0.108599 3.2321e-05
18:10072276 A G 0.158166 -4.0376e-05
18:10072377 C T 0.054841 -3.2012e-06
18:10072670 G A 0.073989 3.6553e-05
18:10074494 T C 0.537447 -4.1580e-06
18:10080398 C T 0.740756 -4.3845e-05
18:10081663 T G 0.057750 1.4060e-05
18:10082937 G A 0.095125 -1.1155e-05
18:10085053 G A 0.599803 -2.2531e-05
18:10085612 A G 0.073245 -1.0833e-05
18:10087908 A G 0.215555 1.6352e-06
18:10090270 G A 0.067208 1.6476e-05
18:10090842 A G 0.145689 -2.6102e-05
18:10092681 G A 0.724842 -3.3304e-05
18:10093296 T C 0.107252 -4.9955e-05
18:10094560 T G 0.051852 2.0193e-05
18:10097536 T C 0.524081 4.4390e-05
18:10099488 A G 1.272003 3.2676e-05
18:10104607 C T 0.933370 4.5147e-05
18:10109491 G C 0.107482 -1.6802e-05
18:10112756 C A 0.084641 -2.7476e-05
18:10112896 G C 1.116869 3.5550e-05
18:10113319 A G 0.982826 2.7546e-05
18:10114481 A G 0.068033 -2.6122e-06
18:10115555 T G 0.715698 2.0642e-05
18:10116926 C T 0.049901 7.6128e-06
18:10121179 C T 0.906579 -2.8151e-05
18:10121727 T C 0.417293 -7.6822e-06
18:10125558 G A 0.044861 3.6084e-05
18:10127492 C A 0.022195 -4.9939e-07
18:10128032 A G 1.091052 -2.4488e-05
18:10130979 C A 0.457911 -5.0375e-06
18:10131175 A T 0.068984 -1.8637e-05
18:10132916 A G 0.101312 -2.3097e-05
18:10133415 A G 0.380700 -7.9918e-06
18:10133849 C T 0.501448 -3.1716e-05
18:10135862 C A 0.911175 -1.0758e-04
18:10136491 G C 0.083421 -4.1594e-05
18:10136653 A G 0.299512 -5.5190e-05
18:10137291 T C 0.081691 1.1549e-05
18:10137835 A G 0.038960 -1.7989e-05
18:10140778 G A 0.156361 4.2930e-05
18:10140981 C T 0.293708 -1.1933e-06
18:10141640 T C 0.854925 8.7266e-05
18:10142983 C T 0.257397 3.5318e-05
18:10147164 A G 0.173960 -3.2862e-06
18:10149570 T C 0.605596 2.1080e-05
18:10151115 A G 0.863124 1.5154e-05
18:10151888 T C 0.896669 3.5985e-05
18:10153660 T C 0.021513 -1.6819e-06
18:10156800 C T 0.213244 6.1144e-07
18:10157898 T C 0.043092 2.1634e-05
18:10162707 T G 0.809941 6.6952e-06
18:10166441 T C 0.068130 -2.9832e-05
18:10168101 C T 0.214393 -5.0600e-06
18:10171094 A C 0.471437 -7.4097e-06
18:10172528 A T 0.547168 2.7461e-05
18:10180448 C T 0.034308 1.2309e-05
18:10181500 C T 0.661155 -3.8672e-05
18:10187358 T C 0.020559 5.0594e-06
18:10187460 A G 0.084320 2.9100e-05
18:10187924 G A 0.904602 2.5657e-05
18:10190975 T G 0.361777 -2.1602e-05
18:10192951 T C 0.055010 -1.2797e-05
18:10193439 T A 0.100760 4.1277e-05
18:10195537 T C 0.369979 2.7577e-05
18:10195802 G A 0.306039 9.2309e-06
18:10196750 A G 1.709794 2.3703e-05
18:10197148 A G 0.068698 -3.1875e-05
18:10197500 A G 0.514596 -1.0660e-05
18:10202096 C A 1.082937 1.3177e-05
18:10202807 A G 0.104071 -1.0522e-05
18:10202897 A G 1.701825 4.4117e-06
18:10203148 A G 1.474747 -8.0493e-06
18:10203836 G A 0.314128 1.6013e-05
18:10204239 T C 0.031351 4.2611e-06
18:10204412 A C 0.031881 -2.7105e-05
18:10210174 G A 1.793101 -1.1718e-05
18:10218769 T C 0.463598 5.0265e-06
18:10233372 T C 0.597157 -1.8523e-06
18:10233418 C T 0.108807 -1.3690e-05
18:10235922 G A 0.083018 -2.7086e-05
18:10237032 T G 0.180296 -7.3409e-06
18:10237542 A G 0.027249 6.1420e-06
18:10237677 G A 0.055478 3.1687e-06
18:10243175 G A 1.775626 3.0988e-05
18:10247520 T C 0.690092 -4.1802e-06
18:10251076 A G 0.053245 -9.8516e-06
18:10252742 C T 0.194266 -2.9673e-05
18:10259343 C T 1.054024 9.5796e-06
18:10265575 G A 0.564647 1.8761e-05
18:10267093 C T 0.096719 -8.6025e-06
18:10268874 T C 0.081980 -1.0131e-05
18:10271501 T C 0.029144 3.0673e-05
18:10272363 C A 0.058305 6.0891e-06
18:10275413 A G 1.394787 2.2057e-05
18:10276631 C T 0.402226 -3.9508e-06
18:10279356 G A 0.672019 3.5034e-05
18:10282821 G T 0.674648 1.7304e-04
18:10291274 G A 1.013275 -1.2373e-04
18:10294089 C A 0.459830 -3.1798e-05
18:10296297 G T 0.067341 8.4997e-06
18:10297207 T G 0.061028 3.6483e-05
18:10297583 C A 0.410418 -2.7132e-06
18:10302895 A G 1.040560 1.0851e-05
18:10304962 G A 0.075887 4.9021e-06
18:10305479 C T 1.796045 -1.6549e-05
18:10307656 C T 0.045127 4.0639e-05
18:10309469 A C 0.199112 1.0050e-06
18:10312791 A G 0.135653 -2.3695e-05
18:10313183 A C 1.447895 5.0249e-05
18:10313234 A G 0.349614 -4.5241e-06
18:10313579 G A 0.079601 9.7267e-06
18:10314875 A C 1.817886 9.2690e-06
18:10319563 C T 0.045889 -4.9653e-05
18:10320252 T C 0.082915 -1.8355e-05
18:10321041 T C 0.338199 1.1742e-05
18:10321347 G A 1.073755 4.2040e-05
18:10322583 G A 0.136464 2.6296e-05
18:10324214 A G 0.586047 -2.1931e-05
18:10329631 C T 0.089997 -2.8932e-05
18:10333426 G A 0.217613 -1.1965e-05
18:10335069 C A 0.515424 -1.9022e-06
18:10335870 A G 1.135387 1.3108e-05
18:10337108 T C 0.558918 1.6046e-05
18:10337680 A G 0.165966 -1.5115e-05
18:10339597 T C 0.105405 1.6703e-05
18:10340703 A G 0.961881 -1.1819e-05
18:10342986 A G 0.246598 2.7012e-05
18:10344914 C T 0.809694 -4.4209e-06
18:10345799 A C 0.179751 2.3799e-05
18:10345971 T C 0.187752 -7.6687e-06
18:10349842 A G 0.027794 1.4148e-05
18:10353473 G A 0.029518 3.6948e-05
18:10353940 G A 0.128295 -3.5957e-06
18:10354902 C T 1.206152 3.3737e-05
18:10357207 G T 0.194944 -7.6398e-06
18:10357433 A G 0.200196 2.4465e-05
18:10358714 T C 0.287755 -6.6598e-07
18:10359893 C T 0.248484 -1.4393e-05
18:10371102 G A 1.746050 -6.5954e-06
18:10371894 T C 0.083285 -2.0374e-05
18:10375034 G A 1.615357 2.3005e-05
18:10377040 A C 0.065514 -4.5861e-06
18:10379695 C T 0.076738 4.0405e-05
18:10380228 G A 0.598566 -3.3368e-05
18:10380321 T C 0.433999 4.1754e-05
18:10381332 A G 0.078517 -6.6024e-06
18:10384101 G T 0.063732 2.9872e-05
18:10386781 G A 0.529047 3.2122e-05
18:10387005 T C 0.278975 2.9905e-05
18:10390247 G A 0.036516 -1.3752e-05
18:10394797 T C 0.032091 5.3600e-06
18:10396160 G A 1.258670 9.4242e-06
18:10398307 C G 0.648659 4.4567e-05
18:10398595 A G 0.044938 -3.7772e-05
18:10398673 T C 0.325806 8.0389e-06
18:10399352 C T 0.539294 -1.1536e-07
18:10399858 C T 0.037236 1.9016e-05
18:10402389 G A 1.919504 8.4126e-06
18:10402778 A G 0.739396 8.6339e-06
18:10403794 C T 0.022068 6.8186e-05
18:10405177 A G 0.636279 1.6584e-05
18:10405984 G A 1.221197 -1.0663e-05
18:10408492 T C 0.274727 -1.3046e-05
18:10412789 G T 1.960579 -3.3773e-05
18:10413374 G A 0.588364 2.0983e-05
18:10413583 T G 0.443938 1.7624e-05
18:10415970 G A 0.055189 -2.8161e-05
18:10418985 G T 0.468892 -5.7846e-05
18:10421057 A G 0.292696 -3.0007e-05
18:10421379 G A 0.303550 2.0148e-05
18:10423320 T C 0.238286 -3.0498e-06
18:10423834 G A 0.566088 -4.7987e-05
18:10426084 C T 0.834106 -8.7391e-06
18:10426536 A C 0.175544 1.5859e-05
18:10427363 G A 0.043121 1.2288e-06
18:10428454 A G 1.384147 -1.6030e-05
18:10433382 A G 1.078448 -1.2857e-05
18:10441438 T G 0.220781 1.9039e-05
18:10441470 G A 0.173327 1.0412e-05
18:10444896 A G 0.093584 1.5435e-05
18:10448334 G A 0.643082 1.8022e-05
18:10450960 A C 0.054319 1.7305e-06
18:10457847 T C 0.593350 2.0083e-06
18:10459089 G A 0.400772 -6.6371e-06
18:10461383 G A 0.478318 -2.2732e-05
18:10465401 C T 0.555757 2.6246e-06
18:10468129 C T 1.037191 2.0730e-05
18:10468315 G A 0.284698 9.2145e-07
18:10471732 A G 0.253135 -1.6559e-05
18:10473726 G A 0.717172 3.0106e-05
18:10476149 C A 0.320441 -1.4886e-05
18:10480242 T C 0.042835 1.7848e-05
18:10482093 G A 0.918932 -1.8256e-05
18:10482460 A G 0.040557 -1.9349e-05
18:10489013 G A 0.841753 -1.7470e-05
18:10489380 A G 0.842013 -1.9994e-05
18:10493585 T C 0.041602 2.3822e-05
18:10494341 A G 0.035402 1.1831e-06
18:10495392 G T 0.844811 -1.6737e-05
18:10497937 C T 0.844366 -1.8742e-05
18:10501645 A G 0.111673 6.7799e-06
18:10523149 C T 0.641791 -5.9421e-06
18:10525518 C G 0.898006 -2.1765e-05
18:10540299 G A 0.119962 -6.6443e-07
18:10542501 G T 0.697372 -1.1094e-05
18:10544069 C T 0.022133 -3.5848e-05
18:10544075 G A 0.444451 5.2049e-05
18:10547000 T C 0.164336 -3.3639e-06
18:10550588 T G 0.050567 -4.7677e-05
18:10554992 C T 0.105210 4.2313e-05
18:10556241 G A 0.061025 1.3922e-05
18:10557670 A G 0.256495 -2.8608e-05
18:10560291 A G 0.043903 7.5218e-06
18:10562575 G A 0.104012 1.5128e-05
18:10562656 G C 0.722433 -7.7879e-05
18:10563044 C T 0.182334 -9.3229e-06
18:10566768 G A 0.087043 2.6589e-05
18:10567782 C T 1.239471 1.2604e-05
18:10569112 T C 0.504690 1.1727e-05
18:10583246 T C 0.078909 2.4641e-05
18:10588095 A G 0.101520 1.7279e-05
18:10596536 C T 0.849287 1.0536e-05
18:10605389 T C 0.850614 8.5268e-06
18:10614143 C G 0.741493 -1.5073e-05
18:10618181 A G 1.251694 2.1712e-05
18:10622599 T A 0.874815 1.4593e-05
18:10647391 G A 0.281858 -2.4377e-05
18:10647444 A C 0.243181 -1.9024e-05
18:10648358 A G 0.319308 -1.9051e-05
18:10659165 T G 1.911236 -3.7471e-07
18:10659765 A G 0.117525 -8.8065e-06
18:10660859 T C 1.759218 -3.8624e-06
18:10661305 T C 0.089153 -6.3013e-06
18:10662640 T C 0.035318 -5.4258e-06
18:10663094 A G 1.377989 2.6029e-05
18:10664152 T G 0.038544 3.2261e-06
18:10665346 T C 1.701572 1.3123e-05
18:10665770 T C 1.573171 1.4114e-05
18:10668136 C T 0.065523 -5.3373e-05
18:10668356 G T 1.155783 -2.7242e-05
18:10668503 C G 0.533594 5.1703e-06
18:10668715 G A 0.592792 -8.0591e-06
18:10669035 A G 0.029680 -7.5632e-05
18:10669507 A C 0.036055 7.9765e-06
18:10674625 G T 1.607589 4.4565e-05
18:10677979 C T 0.996209 3.6133e-05
18:10678397 A G 0.357888 -2.8491e-05
18:10680163 A G 1.644063 8.3495e-06
18:10681711 T C 0.284263 -5.2411e-06
18:10682486 C T 0.529251 -3.6131e-06
18:10682799 A G 1.960076 2.8361e-05
18:10683711 G A 0.041384 -2.7446e-05
18:10686196 T C 0.933363 -1.9150e-05
18:10687510 C T 0.108635 8.1415e-06
18:10690679 A G 0.799184 1.0666e-05
18:10694410 C T 0.760416 -2.8177e-05
18:10695001 G A 0.262837 -3.5594e-05
18:10696534 T C 0.036886 1.1977e-06
18:10697258 A C 0.048944 -2.8299e-05
18:10698411 T C 1.134559 -3.2617e-05
18:10699129 T G 0.162064 2.1212e-05
18:10704619 G C 0.485105 4.7140e-05
18:10705744 A G 0.544312 4.5169e-05
18:10706764 A G 0.369888 -8.6167e-05
18:10707941 T C 0.062102 -2.2729e-05
18:10716160 C T 0.129145 5.9718e-05
18:10717162 C T 0.639697 -7.5425e-06
18:10720936 G A 0.616493 5.7978e-05
18:10721117 G A 0.051119 3.7439e-05
18:10727453 C T 1.603526 -2.5790e-05
18:10730400 C T 0.541134 -3.0188e-05
18:10731428 T C 0.544228 1.6586e-05
18:10735007 C T 0.028398 -2.6433e-05
18:10735813 T C 0.075952 -3.8449e-05
18:10736515 G T 1.052420 2.3274e-05
18:10739414 A C 0.549041 -7.7591e-05
18:10745860 A G 0.539359 1.9427e-05
18:10746917 T C 1.088020 -3.4747e-05
18:10747159 G A 0.044630 1.0278e-05
18:10750150 C G 0.068467 -1.2594e-06
18:10752666 T C 0.544296 -8.9904e-05
18:10758284 C T 0.522010 -2.4732e-06
18:10758384 T C 1.594256 -4.3592e-05
18:10759840 A C 0.405352 4.4339e-05
18:10766200 T G 0.046094 -1.4022e-05
18:10771580 C T 0.031780 5.1833e-06
18:10776528 A C 0.146861 2.0077e-05
18:10776892 C T 1.739458 -1.1584e-05
18:10777573 A G 0.458687 6.6880e-06
18:10783886 T C 0.035457 -1.5409e-05
18:10790205 T C 0.112919 1.4998e-05
18:10791748 A G 1.563495 -2.9859e-06
18:10793806 G A 0.229376 -4.2113e-05
18:10794753 A G 0.101757 -1.2117e-05
18:10798477 G A 0.754375 9.0146e-06
18:10800740 T C 0.029826 -5.3630e-06
18:10801695 G A 0.101010 -1.0577e-05
18:10805630 T C 0.043137 6.2832e-06
18:10807391 C T 0.036064 -4.0717e-05
18:10809181 A T 0.069616 1.0720e-05
18:10810495 T C 0.052631 4.7913e-06
18:10811275 C T 0.393053 9.0881e-06
18:10812894 G A 0.141288 4.2982e-05
18:10814334 G A 0.464273 -2.5888e-05
18:10818481 A G 0.023376 -6.7699e-06
18:10823628 A G 0.404985 -1.0100e-05
18:10824224 A G 0.360442 -3.9329e-06
18:10827550 T C 0.262081 -1.2590e-05
18:10828663 T C 0.063943 -1.9209e-05
18:10829069 C T 0.032965 -4.7076e-06
18:10839841 A G 0.619797 7.9384e-07
18:10843058 G T 0.181646 -7.1927e-06
18:10843947 C T 0.659107 2.7814e-05
18:10844901 C T 0.035539 1.0882e-05
18:10844995 G A 0.020484 2.0089e-06
18:10846105 C G 1.865431 1.5447e-05
18:10846705 C T 0.773954 -4.5443e-05
18:10848517 C T 0.049366 1.8028e-05
18:10853771 A G 0.073456 -1.4160e-04
18:10853980 C T 0.444776 3.6541e-06
18:10854213 A G 0.181578 7.8663e-05
18:10856709 G A 0.058947 -2.1045e-06
18:10858769 C T 0.175959 -4.1159e-05
18:10858875 G A 0.531981 -2.8587e-05
18:10866753 C T 0.235397 8.0016e-05
18:10867062 C T 0.752899 -2.5490e-05
18:10869183 C T 0.038353 -1.2519e-06
18:10872411 A G 0.067364 3.1326e-05
18:10883228 A G 0.024305 -1.4391e-05
18:10888992 C T 1.149740 9.3823e-05
18:10899028 G A 0.699313 -4.4794e-05
18:10900786 T C 0.126156 2.8226e-05
18:10908861 T C 0.576209 -6.0278e-05
18:10909137 C T 1.848754 4.9517e-05
18:10919798 A C 0.024704 4.0479e-05
18:10919989 C T 0.639145 -6.9370e-05
18:10924558 C G 0.156429 -6.6710e-07
18:10926135 C A 1.083551 2.5691e-05
18:10928051 A G 0.051359 -3.0982e-05
18:10937798 T C 0.025171 -1.3446e-05
18:10941681 C T 0.047373 -1.2636e-05
18:10945732 T G 0.382663 -2.3347e-04
18:10949865 T C 0.116431 2.4155e-06
18:10951824 T C 1.029443 -6.1450e-06
18:10951847 A G 0.041845 3.2386e-05
18:10974448 C T 1.002499 -1.7146e-05
18:10975750 A G 0.056104 -3.0387e-06
18:10979480 T C 0.074615 -9.5713e-06
18:10992466 T C 0.033393 8.1813e-06
18:11003416 T C 0.034393 1.7349e-05
18:11005556 C A 0.306854 -2.0124e-06
18:11009064 C A 0.030248 7.2143e-06
18:11017315 G A 0.742057 9.4487e-06
18:11019358 C T 0.040047 -1.4832e-05
18:11021002 T C 0.021880 4.4159e-06
18:11022018 T C 0.974163 1.2984e-05
18:11025325 A G 0.900032 -1.7195e-06
18:11026586 C T 1.912626 -1.0093e-05
18:11028676 C A 0.397568 2.5286e-05
18:11029609 C T 0.215705 -5.7419e-05
18:11029826 T C 0.037629 -1.9020e-05
18:11030797 T C 0.356220 2.7065e-05
18:11031799 G A 1.210573 -1.6469e-05
18:11035655 T G 0.428283 -1.2668e-04
18:11039926 T C 0.334901 4.4188e-05
18:11040251 G A 0.040884 1.9752e-05
18:11042752 C G 0.670218 4.0750e-05
18:11042899 T C 0.076663 -1.9821e-05
18:11043452 A C 0.024694 2.2401e-05
18:11043629 C T 0.762724 -2.5642e-05
18:11049228 A G 0.970642 3.6887e-06
18:11049326 T C 1.290774 3.0046e-05
18:11049356 T G 0.492970 -4.2568e-05
18:11050079 C T 0.589955 4.1208e-05
18:11050403 C T 0.756855 3.9994e-05
18:11050554 G A 0.064715 -5.6231e-06
18:11051119 G C 0.401450 -3.8063e-05
18:11051233 T C 0.666040 3.0900e-05
18:11051750 G A 1.060476 5.4314e-05
18:11052020 C T 0.192624 -8.9670e-06
18:11052224 G A 0.152690 2.2463e-05
18:11053015 A G 0.044059 -1.6079e-05
18:11053446 T C 1.293358 1.1561e-05
18:11053712 T C 0.549590 -8.2381e-06
18:11056452 G T 0.570899 -1.0747e-05
18:11056635 G C 0.074790 7.8971e-06
18:11056775 G A 0.032231 2.9657e-05
18:11057020 C T 1.215328 -2.2462e-05
18:11063871 A G 1.293121 -1.3461e-05
18:11064859 T C 1.114811 7.6561e-07
18:11071225 G A 0.051712 2.8397e-05
18:11074231 A C 0.045334 2.5413e-05
18:11074862 C T 0.215101 -2.4672e-05
18:11075499 T C 0.044711 -1.3419e-05
18:11075734 T C 0.695376 6.5259e-06
18:11076642 G T 0.459677 1.6920e-06
18:11079616 A C 0.184249 1.7065e-05
18:11082818 C A 0.940426 9.3074e-06
18:11086602 C T 0.320275 -1.7481e-06
18:11087502 A G 0.605499 1.0510e-05
18:11088347 C T 1.953562 2.9728e-05
18:11088449 C T 0.170046 -1.8537e-05
18:11088560 T G 0.307912 2.3188e-05
18:11089213 G A 0.924629 5.5249e-06
18:11089336 G A 0.107382 -7.5519e-07
18:11089342 A G 0.319282 1.4213e-05
18:11089571 T C 0.021741 1.0455e-05
18:11090570 T C 0.023983 5.9056e-06
18:11092496 A G 0.535756 6.5404e-05
18:11093230 G T 0.999744 -1.3502e-04
18:11096618 T C 0.514866 6.4108e-05
18:11098543 C T 0.085427 1.4312e-04
18:11105008 A G 0.043968 1.3873e-05
18:11107658 T C 0.176670 1.8700e-04
18:11107944 T G 1.056812 7.4353e-05
18:11111601 A C 0.123903 3.1961e-05
18:11118347 T C 1.379414 1.3400e-05
18:11134593 A G 0.693727 -2.4316e-05
18:11135912 G T 0.198482 -8.7863e-06
18:11137737 A G 1.583142 2.5138e-05
18:11139349 C A 0.124305 1.1180e-05
18:11139699 C A 0.737260 1.6003e-05
18:11145216 T C 0.067279 -3.9438e-06
18:11151070 C T 0.122277 2.8733e-05
18:11155206 G A 0.467548 -4.0579e-05
18:11165423 C G 0.241834 1.0397e-05
18:11168110 C T 0.115983 -5.9623e-06
18:11174302 A C 0.727945 -3.5210e-06
18:11176068 G T 1.590964 -9.8979e-06
18:11177108 A G 0.098134 1.9964e-05
18:11178799 C T 0.412992 3.6716e-05
18:11180760 C G 0.734582 -8.3969e-06
18:11186753 G C 0.064241 1.2502e-05
18:11192145 T C 0.796503 -3.1491e-05
18:11199645 C A 0.081568 -3.3896e-05
18:11201408 G T 0.168932 -2.1593e-05
18:11208278 A G 0.068153 5.7772e-06
18:11210997 T C 0.064751 4.5377e-05
18:11215064 C T 1.207811 3.1754e-05
18:11217927 C T 0.102536 -2.5616e-05
18:11219792 A C 0.339747 1.9041e-05
18:11219818 C T 0.162087 1.4636e-05
18:11220457 T G 0.068549 2.8375e-06
18:11224858 G A 0.810392 1.3220e-05
18:11225622 T C 0.616993 3.1114e-05
18:11225705 A T 0.065004 -6.5247e-05
18:11228269 T C 0.170464 1.4844e-05
18:11228713 T G 1.166517 -2.9548e-05
18:11232515 T C 0.410899 -2.7156e-05
18:11232799 C T 0.191462 -3.7257e-06
18:11234574 G A 0.105262 -5.5007e-05
18:11235189 G T 0.472274 -2.5079e-05
18:11235768 T C 0.242778 1.4123e-05
18:11236720 C T 1.834443 4.3005e-05
18:11237435 A G 0.056276 -1.0696e-05
18:11246874 C A 0.595573 6.6860e-05
18:11248839 T G 0.137876 -3.2938e-05
18:11256620 G A 1.042046 -4.0623e-06
18:11257335 C A 0.481612 6.0842e-05
18:11257612 G C 0.112955 -2.2170e-05
18:11257749 A G 0.136347 -4.3673e-06
18:11258768 G A 0.178319 -3.4023e-05
18:11259482 A G 0.214896 -2.8814e-05
18:11262321 T C 1.340847 -2.4097e-05
18:11264216 T G 0.029771 -2.5160e-05
18:11266012 A G 0.032500 -2.0862e-05
18:11267727 A G 0.068659 1.2607e-05
18:11290068 G A 0.053679 -3.0027e-05
18:11293890 G T 1.778485 1.9142e-05
18:11296178 G A 1.806854 3.7460e-06
18:11304579 G A 1.679553 3.1719e-05
18:11309729 T C 1.649347 5.4190e-06
18:11310537 A G 0.096145 -2.0469e-05
18:11310620 T C 1.853552 3.8594e-06
18:11311775 C T 0.040576 5.6070e-05
18:11312514 T C 1.836654 6.9550e-06
18:11313796 A C 0.041514 3.1036e-05
18:11315755 A G 0.051008 4.2930e-06
18:11318243 T G 0.058616 -1.2394e-05
18:11318358 T C 1.700556 -7.1757e-06
18:11329406 C T 0.375341 1.1507e-05
18:11329860 A G 0.055117 -1.6874e-05
18:11343546 G A 0.937427 -1.5993e-05
18:11357834 G A 0.096742 -2.0933e-05
18:11362587 T C 0.972914 2.5557e-06
18:11369535 T C 0.033461 -7.2216e-06
18:11371104 A C 0.066750 4.0219e-05
18:11371130 T C 0.790677 -1.4543e-05
18:11376034 A C 0.033591 3.0993e-05
18:11377331 A G 0.032893 8.1276e-06
18:11377526 A C 0.086313 8.7567e-06
18:11378959 A G 0.027667 -4.3448e-05
18:11383435 T C 1.585177 3.3946e-05
18:11387579 G A 0.266339 1.1811e-05
18:11388997 T C 0.169523 2.9609e-05
18:11389172 T C 0.033169 -3.3475e-06
18:11395649 C T 0.030316 -1.5089e-05
18:11396484 C T 0.125415 4.6306e-05
18:11398924 T C 0.094450 -6.2038e-06
18:11402742 T C 0.047246 -1.9059e-05
18:11403343 T C 0.265586 -3.8243e-06
18:11404766 A G 0.060142 -3.1764e-05
18:11405960 C T 0.697457 3.7089e-05
18:11417597 T C 0.124283 -6.5263e-06
18:11418813 C A 1.912411 3.1941e-05
18:11422601 C T 0.279631 2.6105e-05
18:11423100 C A 0.060528 9.6914e-06
18:11423603 A G 0.141755 6.2856e-05
18:11423909 G A 0.166238 1.0013e-06
18:11424515 C T 0.051797 -6.2640e-06
18:11429329 G A 0.036684 4.8826e-06
18:11429667 T C 0.119135 5.4313e-05
18:11446245 T C 0.420578 3.0105e-05
18:11446356 C T 0.060908 -6.3760e-07
18:11454164 A G 0.205409 1.0855e-05
18:11454878 T C 0.040381 -2.8005e-05
18:11457034 A C 0.041196 1.3529e-05
18:11465839 T C 0.057198 -1.0346e-04
18:11471956 A G 0.050424 3.2607e-05
18:11472102 A G 0.112578 2.5551e-05
18:11480019 G T 0.081204 -2.0565e-07
18:11481831 G A 0.102633 5.4313e-06
18:11487401 G A 1.324297 -8.3612e-06
18:11494697 C T 0.218525 -7.3332e-06
18:11499535 T C 0.039515 -5.9331e-05
18:11501216 A G 0.087348 -1.1325e-05
18:11503457 T C 0.034526 1.3959e-05
18:11506644 A G 0.703841 4.2411e-05
18:11508639 A G 0.590507 3.2918e-05
18:11518969 T C 0.039638 -5.5995e-05
18:11519389 C A 0.114925 2.6944e-05
18:11532532 T C 0.084697 -2.1514e-05
18:11532987 A G 0.684740 3.4711e-05
18:11533365 G A 0.168773 -4.3184e-06
18:11546118 T C 1.169387 -2.2874e-05
18:11551321 T C 0.136909 2.1441e-06
18:11553868 G A 0.211988 2.3371e-05
18:11561027 T C 0.264288 1.8590e-06
18:11561339 G A 0.030361 -1.4030e-06
18:11561886 T C 1.135065 -2.7714e-05
18:11573949 T C 0.071554 -1.4661e-05
18:11576223 A G 1.485202 -1.0027e-05
18:11577046 C A 0.086690 -2.0738e-05
18:11578217 T G 1.535156 1.3174e-04
18:11587271 A G 0.210271 7.7251e-06
18:11587502 G A 0.757547 -3.8736e-05
18:11591995 C T 0.529040 4.2026e-06
18:11592969 G A 0.031202 1.7882e-05
18:11593992 A G 0.157721 3.7935e-05
18:11595237 T C 0.211693 -4.3331e-06
18:11604307 A G 0.037616 -1.3283e-06
18:11612417 C T 0.182042 2.3619e-05
18:11649014 T C 0.176576 -6.1493e-05
18:11650158 A C 0.100114 1.0932e-05
18:11653053 A C 0.103367 7.3036e-06
18:11653464 T C 0.218288 9.3319e-06
18:11656971 G T 0.063177 1.8320e-05
18:11658414 A G 0.426534 1.0477e-05
18:11659215 T G 0.138671 -1.1770e-06
18:11667191 A C 0.257891 9.7309e-06
18:11668861 T C 1.041426 2.7651e-05
18:11671835 G A 0.038025 -5.4624e-06
18:11672728 C A 0.035367 -1.4629e-05
18:11675940 T C 1.087939 7.9325e-06
18:11676649 T C 0.311534 2.0124e-05
18:11678182 T C 0.033763 -2.2192e-05
18:11678946 C A 1.695571 -7.0302e-06
18:11683495 A G 0.294507 -4.2018e-05
18:11685813 G T 0.026268 -1.6639e-05
18:11687569 C T 0.289508 -3.7056e-05
18:11688562 A G 0.349624 -2.5124e-05
18:11694187 G T 0.810135 -1.1409e-04
18:11696875 T A 0.034954 1.3785e-05
18:11698703 T C 0.169994 -1.4754e-05
18:11700534 G A 0.255051 -6.6574e-06
18:11703636 A G 1.410655 2.3422e-05
18:11712839 T C 0.137350 -1.7870e-05
18:11714732 A G 0.045909 4.6050e-06
18:11718678 G A 0.028930 -1.8523e-05
18:11720582 C G 1.256758 3.2419e-05
18:11726921 G A 1.445765 2.5342e-05
18:11727378 C T 0.045909 6.8686e-06
18:11729342 A G 0.137052 6.0748e-05
18:11736821 T A 0.073807 6.4655e-06
18:11737231 A T 0.104042 1.5400e-05
18:11750806 T C 0.041702 1.7732e-05
18:11756143 T C 0.035185 -1.9898e-05
18:11757725 T C 0.050190 -1.7877e-05
18:11761980 A G 0.563566 -2.2865e-05
18:11764951 G C 0.117603 -5.0556e-07
18:11765544 C T 0.101861 1.0630e-05
18:11767930 C T 0.093233 -3.2568e-05
18:11771616 A G 0.175378 9.9973e-06
18:11774882 C A 0.622978 -6.8399e-05
18:11779857 G A 0.290196 -4.8625e-05
18:11781203 C T 0.038424 -2.5614e-05
18:11794051 G A 0.083255 -1.6680e-05
18:11802153 A C 0.155050 4.8014e-05
18:11802504 T C 0.356736 -5.6256e-05
18:11805408 G A 0.085151 -2.6995e-06
18:11818211 T C 0.083281 -2.1222e-05
18:11826511 G A 0.453234 -8.9562e-05
18:11828228 A G 1.131264 5.8802e-06
18:11829002 A G 0.035172 -7.1145e-06
18:11834973 T C 0.096037 1.2235e-05
18:11838987 C T 0.059074 -4.6826e-06
18:11842319 T C 0.151415 3.7517e-06
18:11852182 T C 0.359287 3.4067e-05
18:11853215 A C 0.060178 -4.7055e-06
18:11853422 G A 0.118810 -7.4557e-05
18:11858874 T C 0.309759 -6.4107e-05
18:11861422 A G 1.263373 -2.4850e-05
18:11861626 T G 1.915599 2.3619e-05
18:11861885 G A 0.056870 1.0959e-05
18:11863899 G A 0.144436 -2.5712e-06
18:11865005 T G 1.908055 1.5337e-05
18:11871030 G A 0.450443 -6.1579e-05
18:11871776 T C 0.050239 -2.8129e-05
18:11872793 A G 0.039489 -1.1293e-05
18:11874372 A G 0.073336 2.6682e-06
18:11877050 A G 0.118671 -3.1735e-05
18:11877568 G A 0.939219 -1.0879e-06
18:11877868 T C 0.125558 3.2630e-05
18:11878506 A C 0.061752 -7.0061e-06
18:11878596 G A 1.587780 -1.3941e-05
18:11881369 A G 0.077582 6.2893e-06
18:11882794 C T 1.634471 -2.2386e-05
18:11882991 G A 0.082866 1.2290e-06
18:11885576 C T 0.133971 3.6365e-06
18:11886563 G C 0.503145 -1.0117e-05
18:11886867 A G 0.106194 5.1499e-05
18:11886946 G T 0.036071 -2.2898e-06
18:11893317 T C 0.145306 2.2585e-05
18:11893391 T C 1.074203 -1.9033e-05
18:11893764 C T 0.347320 -1.5388e-05
18:11893974 C A 0.024814 -2.3998e-05
18:11899815 A G 0.270562 -1.3335e-05
18:11901135 A C 0.295218 -1.8515e-05
18:11902722 G T 0.381615 -6.9495e-06
18:11904090 G T 1.321989 -1.3077e-05
18:11904266 G A 0.448245 -1.6037e-06
18:11905953 T C 0.891739 2.1499e-05
18:11906453 A C 0.043692 -3.9828e-05
18:11910849 T C 0.547344 -6.0748e-05
18:11911143 T C 0.349582 5.1797e-05
18:11916395 A G 0.620696 -3.1930e-05
18:11916843 C T 0.419614 -1.5900e-05
18:11925276 A G 0.093775 3.7176e-05
18:11925996 A C 0.075177 -2.0020e-05
18:11926259 A G 0.172571 -1.2200e-05
18:11926680 T C 0.547908 -3.7031e-06
18:11936967 T C 0.898266 -1.0526e-05
18:11947525 A G 0.206136 -2.3181e-05
18:11950647 A G 0.682101 5.1556e-06
18:11952136 A G 0.199560 -4.0509e-05
18:11954228 T G 0.076679 6.6963e-05
18:11954299 G A 0.333612 1.4258e-05
18:11958076 A G 0.534010 4.0536e-06
18:11973533 G A 0.194074 -1.2652e-05
18:11980460 G T 0.171591 -2.7929e-05
18:11982210 T C 0.117197 1.5337e-05
18:11982500 A G 0.099254 3.3192e-05
18:11984242 T C 0.090883 3.7806e-05
18:11985868 T C 0.165355 -3.0711e-05
18:11986060 T C 0.109154 -4.4836e-06
18:11987272 T C 0.145926 5.8303e-05
18:11990470 C T 0.544536 -4.1502e-06
18:11992479 C G 0.377311 1.7522e-05
18:11995625 T C 0.032539 1.4239e-05
18:11998302 T C 0.152330 7.9528e-05
18:11999038 A G 0.275389 -3.3584e-05
18:11999115 C T 0.126516 1.1622e-04
18:12003760 C T 0.532371 2.1517e-05
18:12007424 A C 0.194759 3.3183e-05
18:12011478 G A 0.600419 1.4817e-05
18:12014220 A G 0.220200 -1.7703e-05
18:12014325 A G 0.052693 -7.9381e-05
18:12015425 T C 1.590721 -9.5930e-06
18:12015835 A G 0.256657 -1.7687e-05
18:12016718 T G 0.021377 4.8967e-06
18:12017343 G A 1.169172 -5.4636e-06
18:12022067 C T 0.113490 1.3812e-05
18:12025142 C T 0.598706 -4.3243e-05
18:12028580 G A 0.772731 1.5657e-05
18:12034196 G A 0.691345 2.5708e-05
18:12035578 A C 0.024973 8.6131e-06
18:12035994 G T 1.387110 6.1346e-05
18:12040540 G A 1.286285 4.9991e-05
18:12044320 T C 0.072190 -5.4406e-06
18:12049547 C A 0.630820 4.7095e-05
18:12055124 G A 0.041212 8.2416e-06
18:12061144 A G 0.099631 -4.1633e-05
18:12079406 G A 0.029881 -1.4683e-05
18:12083314 T C 0.538700 4.0359e-05
18:12084120 C T 0.533945 2.0007e-06
18:12090696 C T 0.521721 4.4763e-05
18:12095838 G T 0.032780 -2.7370e-06
18:12101282 C T 0.026544 -1.1263e-05
18:12105682 G A 0.080230 -1.5972e-06
18:12108691 G A 1.946895 1.4482e-05
18:12127139 T C 0.022367 -6.9573e-06
18:12155301 G A 0.518060 4.4289e-05
18:12157624 A G 1.329685 -3.7610e-05
18:12158969 A G 0.804903 -2.4848e-05
18:12181351 A G 0.126175 5.0478e-05
18:12223145 A C 0.149574 -8.2962e-06
18:12230434 T C 0.054650 1.0416e-05
18:12232111 G A 0.067335 -3.0360e-05
18:12232746 T C 0.694318 -2.1268e-05
18:12233558 C G 0.773802 4.5891e-05
18:12235602 C G 0.179861 -1.7352e-05
18:12238120 C T 0.675070 3.2755e-05
18:12241101 A G 0.145802 -1.1649e-05
18:12241934 T C 0.849020 -2.7786e-05
18:12247872 A C 1.183370 -4.8757e-05
18:12248880 A G 0.717649 -5.4609e-05
18:12249383 A G 0.050671 -6.2493e-06
18:12251435 C T 0.468259 -6.5499e-06
18:12252525 C T 0.071811 -1.8955e-05
18:12253088 T C 0.094350 -2.0906e-05
18:12253735 T C 1.514350 -1.1854e-04
18:12256282 A G 0.138464 -7.8266e-06
18:12260044 A G 0.280955 2.3723e-05
18:12262402 G T 0.922444 -3.6829e-05
18:12265277 G A 0.056993 -3.4421e-06
18:12269519 T C 1.648756 8.1949e-06
18:12273488 C T 0.071402 -3.7992e-05
18:12273716 A C 1.498273 8.2542e-06
18:12273977 A G 0.446437 -5.9518e-06
18:12274104 T G 0.721015 -1.8143e-05
18:12274370 A G 0.131641 -1.5482e-05
18:12277613 C T 1.542131 6.2580e-06
18:12279660 T C 0.138084 -6.2416e-05
18:12283078 T G 0.114594 2.6178e-04
18:12284839 G T 1.770293 -3.6870e-05
18:12286113 A G 0.879012 1.9161e-05
18:12291820 A G 0.038051 -2.8130e-06
18:12295088 A G 0.109709 -1.4360e-05
18:12301395 C T 1.583281 -3.4546e-05
18:12304753 C A 0.215296 1.5290e-05
18:12305205 T C 0.367054 1.8878e-05
18:12318027 G C 1.798123 -2.6449e-05
18:12318059 G A 0.198356 2.6201e-05
18:12335582 T C 1.576231 -2.8353e-05
18:12337322 T C 0.040329 -1.8327e-05
18:12337688 C G 0.385909 -3.2464e-05
18:12338883 G A 0.277281 -4.6104e-06
18:12346503 A C 0.085758 -7.4464e-06
18:12347999 T C 0.211527 7.8514e-06
18:12348285 C T 1.582960 -2.8979e-05
18:12353851 C T 0.347592 4.2278e-06
18:12358661 T C 0.049733 5.6682e-06
18:12366266 T G 0.052884 1.5337e-05
18:12373469 A G 0.037197 8.5902e-06
18:12386187 A G 0.112231 -1.0489e-05
18:12398711 T C 0.237997 -8.5856e-06
18:12399481 C T 0.073346 2.4300e-05
18:12402244 T G 0.360689 -1.7702e-05
18:12404940 C T 0.268891 -9.3847e-06
18:12405335 A G 0.895221 -5.7434e-05
18:12410278 G C 0.280715 8.9051e-07
18:12413117 C T 1.301988 -2.2136e-06
18:12429202 G T 0.126834 -4.6647e-06
18:12429623 A G 1.046214 -3.6480e-05
18:12431210 G A 1.325245 -1.8455e-05
18:12438519 G C 0.271776 3.4153e-05
18:12439879 G T 0.041631 -1.1070e-05
18:12441630 A G 0.080662 1.1165e-05
18:12447303 A C 1.347540 -2.5124e-05
18:12448877 T C 0.093395 -3.4427e-05
18:12449378 G A 0.055001 -3.0858e-05
18:12454230 T C 0.058181 -2.9804e-05
18:12455794 T C 0.040002 -1.6028e-05
18:12456559 A G 0.086018 -7.2876e-06
18:12457679 C A 0.296737 7.0318e-05
18:12468739 T C 0.899301 -9.8909e-05
18:12474143 G A 0.047496 -3.0931e-05
18:12488305 A C 0.097693 -2.6606e-05
18:12493404 C A 0.030543 -9.3651e-06
18:12495154 G A 0.035428 -1.2784e-05
18:12497364 G C 0.025486 7.9848e-06
18:12502669 G A 0.039823 -1.0533e-05
18:12505089 C T 0.055530 4.4891e-07
18:12511089 T C 0.077413 -2.1571e-05
18:12513150 C T 0.038229 3.0205e-05
18:12514748 T C 0.020718 -1.1884e-05
18:12514931 T C 0.099150 1.0588e-05
18:12528905 T C 0.256096 -1.3174e-05
18:12534214 C T 0.039528 -1.8071e-05
18:12540031 T G 0.232612 -8.6256e-06
18:12547561 T C 0.870417 -3.3916e-05
18:12550747 C T 0.208677 4.0880e-05
18:12568202 C T 0.084982 1.8303e-07
18:12593636 A G 0.263223 3.3983e-06
18:12611471 A G 0.055802 -3.2383e-06
18:12612325 A G 0.209210 4.3703e-05
18:12613023 C T 0.508332 -3.6727e-05
18:12613246 C T 1.309142 -8.9196e-06
18:12626420 C T 0.891057 -2.4775e-05
18:12640421 G A 0.663781 -2.7395e-05
18:12646427 A G 0.065319 2.1834e-05
18:12654687 T C 0.042514 -3.1344e-05
18:12655583 G C 0.202332 -1.1174e-05
18:12705060 C T 0.040547 -1.8395e-05
18:12713112 G A 0.029686 1.1323e-05
18:12725162 C T 0.910685 -4.5382e-05
18:12727143 T G 0.653878 -2.7462e-05
18:12732175 T C 0.064313 -4.2447e-05
18:12732778 G A 0.244015 1.6062e-05
18:12733705 G A 0.277674 3.1960e-05
18:12736931 T C 0.250633 2.2959e-05
18:12738413 C A 1.978795 3.9727e-05
18:12739049 A G 0.085846 -3.6421e-05
18:12741370 A G 1.593016 -3.5443e-05
18:12748390 T G 0.214857 6.5456e-06
18:12751823 G A 0.828344 -5.5265e-05
18:12752800 C T 0.068529 -2.5569e-05
18:12752868 T G 0.230002 2.3731e-05
18:12766356 A G 0.345168 2.4782e-05
18:12771059 A G 0.076524 8.6154e-06
18:12772453 G A 0.216847 7.9568e-06
18:12774981 G A 0.806523 2.5468e-05
18:12777815 T C 0.797253 -3.9946e-05
18:12777948 C A 0.712306 4.9783e-05
18:12779947 T G 1.665177 -1.5282e-05
18:12791351 T C 0.293871 -3.8570e-05
18:12794961 T C 0.105600 2.9357e-05
18:12797694 G A 0.690433 -6.9778e-06
18:12809340 G A 0.337962 2.1331e-05
18:12809561 C T 0.294435 -4.4699e-05
18:12819915 A G 0.061284 -2.7197e-06
18:12821593 G A 0.801287 5.9256e-05
18:12824556 A G 0.038460 2.2145e-05
18:12829715 C T 0.297762 -4.5213e-05
18:12833413 T G 0.074719 -4.7611e-05
18:12837125 C T 0.049577 6.2849e-05
18:12852354 C T 0.068665 -1.8019e-06
18:12859033 A C 0.026580 7.9265e-06
18:12861188 C T 1.924950 -1.7588e-06
18:12876604 C T 0.024934 4.4527e-05
18:12877060 G A 0.323093 1.3469e-05
18:12880395 A G 0.076842 4.8258e-05
18:12884466 T C 0.072547 1.0360e-06
18:12888519 A G 1.550946 -1.7239e-05
18:12889017 G T 0.056088 -5.8885e-07
18:12892446 A G 0.154310 -2.2653e-05
18:12898134 A G 0.565845 3.3208e-05
18:12898759 A G 0.183759 1.1169e-05
18:12909815 T C 1.217363 8.4237e-06
18:12918950 G A 0.024951 -3.8749e-05
18:12923043 C T 0.339306 -2.3942e-04
18:12925253 C T 0.345612 -1.0956e-05
18:12926278 C T 1.092366 -4.2022e-06
18:12927114 G A 0.666534 1.8585e-05
18:12928524 A G 0.217396 -1.0222e-05
18:12935154 C A 0.861244 -8.9885e-07
18:12951878 A G 0.035418 -6.0944e-06
18:12961999 A G 0.407926 -6.9791e-05
18:12968223 T C 0.402174 -6.5954e-05
18:12970189 A G 0.027138 -2.0123e-05
18:12978511 A C 0.076543 -3.2814e-05
18:12984144 A C 1.209216 -7.1541e-05
18:12985600 C A 0.654933 -1.0102e-06
18:13001512 C G 0.867184 -1.8125e-05
18:13005513 T C 0.039852 1.0316e-05
18:13025671 T C 1.949355 -2.1406e-05
18:13029986 A G 0.021442 -3.0235e-06
18:13033470 G A 0.021137 3.5965e-06
18:13047983 C T 0.385309 -4.5544e-05
18:13054974 T C 0.070087 -1.1024e-05
18:13055915 C A 0.059892 9.1056e-06
18:13056333 T C 0.656089 -1.7508e-06
18:13057655 T C 0.038885 1.3311e-05
18:13089824 G A 0.091357 1.1374e-05
18:13090505 A G 0.139395 -4.1692e-05
18:13092424 A G 0.069681 -3.8904e-05
18:13095591 A G 0.240480 -1.1283e-05
18:13095609 C T 1.215617 -8.6410e-05
18:13100451 G A 0.071054 -2.8507e-05
18:13105449 T C 0.059999 2.1403e-05
18:13105650 A G 0.039807 -1.2590e-05
18:13116432 T G 1.205607 -1.1175e-04
18:13157680 T C 0.047246 -1.3199e-05
18:13158053 A G 0.695876 -3.6525e-05
18:13165067 A G 0.143758 -1.8631e-05
18:13173824 G T 0.117622 1.5940e-05
18:13177130 A C 0.905667 7.8618e-06
18:13180058 A G 0.252236 -1.9394e-05
18:13181348 T C 0.073310 -9.2431e-06
18:13184450 T C 0.028521 -2.6271e-05
18:13187283 A G 0.020432 7.0592e-07
18:13187952 T C 0.886201 6.7841e-06
18:13188524 A G 1.327679 -2.8631e-05
18:13189978 A G 0.071087 1.4942e-05
18:13193492 G T 1.588848 3.1235e-05
18:13198034 T C 0.024256 -3.8236e-06
18:13204340 T C 1.636136 2.9378e-05
18:13208266 C T 0.026811 -3.0724e-05
18:13208279 T C 0.203185 -3.3821e-05
18:13215891 A G 0.034075 -2.6335e-05
18:13222892 C A 0.057461 1.3912e-05
18:13224418 T C 0.074589 1.7475e-05
18:13225200 G A 0.029482 9.7537e-06
18:13229180 C T 0.031134 -1.5172e-05
18:13236751 G T 0.037123 1.1688e-05
18:13237090 T C 0.077559 1.5345e-05
18:13237955 C T 0.859839 1.9160e-05
18:13245196 G A 0.146874 1.1522e-05
18:13246168 C T 0.930968 -4.1711e-06
18:13247276 T G 0.041430 -3.5751e-05
18:13248582 G T 0.042588 7.9300e-06
18:13250060 C T 0.021270 5.8925e-06
18:13253010 C T 0.247475 -7.2879e-06
18:13254043 A G 0.101546 2.1624e-05
18:13254797 C T 0.676002 2.7082e-05
18:13264348 A G 0.235770 -1.5968e-06
18:13271367 G A 1.171065 -3.0349e-05
18:13277341 A G 0.562012 -2.0944e-05
18:13281865 T C 1.776022 -6.1049e-06
18:13285160 T C 0.214017 6.3971e-05
18:13287578 G A 0.159315 2.8473e-05
18:13289957 T C 0.201910 7.6599e-05
18:13294262 C T 0.488318 -4.1368e-05
18:13301705 C T 0.270764 9.3992e-05
18:13302671 T C 0.156835 1.4854e-05
18:13309360 A G 0.057889 9.9054e-06
18:13311378 A G 0.071220 3.9833e-06
18:13316513 A G 0.562063 6.8691e-06
18:13316953 T C 0.054816 -1.8739e-05
18:13322128 T C 0.651035 1.4044e-05
18:13323041 G A 0.489204 3.6718e-06
18:13324756 T C 0.167134 2.1058e-06
18:13353911 G T 0.108076 -4.1183e-06
18:13361471 A G 0.023552 6.0169e-06
18:13365304 T C 0.048986 8.3035e-06
18:13366558 T G 0.538927 1.4765e-05
18:13370324 C T 1.244427 -2.2027e-05
18:13373793 A G 0.471145 1.5583e-05
18:13375907 T C 1.115467 -4.0752e-05
18:13376388 C G 0.027106 -1.9529e-05
18:13379202 A C 0.764937 -3.4907e-05
18:13380525 G C 0.096083 8.7369e-06
18:13385293 G A 0.093464 4.2449e-05
18:13387873 T C 0.054601 1.3714e-05
18:13388011 G A 0.066127 2.2199e-05
18:13389227 G A 1.447181 -2.2011e-06
18:13391732 G A 0.324644 -9.3208e-06
18:13391955 A G 1.354775 -1.9403e-05
18:13399956 G A 0.310200 -1.4598e-05
18:13408960 T G 1.121112 -1.7191e-05
18:13412155 T G 1.648123 7.3228e-06
18:13416633 T C 0.031816 5.3847e-05
18:13417315 C A 0.214857 3.8714e-06
18:13423810 G C 0.131430 5.7899e-06
18:13424679 A G 0.022763 5.1424e-05
18:13424989 T C 0.982567 2.2414e-06
18:13427800 C A 1.019572 1.3616e-05
18:13430308 G A 0.051807 -2.1521e-05
18:13431884 T G 0.064576 1.4668e-05
18:13432395 T C 0.062907 -4.3307e-06
18:13433610 C T 0.942464 -6.7947e-06
18:13436615 A G 0.033510 -4.7724e-06
18:13439933 G A 0.028648 1.4972e-05
18:13440234 A G 0.473404 2.1232e-05
18:13441746 G A 0.039031 1.0407e-08
18:13442528 G T 0.517744 3.2523e-05
18:13443838 A G 0.070804 1.2625e-05
18:13446599 T C 0.365097 -3.0408e-05
18:13448292 A G 0.031011 -2.5583e-05
18:13448684 T C 1.164034 2.2060e-05
18:13449659 C T 0.085868 -3.6483e-05
18:13450707 T C 1.021046 -1.5577e-06
18:13450741 C A 0.048220 2.5593e-05
18:13450974 G C 0.813261 -8.3389e-06
18:13451629 G A 0.196603 3.7455e-05
18:13453958 C T 0.233368 2.4361e-05
18:13454948 T C 0.050583 -1.0823e-06
18:13455058 A G 1.009497 4.6920e-05
18:13455346 A G 0.087663 2.0856e-05
18:13459840 T G 0.245469 -2.1165e-05
18:13463565 T C 0.039297 -3.5611e-05
18:13465295 A G 0.031705 6.2444e-06
18:13467798 T A 0.038901 1.8678e-05
18:13468033 T G 0.034951 6.6746e-06
18:13470332 T C 0.894491 4.3270e-05
18:13471818 G T 0.350984 -1.0705e-04
18:13473123 G A 0.155829 3.2899e-06
18:13474642 T C 0.075995 2.9978e-06
18:13476143 C T 0.234040 -7.6189e-05
18:13476929 G A 0.149892 3.8673e-06
18:13478605 T C 0.043413 2.1991e-06
18:13480743 C A 1.571424 1.3537e-05
18:13483798 C T 0.844742 -1.2233e-04
18:13490755 A G 0.211712 -4.7379e-05
18:13493358 G T 0.280913 -2.0559e-04
18:13493689 G A 1.830321 -1.6632e-05
18:13495628 G A 0.277307 3.2406e-05
18:13496490 C T 0.152726 -2.0372e-04
18:13497153 C A 0.737354 1.1771e-04
18:13497836 T C 0.451692 5.2667e-05
18:13501162 C T 0.076550 4.5468e-05
18:13502845 G A 0.099501 -1.2575e-05
18:13510031 T G 0.602945 -3.0360e-05
18:13512706 T C 1.327770 4.4043e-05
18:13517378 G A 0.107940 -5.5860e-05
18:13518644 G A 0.527921 -2.9117e-05
18:13523462 A G 1.424580 1.9920e-05
18:13531732 G C 0.616831 -4.0176e-05
18:13533501 G A 1.923476 2.1109e-05
18:13534148 A G 0.275928 2.3309e-05
18:13534734 T C 0.356934 3.2659e-06
18:13535210 T G 1.836712 1.5702e-05
18:13548548 T G 1.094833 -6.1299e-06
18:13550565 A G 0.050609 -1.3208e-06
18:13550812 C A 0.432740 -5.9385e-05
18:13552167 G A 0.075521 -1.2379e-05
18:13554447 A G 0.426745 -9.2764e-05
18:13554846 C T 1.207373 -1.5509e-04
18:13555490 G T 1.105587 -6.9704e-05
18:13558815 T C 1.213017 9.5783e-06
18:13560568 G A 1.683444 5.6270e-06
18:13561940 G A 0.497588 -7.2362e-05
18:13562906 T C 0.042903 -5.8238e-06
18:13566818 G A 0.073677 -2.2066e-06
18:13566909 C T 0.776385 -1.0047e-04
18:13568741 G T 0.038054 -3.7636e-07
18:13568901 T C 0.076283 7.3778e-06
18:13569214 T C 1.103798 2.3195e-05
18:13573068 T G 0.287090 6.1227e-05
18:13574792 G A 0.881972 2.8015e-06
18:13576946 A G 0.033971 -1.1774e-05
18:13577112 C T 0.383342 -3.4389e-05
18:13578616 A G 0.877785 4.2991e-06
18:13584639 T C 0.560015 -1.5029e-05
18:13585010 T C 1.816845 -1.2058e-05
18:13596172 A G 1.772487 -1.5397e-05
18:13600680 C T 0.824862 8.1422e-06
18:13604072 G A 0.080954 -1.0970e-05
18:13608686 T G 1.154466 -2.3224e-05
18:13608745 T C 0.133562 -1.7645e-05
18:13611088 C T 0.092091 -7.6439e-06
18:13613077 G A 1.492061 -3.5857e-05
18:13613393 T C 0.269118 -3.2852e-05
18:13613586 G A 0.029404 -7.9954e-07
18:13614492 A G 0.179958 4.1757e-06
18:13621699 C T 0.194717 1.6105e-05
18:13623536 A G 1.289739 -2.7885e-05
18:13639312 C T 1.094230 -5.3742e-05
18:13642721 C T 1.249568 -4.8630e-05
18:13649526 A C 0.041086 5.7705e-05
18:13651497 A C 1.046688 -4.6185e-06
18:13671473 C T 1.959210 3.8306e-07
18:13672845 C T 0.030965 5.4169e-05
18:13678812 T C 0.039781 1.3039e-05
18:13680836 C A 1.868687 -1.6404e-05
18:13683002 A G 0.021234 -7.5914e-06
18:13702794 C T 1.828630 -2.3340e-05
18:13718906 G A 0.078000 -3.6499e-06
18:13719510 A G 0.716860 -8.3143e-06
18:13724268 C T 0.584551 5.8217e-06
18:13726081 A G 0.239597 9.6010e-06
18:13729591 C T 1.710440 -5.8643e-06
18:13731574 C G 0.039800 5.6125e-06
18:13736078 T G 0.143644 1.9975e-05
18:13739959 T C 0.678628 3.2639e-05
18:13743550 T G 0.034993 -3.0326e-05
18:13756604 C T 1.752178 3.3104e-06
18:13759146 T C 0.233803 8.5027e-06
18:13771418 A G 0.038658 -2.4920e-05
18:13776822 A G 0.038879 -3.7186e-05
18:13779215 G A 1.525856 -2.6767e-05
18:13782867 G A 1.721573 -2.0652e-07
18:13784674 T C 0.077812 -7.6331e-05
18:13811006 T C 0.123708 -2.0954e-05
18:13812281 C T 0.180656 3.0655e-06
18:13812408 T C 0.203481 -1.0486e-04
18:13816178 G C 0.033341 -7.4992e-06
18:13817242 G C 0.071583 -2.6627e-05
18:13821787 A C 0.081473 3.6346e-05
18:13824727 G T 0.278433 -5.8893e-05
18:13827466 T C 0.358706 -2.4159e-05
18:13829695 T C 0.241824 2.0437e-05
18:13830505 A C 0.075972 -9.3955e-06
18:13830740 T C 0.035026 2.7022e-05
18:13836932 T C 0.073489 -2.8136e-05
18:13840297 A G 0.270027 -2.6032e-05
18:13843320 G T 0.128528 3.4574e-06
18:13845832 T C 0.170786 9.8218e-06
18:13845843 A G 0.040226 -1.1315e-05
18:13846214 C T 1.382508 1.2678e-05
18:13847471 A G 0.070454 2.0608e-05
18:13852511 A G 0.029479 1.9898e-07
18:13853831 G A 0.251156 -2.6565e-05
18:13868551 G A 0.754661 3.6317e-06
18:13868945 C A 0.244206 1.5722e-05
18:13870879 T C 1.882874 -6.6765e-06
18:13871474 T G 0.049733 -2.7890e-06
18:13872132 T G 0.304676 7.1689e-06
18:13876362 C T 1.944230 -1.4064e-05
18:13877070 C T 1.056257 8.5562e-06
18:13878881 G A 1.878678 5.1410e-06
18:13886324 C T 0.067075 1.3709e-05
18:13886719 A G 0.096829 2.4004e-07
18:13889975 A G 0.060736 6.4272e-07
18:13897371 A G 0.036064 1.7232e-05
18:13898059 G C 0.057503 -1.6923e-05
18:13909407 T C 0.883111 -7.6000e-05
18:13916579 A T 0.061917 -1.1590e-05
18:13924133 T C 0.027417 7.8624e-06
18:13928517 A G 0.534828 -8.8897e-05
18:13935597 T G 0.210407 -6.9816e-06
18:13946138 T C 0.072307 -1.6043e-05
18:13953749 T C 0.224228 -1.7415e-05
18:13953821 C T 0.020867 -2.6460e-05
18:13954109 C T 0.275561 -5.5194e-05
18:13959427 G T 0.722975 -2.7555e-06
18:13961007 G A 0.077468 -1.7682e-05
18:13975489 C A 0.525837 6.5312e-06
18:13983649 A G 0.152625 6.5086e-05
18:13993942 C A 1.122335 2.0258e-05
18:13998215 C T 0.222300 -8.0414e-06
18:13998771 G C 0.555322 1.5903e-05
18:14013205 A G 0.065715 4.8651e-06
18:14023715 T G 0.037116 -2.5633e-05
18:14027616 C T 0.961083 -6.9594e-06
18:14031227 C T 0.069899 -2.5104e-05
18:14034266 T C 0.088153 -5.6488e-05
18:14035178 C T 0.041365 5.4526e-06
18:14049649 T C 0.111160 5.7103e-06
18:14051288 T C 0.024691 9.3254e-06
18:14055125 T C 0.465153 -6.1859e-06
18:14057690 T C 0.143595 -7.8232e-06
18:14072258 G A 0.035571 2.1419e-05
18:14083439 T C 1.008371 1.1789e-05
18:14085011 T C 0.062274 -2.7820e-05
18:14086682 C T 0.030060 2.0840e-05
18:14093026 A G 0.041741 4.4482e-06
18:14093049 C T 0.434236 1.7423e-05
18:14097440 A G 0.027080 2.6093e-05
18:14116564 G A 0.633196 -6.8375e-06
18:14117470 A G 0.046711 -9.0876e-06
18:14125085 C T 1.063917 1.0645e-05
18:14144933 A C 0.095973 -8.2434e-07
18:14146579 T C 0.317215 1.3999e-05
18:14149744 T C 1.191669 3.8419e-05
18:14156807 G A 0.069282 -1.0583e-05
18:14210730 T C 0.189082 6.2786e-06
18:14227620 C G 0.522364 -8.9775e-06
18:14243670 T G 0.042407 3.8049e-05
18:14251213 G A 0.291540 -8.6194e-06
18:14262532 A G 0.218801 3.6071e-06
18:14265742 G C 0.354814 -2.3271e-06
18:14307264 G A 0.795714 8.1008e-05
18:14309942 A G 0.184308 1.3039e-05
18:14310187 G A 0.021247 8.5537e-06
18:14324627 G A 0.979084 1.1362e-04
18:14327903 A G 0.424697 -4.1727e-05
18:14329635 T G 0.027830 2.2274e-06
18:14332953 G C 1.381755 2.3359e-05
18:14332957 A C 0.060093 -1.7729e-05
18:14339094 C T 0.199089 -1.7409e-05
18:14339562 A C 0.369219 -7.7217e-05
18:14341954 C A 0.061940 -2.3324e-05
18:14342183 G A 1.810217 -3.9282e-06
18:14350119 T C 0.932500 7.5626e-05
18:14355737 T C 0.837404 9.6318e-05
18:14362979 T C 0.533649 1.4456e-05
18:14368105 G A 1.120440 8.0389e-06
18:14372350 T C 0.062265 7.6203e-06
18:14378579 T C 0.097144 5.3226e-05
18:14389376 C T 1.005904 3.9457e-06
18:14399809 A G 0.606732 -4.8620e-05
18:14406969 G A 0.050463 1.4875e-05
18:14408172 G A 0.485683 -9.3270e-06
18:14409277 T G 0.648931 3.5412e-05
18:14462241 A C 0.498676 1.0184e-05
18:14462810 C G 1.897873 -7.3970e-05
18:14467006 T G 0.576962 -3.6159e-05
18:14468544 T C 0.251094 -6.8170e-08
18:14472415 T G 0.612604 2.5439e-06
18:14480750 T G 0.160402 -3.6317e-05
18:14503573 T C 0.310421 -1.9470e-05
18:14531491 G A 0.076368 -1.1382e-05
18:14542648 A C 0.070733 -1.3995e-05
18:14543057 G T 0.303494 -1.8716e-05
18:14548204 A G 1.593616 -2.1084e-05
18:14553766 A G 0.040602 5.0918e-06
18:14556494 C T 0.155959 5.4449e-06
18:14567390 A C 1.112091 2.8679e-06
18:14570615 C A 0.761364 2.7684e-05
18:14584062 G A 1.150314 2.4030e-05
18:14589336 C A 0.341133 1.8096e-05
18:14593700 C A 0.321804 -3.4649e-05
18:14598138 T C 0.740938 1.2129e-05
18:14618013 T C 0.034013 -3.4763e-05
18:14637124 G C 1.639973 2.9429e-05
18:14642280 T C 0.065929 9.2943e-06
18:14654051 C T 0.123595 7.8431e-06
18:14663781 G A 1.310314 1.9838e-05
18:14681244 T G 0.511614 6.8513e-06
18:14682705 A G 0.322765 3.2873e-06
18:14682915 C T 0.171065 2.7849e-06
18:14708396 T G 0.150233 3.3101e-06
18:14717921 C T 0.546646 2.3584e-06
18:14721335 C A 1.039528 -1.7874e-05
18:14725344 T C 0.813972 1.0496e-05
18:14734925 T C 0.043734 -8.0857e-06
18:14735786 G A 1.849910 -5.8289e-06
18:14735888 T C 0.157143 3.6317e-05
18:14752957 A G 0.956970 -2.1293e-05
18:14753435 C G 1.118203 1.1230e-05
18:14753472 A G 0.040651 -2.4737e-05
18:14757274 A G 1.000714 -8.0802e-06
18:14767954 A C 0.109732 -4.5501e-05
18:14768195 T C 0.817945 -8.5266e-06
18:14823578 A G 0.280073 -9.3034e-06
18:14828446 A C 0.778940 2.0370e-05
18:14852590 T C 0.028810 -3.8623e-05
18:14876491 A C 0.059097 -1.1600e-06
18:14878191 A G 1.058207 9.5698e-06
18:14909954 A G 0.259974 -9.1054e-06
18:14912796 T C 0.053079 2.5305e-05
18:14919510 A G 0.068097 -5.8409e-05
18:14934734 T G 1.084706 2.9352e-05
18:14937880 A G 0.064280 -3.6457e-06
18:14938839 C T 1.207950 -6.3191e-05
18:14946222 C T 0.083006 1.3673e-07
18:14959026 T C 0.035620 -1.4276e-05
18:14960409 C T 0.710709 -3.4715e-05
18:14962250 T C 0.091201 5.1140e-06
18:14977045 C G 0.046071 -2.3611e-05
18:14981093 C T 0.492486 -2.4141e-05
18:14981154 T C 0.020530 -2.8731e-05
18:15027630 C T 0.552641 -2.5614e-05
18:15050071 G A 1.476990 -5.5918e-05
18:15067124 G A 1.416699 -5.6212e-05
18:15068092 A C 0.035201 -4.0398e-06
18:15075994 G T 1.864370 -4.4405e-05
18:15081797 A G 1.508874 -5.6297e-05
18:15082685 G T 0.020432 1.2423e-05
18:15087245 T C 0.022390 -1.4919e-05
18:15102421 A G 0.341798 2.2823e-05
18:15123966 A G 1.460222 -5.1056e-05
18:15155917 C T 0.355191 1.7821e-05
18:15165362 T G 0.199368 2.3306e-05
18:15318075 C T 0.085417 3.5563e-05
18:18554999 G A 0.036434 4.7683e-05
18:18564483 C G 0.029063 7.9782e-06
18:18570235 A G 0.794504 -3.9192e-05
18:18579386 C A 0.084077 4.4243e-05
18:18582551 G A 0.094025 6.8148e-05
18:18598768 G A 0.037755 -1.9818e-05
18:18600020 C A 0.031588 3.0062e-06
18:18605053 A G 0.034289 1.4060e-06
18:18649252 A G 0.065984 3.4165e-05
18:18657411 T C 0.088264 4.3287e-05
18:18657759 A G 1.162269 4.0346e-05
18:18691766 A G 0.075144 4.9222e-05
18:18708490 G C 1.924421 -4.3071e-05
18:18710992 C T 0.089260 4.7657e-05
18:18712335 T C 0.021117 1.5089e-05
18:18726020 T C 0.031955 2.1594e-05
18:18738413 A G 0.078945 4.6360e-05
18:18776753 T C 0.035207 2.0860e-05
18:18818461 A G 0.075235 3.2738e-05
18:18820037 A G 0.026035 5.7471e-06
18:18835153 T C 0.163632 1.0898e-05
18:18838691 C T 0.059058 1.9659e-05
18:18843750 T C 0.084693 3.0787e-05
18:18862334 G A 0.037963 2.4186e-05
18:18881888 C A 0.137282 -2.5291e-05
18:18883485 A G 0.093804 -1.0891e-05
18:18884494 A G 0.064715 4.0851e-05
18:18885501 C T 0.035668 -1.6419e-05
18:18905020 C G 0.062008 -1.5833e-05
18:18916007 G A 0.028294 1.1062e-05
18:18916703 A G 0.048616 -1.1420e-04
18:18916801 C T 0.035535 2.6087e-05
18:18922553 A C 0.086592 -7.0599e-05
18:18948750 A G 1.573875 -3.3822e-05
18:18954555 G A 0.074394 5.2103e-05
18:18960360 A G 0.078280 -8.0925e-06
18:18983766 T C 0.810541 -5.1411e-05
18:18984024 G A 0.145955 -1.3327e-05
18:19002607 A C 0.028927 7.8511e-06
18:19015631 T C 1.912314 4.4662e-06
18:19029515 T C 0.046711 -1.4542e-04
18:19034201 G A 0.038703 2.2598e-05
18:19034556 C T 0.319357 -2.4103e-05
18:19037561 T G 0.345911 -1.5194e-05
18:19047571 A G 0.312596 -3.3576e-05
18:19055096 G A 0.198768 2.5345e-05
18:19078796 A T 0.020601 1.4554e-05
18:19099559 T C 0.058431 1.3293e-06
18:19118419 C T 0.036821 6.1184e-06
18:19169791 A G 0.037191 -2.8183e-05
18:19173862 A G 0.055010 -2.2330e-05
18:19179482 T C 0.035133 -1.6845e-05
18:19182974 T C 0.360559 -3.2186e-05
18:19193440 A G 0.026963 1.5307e-05
18:19207767 G T 0.678641 -4.5526e-05
18:19243335 A G 0.074982 -2.6211e-05
18:19243664 G A 0.034610 3.2538e-05
18:19248692 C T 0.063914 1.2713e-05
18:19261413 T C 0.373731 -2.8026e-05
18:19265038 T C 0.025642 2.0910e-05
18:19271304 A G 0.668374 -4.3633e-05
18:19273036 A C 0.105019 -1.2667e-06
18:19283206 G T 0.405783 -2.5822e-05
18:19322529 T C 0.058685 -2.2498e-05
18:19323348 T C 0.031608 -4.8256e-06
18:19326429 T C 0.041618 -2.6372e-07
18:19340013 G A 0.189637 -4.5368e-05
18:19355507 T C 1.328802 -6.6909e-06
18:19356458 C T 0.918374 1.9339e-05
18:19360432 T G 0.040709 -2.9137e-05
18:19369458 A G 0.110923 -7.6532e-07
18:19371639 T C 0.040618 1.0363e-05
18:19372352 C T 0.028576 1.2661e-05
18:19383778 A G 0.024876 4.7552e-05
18:19408529 A G 0.439741 -1.4354e-05
18:19418679 T C 0.103282 3.4229e-05
18:19419834 A C 0.048311 3.2460e-05
18:19432268 A G 0.052138 1.9740e-05
18:19435657 A G 1.353477 8.8383e-06
18:19441409 A G 0.926161 1.4656e-05
18:19447927 G A 0.159769 7.1985e-06
18:19473736 G C 0.061106 6.7470e-06
18:19477655 C T 0.046694 9.8236e-06
18:19484180 T C 1.376289 2.1960e-05
18:19486435 T C 0.219898 2.9544e-05
18:19487966 G A 0.555513 2.0262e-06
18:19492426 A G 0.273893 -1.5938e-05
18:19492913 T C 0.024201 -1.4440e-05
18:19496303 G A 0.208567 -3.4486e-05
18:19498370 T C 0.070246 2.8590e-05
18:19509265 T C 0.021432 3.1356e-06
18:19516835 A G 0.282306 1.2730e-05
18:19524546 C T 0.074427 3.6883e-06
18:19536542 T C 0.174213 -1.5609e-05
18:19543130 A G 0.022166 -5.7205e-06
18:19543272 G A 0.579257 8.5761e-06
18:19572574 T C 0.057386 1.0663e-05
18:19574411 A C 0.133540 4.4300e-06
18:19577080 A G 0.041527 -2.0080e-06
18:19578804 C A 0.199365 -2.6940e-05
18:19581905 T C 0.037463 1.2173e-05
18:19585607 A G 0.258686 -3.1399e-05
18:19586825 A G 0.368122 -1.2664e-06
18:19595650 C T 0.111806 -1.1058e-05
18:19598419 G A 0.030193 7.0647e-07
18:19607342 G A 0.108005 4.8604e-05
18:19614400 G A 0.254372 1.8729e-05
18:19619704 C T 0.209505 1.7345e-05
18:19620872 C T 0.315855 1.0084e-05
18:19622864 A G 0.063690 9.0266e-06
18:19628315 T C 0.069993 5.3355e-05
18:19638540 A G 0.252963 9.8397e-06
18:19641813 A G 0.217642 -2.4586e-05
18:19645693 G T 0.494453 -1.6578e-05
18:19647648 A G 0.048548 -1.0842e-05
18:19651414 A C 0.037963 1.7295e-06
18:19664098 A G 0.491171 -1.4595e-05
18:19669541 T C 0.180588 3.5664e-05
18:19673331 C A 0.658685 -2.3396e-05
18:19677116 A C 0.269692 -2.2984e-05
18:19677749 T C 0.040631 -1.0968e-05
18:19681985 A G 0.059869 -3.6931e-05
18:19683750 T G 0.139655 -3.1825e-05
18:19683826 A G 0.049025 3.9067e-06
18:19683998 A G 0.121524 4.0035e-06
18:19685729 A G 0.158490 1.4606e-05
18:19686621 A G 0.054247 3.1281e-05
18:19691394 G A 0.679043 1.7836e-05
18:19694098 A C 0.035922 1.1111e-05
18:19699316 T C 0.519582 4.9310e-06
18:19718523 C T 0.020293 1.6883e-06
18:19721331 C A 0.201303 1.1611e-05
18:19722536 G A 0.042725 2.4576e-06
18:19724319 G A 0.055861 1.9167e-05
18:19734628 A G 0.040768 -6.1116e-07
18:19743916 G C 0.150655 3.1736e-05
18:19763287 C T 0.072366 -3.0293e-05
18:19772919 G A 0.113964 3.9104e-05
18:19778928 C T 0.800307 1.0700e-05
18:19780216 A G 0.254009 -1.5543e-05
18:19788385 T C 1.847891 2.4388e-05
18:19790078 A G 0.684272 -1.4801e-05
18:19794737 T C 0.037966 2.4630e-06
18:19810793 A G 0.049080 3.6360e-06
18:19818215 A G 0.063716 1.3296e-06
18:19818753 T C 0.077455 2.6182e-05
18:19822249 G A 0.050369 9.2782e-06
18:19823874 G A 0.263428 -3.5436e-05
18:19827545 G A 1.420610 -2.5591e-05
18:19831055 T C 0.036580 -4.3228e-05
18:19833394 A C 0.259137 6.0262e-05
18:19833587 T C 0.114341 2.7179e-06
18:19839011 G T 0.748436 5.4476e-06
18:19839098 G C 0.031825 2.4002e-05
18:19839539 T C 0.058525 -6.7289e-06
18:19844224 T C 0.043887 -3.5342e-05
18:19845762 T G 0.522666 1.5631e-06
18:19849130 A G 0.913642 -1.8758e-05
18:19854524 A G 0.051177 -4.0996e-05
18:19857690 C T 0.086527 -2.2772e-07
18:19859881 T C 0.676355 9.8914e-06
18:19868844 A G 0.069204 -2.7479e-06
18:19879473 A G 0.374474 8.7334e-06
18:19882701 C G 0.296042 -7.0252e-06
18:19886814 G A 0.980327 -2.6961e-05
18:19889029 G A 0.169286 6.1347e-05
18:19895686 A G 0.270150 -3.1389e-05
18:19898409 C A 0.024405 -1.7924e-06
18:19900379 A G 0.093801 2.0150e-07
18:19901111 C A 0.068555 1.3288e-05
18:19902868 C T 1.178283 5.9541e-06
18:19911043 G A 0.080376 3.3553e-05
18:19914353 T G 1.132998 -2.8359e-05
18:19915346 A C 1.764080 1.0708e-05
18:19920062 C G 0.320279 -2.8514e-05
18:19920951 T C 1.697418 -3.5926e-06
18:19924481 T C 0.127308 -1.7561e-05
18:19925721 T C 1.853776 -7.1668e-06
18:19926371 C T 0.093811 -4.2396e-05
18:19928837 T G 0.170912 -4.3713e-07
18:19928987 G A 0.973800 -2.4124e-05
18:19932121 A G 0.058308 1.4213e-05
18:19938720 G A 0.134156 -8.6766e-06
18:19941944 C A 0.042352 -2.9889e-05
18:19943376 G A 0.067886 5.0056e-06
18:19943766 A G 0.373429 -2.2362e-05
18:19950792 T C 0.922340 -6.3643e-06
18:19953949 G A 0.502778 -2.6634e-05
18:19956976 T G 0.420195 1.3171e-05
18:19961406 T C 0.056594 -2.9066e-06
18:19963127 C T 0.282338 4.0145e-05
18:19964645 G A 0.042218 -4.4511e-05
18:19968087 G A 0.114578 -3.3591e-05
18:19969371 A G 0.206194 -1.1258e-05
18:19971920 C G 0.070464 4.2477e-05
18:19973770 T C 0.047113 -2.5938e-05
18:19975654 G C 0.104837 1.3864e-06
18:19978385 C G 0.187839 1.8897e-05
18:19980270 C A 0.280121 -5.6348e-05
18:19982454 C A 0.105545 1.8900e-05
18:19986085 G C 0.027852 1.3874e-05
18:19987673 C T 0.862481 -7.3381e-06
18:19989010 G A 0.287012 1.6234e-06
18:19989247 A C 0.073281 -3.4553e-05
18:19989461 A C 0.051807 -8.1927e-06
18:19991567 C T 0.517346 -9.0617e-06
18:19992466 C T 1.065803 3.7632e-06
18:19994344 C A 0.272451 1.9121e-06
18:19995753 C T 1.832441 -9.2997e-05
18:20000920 G A 0.066254 -1.9380e-05
18:20002944 C A 1.226361 7.2789e-06
18:20003404 A G 0.985851 1.3034e-05
18:20009691 C T 0.791277 8.4672e-06
18:20010336 T G 0.437216 8.1079e-06
18:20014530 T C 0.052969 -2.3240e-06
18:20015273 T C 0.484670 3.3868e-05
18:20018868 A G 0.198791 -1.1204e-05
18:20025469 G T 0.211138 -1.7363e-05
18:20033052 C A 0.386662 3.1420e-05
18:20034338 G A 0.033987 1.9662e-05
18:20039728 C T 1.959859 8.7835e-05
18:20041561 C G 0.028615 2.2294e-05
18:20044844 A G 0.109264 4.0173e-05
18:20045454 G A 0.107099 -1.0903e-04
18:20047760 C T 0.797551 3.8171e-06
18:20051144 A G 0.038132 5.4720e-07
18:20055993 C A 1.017703 1.5846e-05
18:20057092 C T 1.976990 -7.1950e-06
18:20057222 C T 0.381819 1.2714e-05
18:20062554 A G 0.103175 -1.2076e-05
18:20065369 C T 0.709664 -9.5796e-06
18:20075271 T C 0.026736 2.9711e-05
18:20078482 T C 1.589877 -4.6617e-06
18:20079939 T C 0.519576 2.9694e-08
18:20085163 A G 0.100147 9.3823e-06
18:20085421 C T 0.074193 2.4479e-05
18:20103754 C T 1.679345 -9.4341e-06
18:20104061 C A 0.180656 -2.1925e-05
18:20104548 A G 0.068867 -4.4536e-05
18:20106913 T C 0.545295 2.5190e-05
18:20117337 G A 0.072223 -3.5886e-07
18:20120686 C T 0.095573 1.9857e-05
18:20121405 A G 0.043637 2.5144e-05
18:20122835 A G 0.045331 -2.5178e-05
18:20129960 T G 0.087303 1.9604e-05
18:20132051 T C 0.083827 -1.7391e-05
18:20133518 C T 1.069565 -2.9098e-06
18:20134933 C T 0.021948 1.9004e-05
18:20136817 C T 0.314277 1.1136e-05
18:20138106 A G 1.132540 2.1375e-05
18:20146761 G A 0.095814 -4.5221e-05
18:20147960 G A 0.060788 2.0945e-05
18:20159992 C T 0.042241 4.5976e-05
18:20167046 A G 0.067744 -2.1775e-05
18:20190795 A G 1.934343 -3.1495e-05
18:20194594 G T 0.051923 -4.5277e-06
18:20195169 C T 0.079396 -1.9187e-05
18:20196101 T C 0.065166 8.9766e-06
18:20204944 T C 0.071953 4.0709e-05
18:20205387 C T 0.080474 -3.6215e-05
18:20214337 G C 0.072768 1.6127e-05
18:20223695 A C 1.067289 -1.6006e-05
18:20247997 A G 0.023834 -3.6805e-05
18:20257222 A C 0.089491 1.5384e-05
18:20260705 A C 0.123932 8.4748e-06
18:20263651 T C 0.221255 2.8424e-05
18:20264277 G T 1.977458 3.6885e-05
18:20271239 G A 1.977607 3.5445e-05
18:20275467 A C 0.060070 -3.3005e-05
18:20280341 C T 0.081665 2.0748e-05
18:20282868 T C 0.022679 -4.3379e-05
18:20286968 G A 1.383413 -1.5611e-05
18:20287443 C T 0.311002 -1.0318e-05
18:20291596 A G 0.665277 4.5902e-06
18:20291633 A G 0.043501 -8.1224e-06
18:20295247 T C 0.265599 -5.2340e-07
18:20297193 G T 0.030819 -6.6523e-06
18:20313439 G A 0.809908 7.6170e-06
18:20315448 C T 0.094317 -1.9958e-05
18:20332956 A G 1.951647 5.1612e-06
18:20333017 A C 1.106547 6.6945e-06
18:20345958 G A 1.978941 -1.0045e-05
18:20347485 A G 0.063680 3.1756e-05
18:20357693 C T 0.034932 3.1986e-05
18:20373647 G A 0.080834 -3.8253e-05
18:20383462 G A 1.266414 5.2511e-06
18:20387133 A G 0.033091 -1.4075e-05
18:20393480 C T 1.701381 1.8529e-06
18:20402596 T C 0.167692 2.9524e-05
18:20412351 T G 0.078702 -7.2049e-06
18:20416082 G A 0.030212 -4.4268e-06
18:20424999 C T 0.030323 4.1229e-05
18:20444202 G C 1.536434 9.8890e-06
18:20453673 T C 0.026820 4.6542e-06
18:20461062 T C 0.035766 1.8030e-06
18:20494495 T C 0.026376 -5.6355e-06
18:20496791 C T 0.048317 8.8580e-08
18:20497459 G A 0.229516 1.0503e-05
18:20503275 A G 0.066685 -1.0490e-05
18:20515652 G T 0.055656 -3.9405e-05
18:20528232 C A 0.064933 2.3437e-05
18:20529502 G A 0.079967 4.3985e-07
18:20534640 A G 0.438083 -5.8446e-06
18:20537662 A G 1.967415 1.2636e-05
18:20559616 A G 0.109410 -1.6161e-06
18:20565370 T C 0.061703 -2.5944e-05
18:20565627 G T 0.068403 -8.7942e-06
18:20573556 A G 0.030783 1.3893e-05
18:20582701 G C 0.225903 3.1369e-06
18:20583024 T C 0.076121 -2.8163e-05
18:20591786 C T 0.031598 2.0783e-05
18:20593793 G A 0.035973 3.2944e-06
18:20598367 G A 0.033617 -7.2414e-06
18:20599665 T C 0.026343 -2.1835e-05
18:20601508 G A 1.266586 1.1505e-06
18:20603829 A G 0.098803 -1.3910e-05
18:20619027 G C 0.030582 -2.5191e-05
18:20621621 C T 0.150197 3.0694e-05
18:20626436 C T 1.489552 5.6750e-06
18:20628291 T C 0.227857 -4.4141e-07
18:20633687 A C 1.965205 1.9542e-05
18:20637134 G C 0.078721 -2.9325e-05
18:20642202 C T 0.101111 -6.1683e-06
18:20643184 T C 0.079360 1.6302e-05
18:20647291 A G 1.467610 -1.5742e-05
18:20647517 T C 0.076761 -4.9325e-05
18:20648100 T C 0.481470 -2.7971e-05
18:20649667 A G 0.056484 -1.2520e-05
18:20649836 T A 1.957866 -6.4262e-06
18:20650012 A G 0.446032 -4.7944e-05
18:20650209 A G 0.089426 1.4672e-05
18:20650826 C T 0.207353 1.6919e-05
18:20654684 G A 0.075024 -4.9106e-05
18:20656541 T C 1.414349 3.1239e-05
18:20662126 A G 0.036808 -1.8132e-05
18:20665945 C A 0.075900 -1.3853e-05
18:20666750 T C 0.068980 2.5966e-07
18:20685090 T G 0.719600 -1.0237e-06
18:20696770 A G 1.819711 2.4503e-05
18:20709429 A G 0.534597 1.1344e-05
18:20714635 A G 0.086358 1.2243e-05
18:20718352 T C 0.132634 -2.9116e-05
18:20720973 T G 1.026213 -4.2645e-05
18:20723639 C T 0.195490 3.1252e-06
18:20724328 A G 1.564323 3.8291e-06
18:20727611 T C 1.567662 3.4860e-06
18:20731809 C G 0.058607 3.7290e-05
18:20734868 T C 0.130427 -2.1464e-05
18:20735408 C T 1.574696 -8.3993e-07
18:20736377 C T 0.039255 3.7617e-06
18:20737263 A G 0.046380 -8.4697e-06
18:20744254 A C 1.611669 7.8966e-06
18:20748229 T C 0.102812 2.5174e-05
18:20749429 G C 0.042923 2.4681e-05
18:20751455 G C 0.084411 1.0087e-05
18:20753259 T C 0.090692 1.5025e-06
18:20758310 G A 0.367080 -1.4832e-05
18:20760379 C T 0.141323 -1.0852e-05
18:20763858 C T 0.078091 3.2665e-05
18:20764273 A G 0.458142 3.2831e-05
18:20771580 G A 1.113841 2.3024e-05
18:20781212 G A 0.111150 -1.3316e-05
18:20784344 G A 0.034250 9.3180e-07
18:20789741 G A 0.125383 6.7515e-06
18:20790476 G T 0.047558 6.5335e-06
18:20791089 G A 0.184285 -1.0751e-05
18:20791880 A G 0.039151 2.7424e-06
18:20795219 G T 0.601786 1.4909e-04
18:20795643 T C 0.037064 -1.1553e-05
18:20798737 A C 0.029592 -3.4888e-07
18:20798766 T C 0.485933 -3.9442e-05
18:20809447 T A 0.026012 -5.3092e-06
18:20815536 A G 0.030981 -2.3703e-06
18:20815612 T C 0.184931 1.9490e-05
18:20816684 T C 0.503045 1.2084e-04
18:20821521 G A 0.613640 1.1142e-04
18:20827587 T C 1.352614 4.5935e-07
18:20829584 A C 1.109420 6.3436e-06
18:20830252 T C 0.234170 4.2701e-05
18:20834307 T G 0.396491 -5.5254e-05
18:20836155 A G 0.073437 1.5597e-05
18:20852878 G A 0.085385 -4.8617e-05
18:20853277 C G 0.085677 1.6967e-05
18:20855853 C T 0.121183 2.8403e-05
18:20861964 T C 0.023299 -4.1011e-05
18:20863912 C A 1.009186 -6.1596e-06
18:20880290 A G 0.911113 7.0990e-06
18:20891701 T C 0.924453 1.1059e-05
18:20902136 A C 0.044666 -9.2269e-06
18:20913803 T C 1.330597 2.7030e-05
18:20914646 G A 0.055708 7.5716e-06
18:20921480 G A 0.257573 2.1198e-06
18:20922817 A T 0.046363 -2.8162e-05
18:20949255 C A 0.031105 -8.2439e-06
18:20953720 A G 1.022101 -1.5801e-05
18:20955288 T C 0.047496 -2.0315e-05
18:20964687 T C 0.045201 7.1612e-06
18:20968350 T C 0.044987 -1.2285e-05
18:20979883 A G 0.089160 -4.0928e-06
18:20980080 C T 0.281179 9.8180e-06
18:20985605 T C 0.095414 3.1875e-05
18:20985788 A G 0.172396 -3.7758e-06
18:20992772 C T 0.051648 -2.6337e-05
18:20996769 C T 0.055247 1.3167e-05
18:20996799 A G 0.031777 -1.5104e-05
18:21008998 A G 0.289177 8.8560e-06
18:21037716 C T 0.041349 -2.0650e-05
18:21038595 A G 0.117427 -3.7964e-05
18:21040900 C T 0.192400 3.8452e-05
18:21057420 C T 0.173217 -2.3831e-05
18:21057450 G A 0.721816 -9.4981e-06
18:21064275 A G 0.059097 -1.5332e-05
18:21068744 C T 0.748595 -6.6678e-06
18:21075192 T G 0.371800 2.2194e-05
18:21084265 A T 0.091574 -2.4524e-05
18:21101456 A C 0.980243 -3.6755e-05
18:21101944 G A 1.307383 2.7574e-06
18:21109466 T G 0.928115 -2.4345e-05
18:21112206 T C 0.058694 -2.7264e-05
18:21114145 A G 0.044977 -1.2745e-05
18:21114917 G A 1.323508 -1.2723e-05
18:21119247 A G 0.040738 -2.0602e-06
18:21119532 C A 0.033945 1.7530e-05
18:21120444 C T 0.986072 -3.3700e-05
18:21124945 G C 1.305909 -1.7612e-08
18:21133937 A G 0.922142 -2.6376e-05
18:21140367 A G 0.032922 -2.9467e-06
18:21147910 A G 0.053923 3.1518e-07
18:21152232 C T 0.036480 2.0108e-05
18:21162161 G A 0.115542 -9.8729e-06
18:21168289 C T 0.687222 -4.8882e-05
18:21176523 G A 0.074742 3.9005e-05
18:21176770 C T 0.134150 9.0877e-06
18:21180363 G A 1.906348 1.3043e-05
18:21187899 A G 0.104301 -1.0252e-05
18:21190050 C T 0.030413 -2.5093e-07
18:21192261 T G 0.789047 -1.9915e-05
18:21203433 C T 0.035951 -1.7042e-05
18:21204517 T C 0.218528 1.0652e-06
18:21205001 A G 0.023204 -1.2339e-05
18:21205947 C T 1.317919 1.9521e-05
18:21206252 G T 0.031855 5.0703e-05
18:21213514 C T 0.101007 -2.5507e-05
18:21228647 T G 1.193669 1.1754e-05
18:21228995 T C 0.028836 1.7719e-05
18:21235210 A G 0.022932 -2.0419e-05
18:21245325 T C 0.078916 1.1700e-05
18:21252097 G A 0.060713 2.8663e-05
18:21263400 C A 1.928579 2.9816e-05
18:21264623 C G 0.036055 -2.9536e-06
18:21276048 C T 1.228561 2.5923e-05
18:21279458 A C 1.279823 2.5505e-05
18:21306056 T C 0.035441 7.7919e-06
18:21316822 A G 0.025467 -5.3353e-06
18:21316944 G T 0.395854 -4.3837e-05
18:21319943 A G 0.099874 5.7154e-06
18:21343354 G A 0.162872 1.2977e-05
18:21351766 C G 0.090192 6.1594e-06
18:21358113 T G 0.039956 1.5714e-05
18:21359721 C T 0.217370 6.1623e-06
18:21362936 T C 0.139334 -1.2731e-05
18:21364642 G A 1.439878 1.2633e-05
18:21365421 T C 0.218571 -1.8415e-05
18:21365853 G A 1.222537 7.7973e-06
18:21365991 C T 0.122631 3.3166e-07
18:21372949 T C 0.021880 6.6425e-06
18:21376413 A G 0.025343 8.2053e-06
18:21378396 T C 0.021695 -9.0889e-06
18:21382594 C T 0.053079 -3.6160e-06
18:21389675 A G 0.262613 -8.1918e-06
18:21402298 A C 0.034386 4.9738e-06
18:21404116 G A 0.026376 -5.2596e-06
18:21405553 G A 1.440939 1.5371e-05
18:21406214 C T 0.118086 -4.0974e-06
18:21424986 C T 0.034526 6.4626e-06
18:21424991 A C 0.138908 5.9967e-07
18:21441702 C T 0.029417 1.2222e-05
18:21454459 A G 0.151632 5.6469e-05
18:21463104 A G 0.031069 2.2765e-05
18:21467693 G A 1.225608 1.4909e-05
18:21473621 G A 0.065066 1.4426e-05
18:21481340 G A 0.724478 -3.9513e-06
18:21499340 G A 0.117989 5.7294e-06
18:21500723 G A 0.076634 -4.9366e-06
18:21501329 C T 0.219535 -3.1014e-05
18:21502376 T G 0.130388 -3.3172e-06
18:21514081 A G 0.024331 -2.4986e-05
18:21536851 T C 0.072775 -1.3765e-05
18:21544016 A G 0.421113 -3.0315e-05
18:21548258 G A 0.060616 3.6509e-05
18:21551692 G A 0.030329 3.3332e-05
18:21552314 G C 0.060525 -1.3745e-05
18:21566961 A G 0.148292 -1.9813e-06
18:21568367 T C 0.371637 -3.1830e-05
18:21571852 T C 0.311327 3.3712e-06
18:21573025 A G 0.280391 -2.3495e-05
18:21574459 G A 0.366434 -8.3695e-06
18:21582829 T C 0.150837 2.6309e-07
18:21591406 G A 1.524607 9.1650e-06
18:21597571 A G 0.056877 3.6362e-06
18:21598092 A G 0.095573 -1.6421e-06
18:21598857 G A 0.481129 4.5828e-06
18:21601204 G A 0.395426 1.4224e-05
18:21618986 T C 0.047490 -2.6509e-06
18:21623416 G A 1.657260 1.5901e-05
18:21629887 T C 0.115980 -1.2002e-07
18:21632996 A G 1.469911 4.8722e-05
18:21633198 G A 0.235800 -3.0628e-05
18:21634296 T C 0.110864 1.9331e-05
18:21643443 C T 0.252928 -3.1365e-05
18:21657766 T C 0.818691 -2.4697e-05
18:21662598 A G 0.022075 -4.8025e-06
18:21666222 G A 1.786402 2.1225e-05
18:21668406 T C 0.070577 1.3906e-06
18:21673532 T C 0.304014 -1.8072e-05
18:21678325 G T 0.110137 -6.8639e-06
18:21680229 A C 0.536175 -9.1421e-07
18:21681078 T A 0.308363 -2.5046e-05
18:21694907 T C 0.038483 -7.5601e-06
18:21694988 G A 0.237130 4.3784e-05
18:21699508 T C 0.040969 -7.3397e-06
18:21702996 G A 0.076579 3.3290e-07
18:21714934 T C 1.281140 8.6308e-06
18:21718800 G A 0.022146 2.5805e-06
18:21722698 A G 1.262879 9.8000e-06
18:21724809 C T 0.023484 -2.6647e-05
18:21730212 C G 0.264525 2.3848e-05
18:21735275 C T 0.728633 -8.7400e-06
18:21736933 G T 1.639457 4.0017e-08
18:21740492 C A 0.047928 -4.5485e-06
18:21740878 T C 1.669328 -7.3521e-06
18:21743491 T C 1.264905 1.4610e-05
18:21747400 G A 0.046516 8.8011e-06
18:21749615 A G 1.531939 1.7166e-05
18:21752366 G A 0.034867 -1.2227e-05
18:21752415 A G 0.030300 -1.5213e-05
18:21759593 C T 1.309077 -3.0026e-06
18:21761784 C T 0.116087 -3.4494e-05
18:21768606 T C 1.779203 -1.4069e-05
18:21769370 T C 0.087803 -3.7366e-05
18:21772454 G A 0.094668 2.9017e-06
18:21778628 T C 0.360176 -3.4573e-06
18:21780568 A G 0.125409 -1.3144e-07
18:21784451 G A 0.481943 4.6961e-05
18:21789393 A G 0.031361 1.9175e-05
18:21794518 T C 0.064407 1.3679e-05
18:21794854 T C 0.092058 8.5753e-06
18:21797183 C T 1.859680 1.5262e-05
18:21800299 G A 1.504310 -3.8223e-05
18:21801732 C T 0.716743 2.6266e-05
18:21802439 G A 0.095976 -3.5909e-06
18:21808415 G T 1.071658 -9.5715e-05
18:21811749 T C 0.023571 -2.2711e-05
18:21811795 G A 0.077059 5.1714e-05
18:21813444 C T 0.706548 3.3054e-05
18:21815845 C T 0.054410 -7.8658e-06
18:21817735 A G 0.995975 -4.5268e-05
18:21819535 C T 0.025762 3.3591e-05
18:21828260 G A 0.133452 1.6912e-05
18:21829157 T C 0.101318 1.4187e-05
18:21842944 A G 0.054407 2.9975e-05
18:21845650 T C 0.027986 -9.3762e-06
18:21846753 C T 0.791183 3.2099e-05
18:21848948 C G 0.060778 -9.0020e-06
18:21849024 A G 0.152411 5.5435e-06
18:21850321 A G 0.810723 1.0619e-05
18:21853238 A G 0.056818 -1.7947e-05
18:21864100 A G 0.142063 -1.1185e-05
18:21887587 C T 0.637078 5.4890e-07
18:21889481 G A 0.157059 -6.2497e-07
18:21896650 C T 1.137753 2.2937e-05
18:21905483 T C 0.433230 8.3315e-06
18:21908633 G A 0.946152 1.3192e-05
18:21912865 G A 0.719567 -3.1307e-05
18:21930118 C T 0.198297 -1.5901e-05
18:21930344 C T 0.655498 4.2411e-06
18:21938658 G T 1.224436 -7.5788e-06
18:21939516 A G 0.109884 -1.4333e-05
18:21941473 C T 0.338290 -2.2720e-06
18:21942244 G A 0.047707 -2.3695e-06
18:21942572 T C 0.193078 -3.7728e-05
18:21964029 A G 0.041706 1.1681e-05
18:21966332 T C 0.533896 2.7935e-06
18:21966415 A G 0.127188 -6.2515e-06
18:21969275 G A 0.233936 -3.6615e-05
18:21973349 C A 0.100575 -2.2567e-06
18:21982264 T G 0.105587 6.9835e-05
18:21998500 A C 1.275266 1.2334e-05
18:22002892 A G 0.073080 4.7162e-05
18:22004140 G A 0.025636 2.5224e-05
18:22005388 T C 0.078091 -5.7700e-06
18:22005617 T G 0.061710 -1.4887e-05
18:22017736 T C 0.256268 -3.2534e-05
18:22020467 A T 0.306792 2.2922e-05
18:22020543 G C 1.837439 4.6544e-05
18:22042475 A C 0.079776 3.5680e-05
18:22048547 C T 0.192714 3.4224e-06
18:22049016 A G 0.514820 6.4185e-05
18:22049580 C T 0.427891 -1.2865e-06
18:22050126 A G 0.168290 1.1531e-05
18:22056970 G A 0.178644 -3.1679e-05
18:22057738 T C 0.783542 5.1313e-05
18:22063208 A G 1.790449 5.9486e-05
18:22063959 C T 0.047535 -1.0380e-06
18:22065274 T G 0.299317 4.5969e-06
18:22066718 T C 0.077984 -9.6055e-06
18:22074119 G A 0.027986 2.7316e-05
18:22078948 C T 0.378840 3.7379e-05
18:22079012 T C 0.116580 -4.6154e-05
18:22080192 C T 0.114854 -1.4975e-05
18:22082857 T G 0.101312 4.0729e-05
18:22083036 C G 0.167812 -1.6878e-05
18:22087242 A G 0.038622 1.3018e-05
18:22092924 T C 0.084375 -1.1856e-06
18:22094652 C T 0.123160 -8.2315e-06
18:22100922 T C 0.053270 -1.8196e-05
18:22102471 A G 1.111546 1.5634e-05
18:22108175 C T 0.263025 -1.1260e-05
18:22108362 T C 0.221365 -3.4859e-05
18:22111064 C T 1.482378 4.0723e-06
18:22113256 G A 0.151178 5.6742e-06
18:22114386 A G 0.052728 -6.7679e-05
18:22114664 G A 0.152275 -5.9833e-05
18:22117820 G A 0.021880 -6.1049e-06
18:22119649 G A 0.327397 7.8431e-06
18:22119829 A G 1.370034 -2.8007e-05
18:22121017 T C 0.064352 1.7291e-05
18:22121586 C T 0.077819 1.9039e-05
18:22123171 A G 0.320340 1.6957e-05
18:22123735 C A 0.293841 -6.7850e-05
18:22123840 T C 0.155605 -5.7705e-06
18:22125919 A G 0.058493 -8.3837e-05
18:22126293 C A 1.050774 1.1820e-05
18:22126521 T C 0.101653 -1.8723e-05
18:22132395 A G 0.539794 9.2644e-07
18:22133870 T C 0.053777 -2.4005e-05
18:22137412 T C 0.239032 -1.5985e-05
18:22138034 C T 0.322609 8.6235e-06
18:22138949 C A 0.364847 -1.2674e-06
18:22141700 T C 0.040644 1.9710e-05
18:22142090 G A 0.374218 -7.4999e-06
18:22151982 T C 0.702530 1.4922e-05
18:22152236 C A 0.275210 2.3456e-05
18:22156173 C T 0.059811 -2.4892e-05
18:22164784 T C 0.136665 -1.3976e-05
18:22169812 T C 0.417722 4.6115e-05
18:22179107 A G 0.031459 -1.1689e-05
18:22194838 C T 0.159500 -7.1825e-06
18:22194998 G T 0.807471 4.7723e-06
18:22217000 C T 0.025136 -3.2332e-06
18:22225806 G A 0.053543 -1.9886e-05
18:22228172 A G 1.118249 -1.4501e-05
18:22231261 A G 0.403790 2.7559e-07
18:22243885 G A 1.135452 -6.4374e-06
18:22250173 T C 0.066059 -8.6455e-07
18:22256844 G A 0.051615 -1.2998e-05
18:22260699 T G 0.237289 -5.9115e-06
18:22268240 G A 0.050859 3.4468e-05
18:22269464 G A 1.646033 -1.2863e-05
18:22271452 A G 0.123672 -2.6374e-05
18:22284486 T C 0.673210 -1.6601e-05
18:22297275 A G 0.677706 -1.3352e-05
18:22314701 A G 0.037236 2.2263e-06
18:22316687 A G 0.028544 1.6904e-07
18:22316969 G A 0.080136 7.5692e-06
18:22329489 T C 0.476919 1.1362e-07
18:22330367 A G 0.119726 -7.3458e-06
18:22348256 C T 0.440900 1.1562e-05
18:22355352 A G 0.049583 -1.7927e-05
18:22360117 G A 0.056896 -4.3922e-05
18:22361820 A G 0.057970 1.6858e-05
18:22361856 C T 0.117012 -5.4081e-05
18:22373785 A C 0.060337 -2.7758e-07
18:22376795 C T 0.043770 -7.9852e-05
18:22393169 G T 0.416232 2.2223e-05
18:22405871 A G 0.027570 -4.5520e-05
18:22410243 C A 1.494037 3.2869e-07
18:22411602 A G 0.084732 -1.9741e-06
18:22415438 A G 1.071493 -2.5236e-06
18:22421200 G T 0.329341 8.4094e-06
18:22429911 C T 0.029151 3.2972e-06
18:22440689 C T 0.072807 1.9405e-05
18:22443542 A G 0.889931 2.8009e-05
18:22449565 G A 0.939209 2.7571e-05
18:22449942 C A 0.054669 -1.4738e-05
18:22452090 T C 0.527369 -2.3227e-05
18:22457624 A G 0.050820 -5.2501e-05
18:22460386 G A 0.475780 -9.8533e-06
18:22465767 C T 0.173674 1.6502e-06
18:22468251 C T 0.032367 2.5833e-05
18:22476553 G A 0.526437 4.4868e-05
18:22476692 G A 0.489311 3.3580e-05
18:22479041 C T 0.561677 -2.1005e-05
18:22492217 G T 0.058967 -5.8214e-06
18:22492582 C T 0.560707 -1.3742e-05
18:22493939 C G 0.071824 -1.0041e-06
18:22495857 A G 0.146857 -7.7739e-05
18:22503740 T C 0.034883 2.0291e-05
18:22504539 A C 1.795049 -1.3524e-05
18:22505570 G A 1.777310 -2.7026e-05
18:22513179 G A 0.206717 2.2915e-05
18:22517480 C T 0.101763 1.6123e-05
18:22521707 G A 0.039102 1.6459e-05
18:22522082 C T 0.081886 -1.1450e-05
18:22523631 T C 0.045435 1.4551e-05
18:22528454 A G 0.070064 -3.7593e-06
18:22528562 A G 0.113283 -1.1776e-05
18:22529801 C T 1.044202 -1.2350e-05
18:22530779 G T 0.215948 1.0767e-05
18:22539820 A G 0.071950 1.9060e-06
18:22547450 T C 0.038122 1.9407e-05
18:22547598 A G 0.042511 -2.4187e-05
18:22550463 A G 0.072203 1.4118e-06
18:22554882 T C 0.968931 -1.2536e-05
18:22557671 T G 0.062365 4.0293e-05
18:22558321 T C 1.378239 -2.3071e-05
18:22563838 A G 0.282270 1.5621e-05
18:22567258 A G 0.809804 -2.9902e-06
18:22576365 C T 0.166021 -2.1541e-06
18:22583429 A G 0.083307 1.3492e-05
18:22586312 T C 0.147971 -1.6543e-05
18:22598006 T C 0.033912 -1.3997e-05
18:22599694 A G 0.035415 1.8682e-05
18:22605913 C T 0.038297 8.1567e-06
18:22606504 A G 0.108054 4.2393e-05
18:22611614 T C 0.208320 8.7401e-06
18:22617465 A G 0.132985 7.4619e-09
18:22619585 G C 0.020669 -4.3878e-06
18:22622767 A G 0.268050 -2.2686e-05
18:22626261 G A 0.270984 4.4059e-06
18:22637814 C T 0.051797 -4.8921e-06
18:22639129 G C 0.122244 -4.8472e-05
18:22640650 T C 0.262399 3.0193e-05
18:22640904 T C 0.030689 -8.7500e-06
18:22642499 G A 0.080656 2.5521e-05
18:22646735 A G 1.137493 -3.7536e-06
18:22646976 A G 0.265674 2.2125e-06
18:22647781 A G 0.230295 3.5672e-06
18:22648350 T C 0.035633 -1.0451e-05
18:22649563 G A 0.028440 -1.0607e-05
18:22651083 C T 0.054861 -2.2427e-06
18:22655314 A G 0.050343 1.9355e-05
18:22660504 T C 1.557626 -6.8044e-06
18:22666810 T C 0.421045 1.1416e-05
18:22667575 G C 1.049752 -8.7271e-06
18:22668503 A G 0.034584 -2.2506e-05
18:22669614 G A 0.281780 1.3248e-05
18:22672439 A G 1.473293 -1.7156e-05
18:22676398 G T 0.079455 -1.0284e-05
18:22677321 C T 0.303180 5.8455e-06
18:22686240 A G 0.044075 2.0414e-05
18:22687150 C T 0.943331 -1.9085e-05
18:22695869 A G 0.048525 -7.3374e-07
18:22698930 G A 0.020527 9.2908e-06
18:22699026 C T 0.075991 -5.9493e-05
18:22703856 T C 0.064384 -2.2668e-05
18:22705391 T G 0.346524 3.4641e-05
18:22706668 C A 0.737893 -2.1039e-05
18:22718367 G A 1.967584 1.7779e-05
18:22721432 G A 0.029991 2.7064e-05
18:22724923 C T 0.062524 1.5945e-05
18:22731360 C A 0.399074 3.5516e-05
18:22737334 T C 0.866136 -2.2247e-06
18:22737379 T C 0.065517 3.0442e-05
18:22741340 T C 0.020309 1.8742e-07
18:22741922 C T 0.051109 2.2472e-05
18:22744604 A G 0.045085 1.8262e-06
18:22746124 G A 0.048356 -1.7765e-05
18:22746183 G A 1.968662 1.1936e-05
18:22748720 A G 0.078270 -3.3719e-05
18:22751867 C A 0.478581 4.1207e-05
18:22753634 A G 0.023695 1.3467e-05
18:22756461 T C 0.032020 2.1694e-05
18:22766571 G C 0.023432 3.5695e-05
18:22775185 T C 0.474670 5.2785e-05
18:22776518 A G 0.940666 1.4702e-05
18:22779130 T C 0.070123 3.3071e-05
18:22787965 C T 0.057049 -1.1632e-05
18:22791496 T C 0.089724 -1.7602e-05
18:22796218 G A 0.039946 1.3167e-05
18:22797016 A G 0.814037 -1.0705e-05
18:22800812 C T 0.096008 2.6607e-06
18:22801268 C T 0.133059 2.1784e-05
18:22804244 C T 0.677738 3.6568e-05
18:22804549 C G 0.043955 8.7444e-06
18:22808876 C T 0.094616 -2.1563e-06
18:22811960 T C 0.714582 2.1601e-05
18:22817227 G A 0.075446 -4.2170e-05
18:22817345 T C 0.156991 -5.4604e-06
18:22823900 C T 0.558983 2.6911e-05
18:22832679 T G 0.032309 1.8521e-05
18:22833107 A G 0.127399 -3.3809e-05
18:22834523 T C 0.087537 -1.0759e-05
18:22834530 C T 0.036827 2.2855e-05
18:22836834 T C 0.020374 8.6424e-06
18:22840937 A G 0.117762 -1.3624e-05
18:22854437 C T 0.206350 1.1120e-05
18:22856223 T C 0.096018 5.0863e-06
18:22858363 C T 0.071038 -1.8555e-05
18:22861794 T C 0.417072 7.7815e-05
18:22862048 C T 0.189897 -2.2137e-05
18:22865753 G A 0.025418 1.9395e-05
18:22869845 A C 0.058152 1.1239e-05
18:22887059 T C 0.041680 -1.4297e-06
18:22888997 T C 0.027969 1.6930e-05
18:22891631 A G 1.028700 -6.3267e-06
18:22893101 T C 0.184454 -2.1120e-05
18:22894483 A G 0.123867 -2.0499e-05
18:22901967 C T 0.094009 4.3318e-05
18:22905088 A G 0.131761 -1.9251e-05
18:22906522 C T 0.224647 -2.4188e-05
18:22913482 T C 1.602380 -1.6224e-05
18:22915556 G C 0.054101 -3.9770e-05
18:22916677 C A 0.972927 5.0990e-06
18:22919088 G A 1.743560 -3.3042e-05
18:22921426 T C 0.132887 3.6013e-05
18:22921863 A C 0.539495 -2.9243e-05
18:22923889 T C 0.032406 8.1167e-06
18:22926951 C T 0.035743 6.7190e-06
18:22928873 T G 0.422850 -1.1406e-05
18:22931508 A G 0.670117 -1.5080e-05
18:22934051 A G 0.487494 -1.6748e-05
18:22940394 T C 0.321191 1.6455e-05
18:22940545 T C 0.086875 -1.6948e-05
18:22941251 G C 0.042773 -4.0602e-05
18:22942497 A G 0.163895 8.6570e-06
18:22942572 C T 0.115276 5.5618e-06
18:22943236 C T 0.448151 3.6784e-06
18:22952689 T C 1.313186 -1.8531e-06
18:22953437 T C 0.360361 -1.6936e-05
18:22955544 C T 1.472615 -3.1832e-06
18:22956087 G A 0.108105 2.0752e-05
18:22956218 A G 0.393978 2.1137e-05
18:22958165 A G 0.201595 3.4854e-05
18:22958891 C G 0.159562 -2.5960e-05
18:22970020 T C 1.055312 6.4516e-05
18:22972215 G A 0.176232 -6.9380e-06
18:22974881 A G 0.045000 -2.1400e-06
18:22979970 A G 0.062245 7.5264e-06
18:22984093 T C 0.034727 2.5990e-05
18:22985389 G C 0.046029 -5.7937e-06
18:22989234 G A 1.681627 1.6680e-05
18:22994310 T C 0.124270 6.6795e-06
18:22996651 G A 0.603081 4.6660e-05
18:22997640 C T 0.530631 -1.5387e-08
18:23000716 C T 0.432613 3.9329e-06
18:23005204 T G 1.735063 1.9634e-06
18:23007227 C T 0.180202 1.8221e-06
18:23008973 T G 0.039258 -6.2603e-06
18:23012180 A G 0.063459 3.0182e-06
18:23013487 G A 0.765749 4.3387e-05
18:23024065 C T 1.913495 7.6146e-06
18:23029422 A G 0.197719 1.1561e-05
18:23038693 A G 0.180883 -1.1277e-05
18:23047607 C A 0.768430 -4.5383e-05
18:23048265 A G 0.163862 -2.6869e-06
18:23048353 T C 0.071123 -9.3923e-06
18:23052657 T C 0.091123 -2.3645e-05
18:23053448 C T 0.067380 7.5286e-06
18:23054945 T C 0.154819 -3.5801e-05
18:23058785 A G 0.024389 -2.3780e-05
18:23077959 T A 0.169351 8.0341e-05
18:23078685 A C 0.021218 9.6203e-06
18:23100315 A G 0.068545 1.8319e-05
18:23100749 C T 0.034672 6.4942e-07
18:23103163 A G 0.053790 2.0623e-05
18:23110803 T G 0.034639 -1.5610e-05
18:23124693 C T 0.865087 3.7244e-05
18:23129746 T C 0.042627 -4.7129e-06
18:23129782 C T 0.894796 -8.3938e-05
18:23137759 C G 0.026535 1.5958e-05
18:23145866 G T 0.109660 -1.7795e-05
18:23161551 A G 0.028463 2.6252e-05
18:23162007 A G 0.062859 -1.3035e-05
18:23164188 C G 0.233219 4.6630e-05
18:23168677 C G 0.175301 8.8560e-05
18:23171791 C T 0.032848 -1.3473e-06
18:23172883 T C 0.037843 -1.1088e-05
18:23180362 G A 0.081762 8.8633e-05
18:23183884 T C 0.095284 8.7237e-06
18:23186088 C T 1.046633 -8.8763e-05
18:23192155 A C 0.045679 1.2077e-05
18:23198863 C T 0.355142 1.2187e-05
18:23207342 A G 0.035795 -3.2417e-05
18:23208667 A G 0.067059 -9.4521e-07
18:23211723 T C 0.940192 5.7401e-05
18:23212730 G A 0.506417 3.8228e-06
18:23214184 A G 0.133816 -3.7578e-05
18:23215111 C T 0.037577 2.4014e-05
18:23219567 C T 0.038710 2.0168e-05
18:23219960 G A 0.022042 3.6781e-05
18:23220942 A G 0.035759 4.5945e-05
18:23229871 C T 0.034646 -8.8729e-06
18:23236534 A G 0.473410 2.7167e-05
18:23257186 C T 1.284185 2.0350e-05
18:23264417 G A 0.069694 -3.5752e-06
18:23280024 T C 0.020471 -1.6725e-05
18:23286020 G A 0.705798 -1.1380e-05
18:23287572 A G 0.043397 -2.3503e-05
18:23295725 T C 0.198317 -5.0325e-05
18:23304613 T C 0.170338 -2.4047e-05
18:23306456 A G 0.035892 -6.8696e-05
18:23307937 G A 0.788005 -1.6494e-05
18:23317817 T C 0.038541 2.9243e-05
18:23321519 C G 0.727399 -5.2378e-06
18:23328683 G A 0.147575 2.5591e-05
18:23336149 C T 0.029761 4.7536e-05
18:23336333 T C 1.138584 -5.8929e-06
18:23340512 A G 0.051190 2.4350e-05
18:23341119 A C 0.033172 2.9260e-05
18:23346028 C A 0.046328 -1.1890e-07
18:23347315 A G 0.077864 4.8587e-06
18:23350169 G T 0.100079 -3.3363e-06
18:23351935 C G 0.039982 3.2586e-05
18:23361294 G A 0.694204 1.5609e-05
18:23363775 G C 0.041521 -1.9790e-05
18:23367827 C A 0.588854 -1.2390e-05
18:23375634 T G 0.023010 -1.8315e-05
18:23378446 C A 0.130820 -3.2862e-05
18:23380357 A G 1.966873 8.5781e-06
18:23381462 G A 0.030021 7.5095e-06
18:23393104 C T 0.564271 -1.0660e-05
18:23396627 C T 0.431955 -3.4274e-06
18:23397469 T C 0.610322 -4.4948e-06
18:23398357 A G 0.045078 1.4801e-05
18:23408707 G A 0.055883 -5.7014e-06
18:23410351 G A 0.297337 1.2021e-05
18:23414408 T C 0.048678 -2.5541e-05
18:23416082 A G 1.728795 -1.0136e-05
18:23418724 G T 0.892855 1.5569e-05
18:23423871 A G 0.032591 5.8892e-05
18:23436579 C T 0.085771 -1.3987e-05
18:23438169 A G 0.435791 -2.7387e-05
18:23441039 C G 0.050203 -8.0194e-06
18:23450349 T C 0.061921 -3.0443e-05
18:23456326 C T 0.675388 -1.2019e-05
18:23456942 G T 0.137360 -6.2864e-05
18:23459665 C T 0.364961 -2.4218e-05
18:23462535 T G 0.657173 -1.1677e-06
18:23472780 C T 0.047477 2.6249e-05
18:23473708 T C 1.731028 -1.3507e-05
18:23476604 C T 0.040115 -2.4994e-05
18:23477586 T C 0.081892 -1.4985e-05
18:23498922 G A 0.093577 1.6278e-05
18:23501074 T C 0.099832 -6.6408e-06
18:23502385 C T 0.752908 1.0302e-05
18:23505589 G A 0.038035 2.3016e-05
18:23512220 A C 1.242651 -3.3848e-05
18:23529585 A C 1.167449 -2.5729e-06
18:23531600 A G 0.127863 -2.5824e-05
18:23532405 G A 0.042030 -1.2680e-06
18:23533542 T C 0.357820 3.0645e-08
18:23536107 G C 0.746180 -7.0562e-06
18:23537883 G T 0.046993 -6.9016e-06
18:23548679 C T 0.063089 1.5190e-06
18:23551606 G A 0.900739 1.2947e-05
18:23554162 T C 0.198190 -8.0454e-06
18:23554290 T C 1.114620 -9.2700e-06
18:23566628 T C 0.035558 1.6781e-05
18:23567753 A G 0.121326 -6.3438e-06
18:23576478 A G 0.027508 2.0317e-05
18:23580328 C A 0.140599 1.0819e-05
18:23590203 G A 0.595560 1.2998e-05
18:23609593 C T 0.089763 2.3170e-05
18:23618904 G A 0.133949 1.8541e-05
18:23623933 T C 0.027531 1.5060e-05
18:23628136 T C 0.029579 7.8297e-05
18:23628745 C T 0.022795 9.9582e-06
18:23636882 G A 0.027122 -2.3173e-05
18:23646534 A G 0.853467 -2.9603e-05
18:23647217 A C 0.042608 -1.4386e-05
18:23658357 G A 0.076008 -2.3259e-05
18:23668668 G T 0.066069 8.5587e-05
18:23669369 G A 0.029316 -1.1305e-05
18:23688624 T C 0.059545 9.3132e-06
18:23741258 T G 0.066909 -1.6176e-05
18:23771738 T C 0.079140 1.2211e-05
18:23778056 T C 0.212439 -3.6261e-06
18:23778322 T C 0.044585 -7.2993e-06
18:23778626 C T 0.077228 -2.5881e-05
18:23800629 G A 0.084327 -5.9936e-05
18:23800633 A G 0.037233 -7.6964e-06
18:23801098 T C 1.045877 3.9501e-05
18:23801598 C G 0.021715 2.2362e-05
18:23841849 A G 0.065449 -1.2625e-05
18:23843952 G A 0.080935 -6.6537e-05
18:23854692 T C 0.230110 -2.9767e-05
18:23866185 C G 0.211326 7.7642e-05
18:23866528 A G 0.061181 -3.4533e-05
18:23877229 T G 0.120936 3.0018e-05
18:23892672 A G 0.916978 2.5517e-05
18:23895837 A G 0.588536 -9.2170e-05
18:23903771 A G 0.359813 1.2015e-04
18:23903837 A G 0.041105 6.3751e-05
18:23919131 A G 0.804975 1.6150e-05
18:23926421 G A 0.040066 -4.0034e-05
18:23930836 A G 0.036908 1.8211e-05
18:23931527 T C 0.073106 -1.8793e-05
18:23955110 G A 0.797454 1.2447e-05
18:23975230 C T 0.027044 1.5605e-06
18:23983677 T C 1.529683 -3.2808e-05
18:23984941 C G 1.874760 6.7496e-06
18:23987298 G T 0.127636 -9.1083e-05
18:23987584 G A 0.067348 9.8488e-07
18:23988807 T G 0.060294 -1.3425e-05
18:24009664 G T 0.040161 -4.1864e-05
18:24017979 A G 0.585589 -3.2957e-05
18:24019790 G A 0.141895 3.9513e-06
18:24024531 C T 1.584012 2.2079e-05
18:24026191 T G 0.748780 -8.7843e-06
18:24027189 T C 0.068974 -2.7826e-05
18:24027419 G A 1.917121 1.1325e-05
18:24031145 T C 0.052170 -4.9807e-06
18:24032032 A G 0.057350 5.4489e-06
18:24035788 A G 0.327124 -1.1051e-06
18:24039489 C A 1.864948 4.6118e-06
18:24042026 A C 0.992794 1.7174e-05
18:24042493 C T 0.176849 -2.5680e-05
18:24043987 A C 0.054900 1.2161e-06
18:24047874 A G 0.868768 -8.5683e-06
18:24050369 T C 0.064209 -1.1208e-05
18:24051703 C T 0.393657 3.0979e-06
18:24053704 A G 0.029810 -8.9655e-07
18:24055407 G A 0.048220 3.5799e-05
18:24057055 T C 0.068045 1.0562e-05
18:24059079 G A 1.232586 3.4987e-06
18:24062211 T G 1.555302 8.0770e-06
18:24064359 A G 0.043656 -5.9053e-08
18:24065539 G T 0.318487 -5.8763e-05
18:24065751 C T 1.142450 -3.2422e-06
18:24075299 T C 0.133488 8.2684e-06
18:24078282 A G 1.421247 4.5535e-05
18:24082709 G T 1.213725 3.0909e-05
18:24083629 T C 0.519618 1.0593e-05
18:24084763 C T 0.183951 -1.0863e-05
18:24085232 T C 1.570149 6.3848e-07
18:24088831 T C 1.035217 9.4173e-06
18:24089052 C T 0.042108 -3.4208e-05
18:24090516 G A 0.046448 1.7357e-06
18:24092057 A G 0.032513 -1.1774e-05
18:24093429 C G 0.642579 9.3832e-06
18:24094171 A G 0.438014 -2.0549e-06
18:24094815 G A 0.229383 5.2668e-05
18:24096493 T C 0.678874 -2.6038e-05
18:24099806 C T 0.143790 -5.9942e-06
18:24100023 T C 0.099777 -5.7030e-05
18:24106963 C T 0.122342 1.0650e-04
18:24112812 G T 0.025869 -3.7105e-06
18:24113300 T C 0.985946 -4.2567e-05
18:24120338 C A 1.130456 1.5588e-05
18:24123575 C T 0.739419 1.4469e-04
18:24125684 A G 0.785425 -2.7157e-05
18:24130386 A G 0.074842 3.2726e-05
18:24136254 C T 0.290563 5.4301e-05
18:24140757 T C 0.148957 -2.3772e-05
18:24141152 C T 0.035380 -5.0682e-05
18:24146589 A G 0.045685 3.0000e-05
18:24168383 T C 0.409240 2.4355e-05
18:24169213 T C 0.105408 -2.0685e-05
18:24170816 G A 0.123293 -1.7752e-06
18:24189326 T C 0.070613 -1.3203e-05
18:24189852 G T 0.030543 8.2755e-07
18:24192894 G A 0.044844 6.5482e-05
18:24194484 C T 1.072502 4.7486e-06
18:24194661 G A 1.760650 -1.2216e-05
18:24198610 A G 0.156309 1.4095e-06
18:24198962 T C 0.029664 1.0054e-06
18:24203081 C T 0.047882 2.7523e-05
18:24207802 G A 1.212459 9.6498e-06
18:24211535 T C 0.090477 -6.7286e-06
18:24214286 T C 1.021977 5.7079e-05
18:24217122 G T 1.615548 -7.1252e-07
18:24217557 A G 0.134218 8.1644e-05
18:24217756 C T 0.039628 1.3429e-05
18:24218345 T C 0.038022 -2.0418e-05
18:24222751 A G 0.038184 7.0751e-05
18:24223941 A C 0.069071 -5.1592e-05
18:24224087 T C 0.098745 -3.9979e-05
18:24229981 G A 0.161853 8.5584e-06
18:24235525 C T 0.039086 3.4629e-07
18:24238191 A C 0.030589 1.7151e-05
18:24238391 A C 1.193169 -2.7637e-05
18:24239303 A G 0.121404 -4.6236e-05
18:24248768 C T 0.131391 2.4976e-06
18:24249965 G A 0.990831 -1.5046e-05
18:24251768 A G 0.102967 -4.1850e-06
18:24254727 A G 0.028209 1.6044e-06
18:24259338 G T 0.170695 1.2386e-05
18:24260539 G C 1.740960 -7.7372e-06
18:24271082 G A 0.476309 -1.8039e-05
18:24272286 T G 0.177813 -3.2925e-05
18:24286162 G A 0.851169 -7.8511e-06
18:24289494 G A 0.140466 -2.1767e-05
18:24293284 T C 1.457509 -7.0569e-05
18:24300951 T C 0.079649 6.2365e-06
18:24301991 G C 0.082606 -8.0759e-05
18:24304386 T C 0.021504 3.0763e-05
18:24304392 T C 1.532374 -7.4058e-05
18:24304872 G A 0.402057 -8.6075e-05
18:24307430 G A 1.877863 -4.5776e-05
18:24311490 A G 0.163369 -1.6984e-05
18:24315193 C T 0.141768 2.6139e-06
18:24318839 G T 0.629460 3.6619e-05
18:24326022 C T 0.022364 -5.2453e-05
18:24326891 T C 0.195314 -3.0628e-05
18:24328990 C T 0.056906 1.5471e-05
18:24329105 T C 0.023097 2.1244e-05
18:24332953 T C 0.308548 -3.6849e-05
18:24338228 A G 0.072119 -7.1240e-05
18:24338416 A G 0.078461 -5.5003e-06
18:24340007 A G 0.082548 -2.4332e-05
18:24340614 A G 0.406592 -5.2307e-06
18:24342185 A G 0.087654 2.8881e-05
18:24343747 A G 0.650892 2.5767e-05
18:24344437 T A 0.088517 -2.3670e-05
18:24349958 C T 1.965455 9.4334e-06
18:24357736 T C 1.324037 -1.7944e-05
18:24358634 A G 0.044172 -9.6013e-06
18:24358971 A G 0.098121 -2.3142e-05
18:24359641 T G 0.489088 8.4784e-06
18:24360600 T G 0.026268 -1.9038e-05
18:24360649 C T 0.032423 1.4759e-05
18:24362449 G T 0.288444 -8.0054e-05
18:24362758 G A 1.789907 -1.9703e-05
18:24365477 G A 0.150444 -7.3782e-06
18:24369708 A G 0.161876 -4.9534e-05
18:24370029 T C 0.187612 2.4414e-05
18:24370116 A G 0.150700 -9.9207e-06
18:24370599 T C 1.756751 3.4712e-06
18:24371645 C A 0.843684 -1.0414e-05
18:24380040 G A 1.482648 -2.3273e-05
18:24382696 T C 0.051404 9.1394e-06
18:24385009 T C 0.070730 2.5316e-06
18:24387234 A G 0.287531 2.4241e-05
18:24390540 G T 0.139756 -1.7980e-06
18:24399982 C T 0.137928 2.0195e-05
18:24400040 A C 0.036262 2.3488e-05
18:24406295 A C 0.795721 9.2007e-05
18:24406470 T C 0.731869 -3.6492e-05
18:24415567 A G 0.078646 1.1085e-06
18:24416939 C T 0.505080 -2.1837e-05
18:24419706 G A 0.519485 2.2253e-05
18:24427303 A G 1.293325 4.7133e-05
18:24435212 T G 0.631914 -2.8710e-06
18:24435587 C A 0.373702 1.3059e-05
18:24436519 G A 0.386539 1.1708e-05
18:24442227 T C 0.038103 6.3101e-06
18:24442392 A C 0.252642 4.1701e-05
18:24446526 A G 0.844853 3.3688e-05
18:24446534 T C 0.266154 -3.5470e-06
18:24446865 C T 0.102704 -4.9730e-06
18:24448129 G A 0.347449 6.9571e-05
18:24448329 T C 0.157192 1.9740e-05
18:24449049 T G 1.202527 -6.6011e-06
18:24451142 A G 0.342639 1.8256e-05
18:24458045 A G 0.538995 1.5950e-05
18:24459938 G A 0.095590 6.0749e-06
18:24462611 A G 1.013347 3.5847e-05
18:24463276 C T 0.029962 -3.1231e-05
18:24464124 A G 0.121637 -1.5394e-05
18:24479562 G A 0.475419 3.7474e-05
18:24479960 T C 1.310064 -3.1689e-05
18:24481272 G A 0.423152 -2.3429e-05
18:24485533 T C 1.618505 1.0428e-05
18:24494875 A G 0.151989 1.9617e-05
18:24497190 T C 0.051232 -1.2731e-05
18:24500616 C T 0.570347 2.3826e-05
18:24501383 A G 0.319938 -2.9242e-05
18:24505158 A G 0.889330 4.8144e-07
18:24506255 T C 0.157939 -1.1571e-05
18:24516214 T C 0.398123 -8.1591e-06
18:24516550 T C 0.070668 -4.8998e-06
18:24517452 G A 0.160425 -8.2023e-06
18:24535772 C T 0.324592 -2.4117e-05
18:24540957 T C 0.122348 1.1619e-05
18:24545409 C G 0.282643 -3.6660e-06
18:24546824 G T 1.208875 2.7530e-06
18:24567553 A G 0.151061 2.1933e-05
18:24578147 T C 0.061830 7.6928e-05
18:24580139 T C 0.035639 -1.4234e-05
18:24580869 T C 0.159503 -3.4414e-05
18:24581705 G T 0.166047 4.6704e-05
18:24584171 C T 0.807912 8.8772e-07
18:24589117 A C 0.099660 2.9216e-06
18:24590637 C G 0.025538 -2.0136e-05
18:24591524 A G 0.027388 -2.4739e-05
18:24591905 G T 0.249549 -2.2012e-05
18:24600841 A G 1.213043 -4.1175e-06
18:24607203 A G 0.053066 6.8448e-08
18:24610637 T C 0.036671 4.4511e-05
18:24617027 T C 0.150246 -1.1037e-05
18:24626830 A G 0.616022 -2.5392e-05
18:24629359 C T 0.333538 8.4480e-06
18:24630429 T C 0.035496 2.4567e-05
18:24630689 C T 1.875802 4.5718e-05
18:24634386 C T 0.040631 1.0521e-05
18:24637896 T C 0.905365 -2.1636e-05
18:24644137 A C 1.590117 -7.1772e-06
18:24647010 A G 0.057909 1.6217e-06
18:24649867 G A 0.119521 -4.8626e-07
18:24652879 C T 0.620793 8.2270e-06
18:24653479 A C 0.584466 1.3650e-05
18:24655531 T C 0.171714 6.3572e-06
18:24655958 A C 0.066711 1.5371e-05
18:24656647 C T 0.305961 -2.0387e-05
18:24685559 G A 0.627765 1.4268e-05
18:24697070 G A 0.031721 3.5876e-05
18:24707300 A G 1.568390 5.1651e-05
18:24707890 T C 0.769459 1.7807e-05
18:24730619 C T 0.093600 4.0968e-05
18:24747533 C T 0.093895 -2.1599e-05
18:24750200 G A 0.025629 2.2116e-06
18:24763278 G T 1.568636 -1.5054e-05
18:24767486 A G 0.645517 -1.3042e-05
18:24770931 T C 0.605593 -3.0908e-05
18:24771938 G T 0.810707 -5.0597e-05
18:24781611 A G 0.020160 2.5993e-05
18:24783775 A G 0.057289 -5.5867e-06
18:24792136 T C 0.422814 4.3123e-06
18:24793163 G A 0.305397 -2.7762e-05
18:24806271 C G 0.042215 -8.0059e-06
18:24806736 C G 0.220142 -2.2284e-05
18:24827069 A G 0.047626 5.2812e-07
18:24839624 A C 0.049950 -1.1036e-05
18:24843536 G A 0.091289 -1.3553e-05
18:24850250 A G 0.167517 -3.1204e-05
18:24850429 T G 0.069565 -7.2822e-06
18:24856560 A G 0.127937 1.5721e-04
18:24857404 C T 0.422918 5.2083e-05
18:24857818 C T 0.078185 -6.1163e-05
18:24873636 C T 0.038859 7.9045e-05
18:24881063 A C 0.876957 -8.3734e-05
18:24882071 A G 0.024824 -1.6978e-06
18:24890065 T C 0.193354 1.0979e-04
18:24891606 C A 0.117135 -5.8657e-06
18:24900771 C A 0.462543 -2.7272e-05
18:24904098 A G 0.178082 1.3447e-06
18:24908364 T C 0.225848 -2.4548e-05
18:24910421 G A 0.064709 1.6581e-05
18:24913221 G A 0.422324 2.0650e-05
18:24918926 A G 1.718373 1.4131e-06
18:24919803 C T 0.020390 8.0300e-06
18:24920001 T C 0.220479 3.7350e-05
18:24932908 G T 0.158760 2.4624e-05
18:24933176 C G 0.133225 -1.8791e-05
18:24938196 C A 0.219061 3.2611e-05
18:24939778 G T 0.234969 7.5655e-06
18:24943374 C T 0.237429 -9.9059e-05
18:24944839 T C 0.040706 1.2567e-05
18:24948941 A C 0.179309 -3.7682e-05
18:24954026 T C 0.264739 1.4719e-05
18:24960339 A C 0.068854 2.0094e-05
18:24961370 G A 0.042621 -1.9334e-05
18:24961941 G C 0.179403 1.0394e-05
18:24963161 G C 0.401496 2.3671e-06
18:24973816 T C 0.087874 4.8891e-06
18:24974230 G C 0.048016 4.2937e-05
18:24974279 A G 0.083259 -3.9021e-05
18:24975819 A G 0.068675 -1.8390e-05
18:24982482 G A 0.107852 1.3809e-05
18:24986047 C T 0.035642 -2.2331e-08
18:24987480 T G 0.095651 7.2291e-05
18:24988980 G A 0.032066 2.8074e-05
18:24989927 C T 1.492960 2.9006e-06
18:24991218 C T 1.694753 2.7268e-05
18:24999015 A G 0.939001 -3.6391e-05
18:25002243 A G 0.219492 -4.6425e-05
18:25002608 A G 0.067422 -7.5039e-06
18:25007624 T C 0.544604 -2.0483e-05
18:25012786 A G 0.081350 4.2464e-05
18:25019182 C T 0.077361 1.1003e-05
18:25028289 G A 0.070619 4.8053e-05
18:25031002 T C 0.185369 -2.5809e-05
18:25034019 G C 0.057876 -4.4380e-06
18:25035073 T G 1.792884 -2.7636e-06
18:25039212 T G 0.731908 -2.1967e-05
18:25052792 C G 0.170792 -2.8455e-05
18:25052885 C T 0.335726 -8.7316e-06
18:25059221 A G 1.895634 4.9098e-06
18:25078146 C T 0.138077 -2.0359e-05
18:25079009 T C 1.066653 3.6598e-05
18:25097123 C T 0.106343 6.2102e-06
18:25122326 T G 0.602305 1.3748e-05
18:25125526 C A 0.452452 -1.9352e-06
18:25130449 T C 0.023266 2.0830e-06
18:25133104 A C 1.817432 4.4876e-05
18:25143313 T G 0.140548 9.3185e-06
18:25145242 C A 1.845262 3.2582e-06
18:25155250 T C 0.024837 -3.8202e-07
18:25157416 T C 0.028849 -4.1982e-05
18:25160681 A G 0.025064 -2.8850e-05
18:25164057 G A 0.920429 1.4669e-05
18:25173530 A G 0.670085 1.6854e-05
18:25178261 A G 0.658958 5.0509e-06
18:25183119 A G 0.065881 1.9974e-05
18:25194240 A G 0.146026 1.6635e-05
18:25194289 T C 0.119878 4.0067e-05
18:25198406 A G 0.141580 -4.1201e-06
18:25207864 G A 0.050615 -8.7723e-06
18:25220458 A C 0.024314 1.9699e-05
18:25223193 G C 0.063842 -5.4219e-05
18:25224217 A G 0.976614 1.4260e-05
18:25229342 C T 0.059850 -4.1541e-05
18:25233770 A C 0.490688 1.5537e-05
18:25238922 T C 0.037110 1.1899e-05
18:25241351 A C 0.187752 2.9397e-05
18:25242191 G A 0.037691 -6.1697e-05
18:25250525 G A 0.109300 2.7476e-05
18:25254880 T C 0.059869 1.0035e-05
18:25255494 G A 0.186405 1.4812e-05
18:25257168 T C 0.786993 1.8913e-05
18:25264341 T C 0.536055 -1.1288e-05
18:25272325 G A 0.424781 -1.9583e-05
18:25273424 G A 0.087215 -1.6004e-05
18:25277528 G T 0.032066 4.2732e-06
18:25284737 C A 0.572106 3.0773e-05
18:25285401 C T 0.114717 3.5230e-07
18:25287953 A G 0.126909 -8.1680e-06
18:25291131 C T 0.641265 6.2844e-06
18:25293828 C A 0.228305 1.3016e-06
18:25298705 G T 0.057961 1.5936e-05
18:25301415 T C 0.055767 -7.6325e-05
18:25302059 C T 0.072573 5.0864e-05
18:25303850 G A 0.118612 3.7860e-05
18:25305920 A G 0.105181 -3.1108e-05
18:25307945 C T 0.058133 3.3277e-05
18:25311042 A G 0.188229 8.5515e-06
18:25316013 C T 0.020429 -1.9858e-05
18:25316814 G A 0.372199 1.6163e-05
18:25324060 C T 0.038888 4.9267e-07
18:25329707 A G 0.960232 1.3899e-05
18:25331914 A G 0.021361 2.8363e-06
18:25333949 G A 0.175437 1.9358e-05
18:25336648 G A 0.061145 2.5909e-05
18:25339536 G T 0.153787 -1.4959e-05
18:25342045 A G 0.125084 2.0614e-05
18:25350685 T C 0.156949 -6.8231e-06
18:25360012 A G 1.389152 7.0679e-06
18:25366249 T C 0.063797 -3.2349e-05
18:25374753 G A 1.817864 -8.8835e-06
18:25379275 G A 0.535285 -3.5735e-06
18:25385917 C T 0.054218 -1.2402e-05
18:25393211 A G 0.103818 9.9997e-06
18:25393317 C T 0.812054 8.3377e-06
18:25398940 A G 0.144657 8.9503e-06
18:25409127 A G 0.044864 -1.2897e-06
18:25411644 G A 0.102763 -9.7711e-06
18:25415191 C T 1.508631 -1.1485e-05
18:25418684 T C 0.052680 2.6098e-05
18:25423592 T C 0.090172 2.0569e-05
18:25426974 C T 1.197109 -4.0011e-05
18:25430168 A G 0.044198 -6.2082e-06
18:25438886 T C 0.099420 1.7021e-05
18:25439826 A G 1.523795 -9.4561e-06
18:25442132 T C 0.083746 6.2380e-06
18:25443931 G T 0.230541 6.2324e-06
18:25458754 A G 0.057925 6.0039e-06
18:25459858 C A 0.024493 -1.4593e-05
18:25460298 T C 0.515551 1.5079e-05
18:25466554 T C 0.040725 -2.1811e-05
18:25469731 G C 0.182850 8.4244e-06
18:25478784 C A 0.038379 1.3734e-05
18:25481296 A G 1.969385 2.2276e-06
18:25481718 G A 0.654375 6.3734e-05
18:25482183 A C 0.038041 -9.5359e-07
18:25484298 A G 1.941199 -1.6628e-05
18:25496945 G A 0.162772 3.6393e-05
18:25497504 C T 0.048613 -8.5001e-07
18:25502791 C T 0.127061 -8.5440e-06
18:25502851 A G 0.032922 -2.3838e-06
18:25503575 T C 0.040488 -1.1446e-05
18:25508399 T C 1.150590 1.3747e-05
18:25512273 C A 0.051401 -4.3815e-06
18:25512476 T C 0.032345 4.9183e-05
18:25513073 G C 1.961453 8.0861e-06
18:25515945 G T 1.020861 -1.5536e-05
18:25516240 A G 0.152434 4.8240e-05
18:25519546 A G 0.054741 1.1303e-07
18:25521414 T C 0.194483 8.7182e-06
18:25523899 A G 0.095573 1.3448e-05
18:25524539 G C 0.065760 -1.3269e-05
18:25530375 C T 0.599842 1.0867e-04
18:25532304 C T 0.056276 -1.9872e-05
18:25537909 A C 0.048113 -9.6214e-07
18:25541288 G T 1.694522 -4.5653e-06
18:25543029 G A 0.072109 -2.8557e-05
18:25547171 C T 0.044624 -3.5204e-05
18:25550214 C G 0.043640 6.9600e-05
18:25551958 T C 0.617849 -1.2353e-05
18:25554456 A G 0.884195 4.0339e-06
18:25557305 T G 0.151187 -9.3652e-06
18:25557813 G A 0.101562 2.3179e-05
18:25564751 A G 0.029508 6.1081e-06
18:25566390 T G 0.033516 -3.1125e-05
18:25569058 G A 0.184713 -2.4315e-05
18:25578519 T C 0.054484 1.3008e-05
18:25585283 T C 0.218084 -8.1854e-06
18:25590279 G A 0.037902 1.0876e-04
18:25616451 T A 0.347589 3.2482e-05
18:25619624 A C 0.345690 3.4858e-05
18:25643504 C T 0.041650 -1.0336e-05
18:25647288 A G 1.803903 1.9655e-05
18:25649222 G A 0.026979 -2.2082e-05
18:25670518 A C 0.968019 2.3533e-05
18:25677244 C T 0.348235 -6.3959e-06
18:25689825 A G 0.441689 -5.6740e-06
18:25690167 C T 0.065997 -1.1994e-05
18:25690927 A G 0.619300 1.0318e-05
18:25694909 G T 0.517411 6.2087e-06
18:25698576 C T 0.025334 6.2459e-06
18:25705139 C T 0.078218 2.0782e-06
18:25706994 T G 0.136581 1.5081e-05
18:25710094 C T 0.057990 1.1819e-05
18:25715280 C T 0.041108 1.8911e-05
18:25725418 A T 0.058500 -2.5413e-05
18:25726723 A G 0.482651 4.7397e-06
18:25727425 T C 0.055763 2.0204e-05
18:25730156 G A 0.061521 -2.9249e-05
18:25736975 C A 0.130148 2.0856e-05
18:25737913 G A 0.060937 -1.9169e-05
18:25738224 T C 0.147627 -2.8944e-05
18:25740142 C G 1.155313 8.4045e-06
18:25747579 A G 0.251902 2.4532e-05
18:25760167 A G 0.065322 -5.2954e-05
18:25760687 C T 0.122114 3.5467e-05
18:25766218 C A 0.348443 -3.0685e-05
18:25775489 C G 1.647302 -2.2232e-05
18:25776985 C A 0.021137 -3.2227e-05
18:25778857 G A 1.208499 2.1647e-05
18:25800169 A G 1.371277 -7.5295e-06
18:25800206 A G 0.071762 -5.5954e-06
18:25810546 T G 0.931240 5.4559e-06
18:25811187 T G 0.067215 1.2148e-05
18:25811668 A C 0.061739 2.6945e-05
18:25820316 A G 1.366262 -1.0369e-05
18:25832357 G A 0.124367 3.1704e-05
18:25832532 C T 1.362747 -9.4827e-06
18:25833017 T C 0.030852 1.8836e-05
18:25835185 G T 0.024870 4.1829e-07
18:25845625 G A 0.364656 5.0791e-06
18:25850169 C G 0.117940 1.2328e-05
18:25856581 A C 0.146825 -1.1126e-05
18:25863020 G A 0.796535 -2.4926e-05
18:25869237 G T 0.168471 1.0959e-05
18:25872518 A G 0.083012 1.7048e-05
18:25882085 C T 0.032137 2.7402e-05
18:25903803 C T 0.638743 1.4397e-05
18:25905456 T C 0.025639 -1.1423e-05
18:25905990 G A 0.103977 -2.3967e-06
18:25907223 A G 0.068114 1.1738e-05
18:25907600 T C 0.040206 -1.9034e-06
18:25911858 G T 0.090250 1.0593e-05
18:25917521 A C 0.054900 -2.2719e-05
18:25917540 G A 0.031670 6.8453e-06
18:25924594 T A 0.081597 -1.3327e-06
18:25924823 C T 0.045786 -4.9670e-06
18:25926059 T C 0.659331 -3.7435e-05
18:25930629 A C 0.881206 -1.0620e-05
18:25933067 G A 0.070055 1.9705e-05
18:25934563 G A 0.354915 2.3336e-05
18:25945123 C A 0.047827 4.9927e-06
18:25959189 T C 0.060460 5.2601e-06
18:25981310 A G 0.064413 2.8431e-05
18:25982861 C A 0.387139 -2.3263e-05
18:25987556 A G 1.038486 -3.1628e-05
18:26010820 G A 0.559042 7.0449e-05
18:26025147 C T 0.069944 -8.7447e-06
18:26027087 C T 0.054598 -1.4425e-05
18:26037389 C A 0.579484 7.7222e-06
18:26037692 G A 0.161246 -3.1908e-06
18:26039793 A G 0.461255 4.7364e-05
18:26040047 A G 0.034597 7.9213e-06
18:26044251 G A 0.094505 2.8909e-06
18:26059112 C T 0.480775 -8.9476e-06
18:26073808 A G 0.201429 -8.7959e-07
18:26092129 C T 0.099478 -1.2102e-05
18:26095658 G A 0.056052 -2.6404e-06
18:26096091 A G 0.236812 9.8376e-04
18:26096532 C T 0.077001 6.9547e-06
18:26120286 G A 0.053410 -1.5429e-05
18:26126248 G A 0.146020 7.0519e-05
18:26126758 G A 0.543040 -9.2470e-06
18:26141566 C T 0.119774 4.4101e-07
18:26152423 A G 0.042968 -1.3328e-05
18:26152625 G T 0.050106 4.0155e-05
18:26163921 T C 0.116006 -2.1230e-05
18:26188052 T C 0.865285 6.0453e-05
18:26192390 G A 0.341649 -4.3442e-06
18:26198007 G T 0.050417 -1.1754e-05
18:26209851 T G 0.057299 -2.2937e-05
18:26211543 G A 0.078257 -6.2056e-06
18:26213086 T G 0.034185 2.8069e-06
18:26224367 C T 0.112676 2.2857e-05
18:26235906 G A 0.109608 -1.9117e-05
18:26236403 T G 0.527723 1.7895e-04
18:26236526 G A 0.992502 5.5219e-05
18:26249856 C T 0.080347 -4.8852e-06
18:26257033 T C 0.060392 -1.3848e-05
18:26262900 G A 0.051881 7.8089e-06
18:26269809 G A 0.216980 3.3114e-05
18:26297408 T C 0.478990 1.7173e-05
18:26301542 T C 0.461336 2.5465e-05
18:26309571 T C 0.067578 -2.4138e-05
18:26345782 A G 0.399584 -1.7908e-06
18:26347106 A G 0.049317 -5.1440e-06
18:26347455 C A 0.452712 1.4127e-05
18:26371863 T C 0.056581 7.7466e-06
18:26382006 G A 1.898682 1.1797e-05
18:26386912 C T 0.062537 2.4133e-05
18:26425527 T C 0.058947 -8.4572e-06
18:26430078 C T 0.042264 1.2616e-05
18:26440454 G A 0.037528 1.5530e-05
18:26451729 G A 1.035808 -4.7470e-06
18:26469189 G A 0.044896 -2.8579e-05
18:26488556 G A 0.051336 8.3333e-06
18:26489359 A G 0.496949 1.2193e-05
18:26492883 G A 1.610767 -3.6351e-07
18:26498622 G A 0.422938 3.9756e-05
18:26501593 A G 0.082499 -1.8518e-07
18:26506424 C A 0.276077 -1.2209e-05
18:26510203 A G 0.781790 -4.7700e-05
18:26512005 A T 0.071811 -2.3584e-05
18:26518068 C T 0.054049 8.7469e-06
18:26525546 A G 0.096177 6.2648e-06
18:26549466 C T 0.196574 -1.8660e-06
18:26564981 G A 0.208366 2.9767e-05
18:26570051 A C 1.200199 4.9318e-06
18:26573249 A G 0.051433 4.4205e-06
18:26573480 A G 0.231031 -6.4601e-06
18:26574765 T C 0.579367 1.8144e-05
18:26588968 A G 0.030225 -2.0374e-05
18:26596966 A G 0.048859 5.4537e-06
18:26606647 A G 0.358456 -3.0082e-05
18:26609089 A G 0.085294 4.7112e-06
18:26609498 T C 0.065335 1.4340e-05
18:26619309 A T 0.050142 -1.3003e-05
18:26636117 A G 0.187693 -1.8836e-05
18:26637969 A G 1.275983 2.5468e-05
18:26640872 A G 0.138370 2.9633e-05
18:26647388 T C 0.335956 -4.2821e-05
18:26648460 T G 0.096086 5.3630e-07
18:26658725 G A 0.032257 1.5544e-05
18:26662792 T C 0.044172 -4.9006e-06
18:26663560 C T 0.189040 1.3797e-05
18:26668405 A G 0.140690 -1.9227e-07
18:26676672 A G 1.469434 1.1659e-05
18:26686340 T C 0.033231 3.7097e-06
18:26687028 G A 1.245787 1.7546e-05
18:26689627 A T 0.063294 -2.6214e-05
18:26690601 C G 0.167702 3.4661e-05
18:26691296 A G 0.085969 2.7003e-06
18:26692515 G A 0.181740 -8.1237e-06
18:26733646 T C 1.706360 -3.0769e-06
18:26737373 C G 0.335479 -3.8213e-05
18:26740468 T C 0.071450 -5.5638e-06
18:26743856 A G 0.505872 -4.9682e-06
18:26759356 A G 0.098115 1.6653e-05
18:26765561 A T 0.384108 -1.0467e-05
18:26768186 A C 1.902771 1.1726e-06
18:26769832 A G 0.029819 -1.4148e-05
18:26773724 C A 0.030981 -1.6430e-05
18:26774453 T C 0.247910 -2.7943e-06
18:26790236 G A 0.063904 -2.0966e-06
18:26792329 C T 0.139308 -1.0119e-05
18:26797696 G A 0.040803 1.6372e-05
18:26819325 A G 0.035120 -1.5408e-05
18:26819538 A G 0.237974 1.7310e-05
18:26819976 C T 0.158127 -3.9345e-06
18:26838098 A G 0.064030 -1.0178e-06
18:26840188 G T 0.044416 -2.6931e-07
18:26853787 C T 0.551031 -1.0712e-04
18:26856151 T C 0.183798 -1.0310e-05
18:26856547 A C 0.064040 -7.3514e-06
18:26860543 A G 0.193630 4.7804e-05
18:26866629 T G 0.182211 -6.2560e-05
18:26868521 A C 0.763129 -3.6404e-05
18:26872113 T C 0.530105 -5.3726e-05
18:26874260 G A 0.057376 2.6125e-05
18:26880447 C T 0.060979 -4.8882e-05
18:26886653 A G 0.065212 2.3883e-05
18:26891771 T G 0.070593 -3.9225e-05
18:26895273 C T 0.489954 -1.0412e-05
18:26898787 C A 0.064485 6.8436e-06
18:26904332 A C 0.907179 -2.5486e-05
18:26907900 T C 0.122332 3.0909e-05
18:26913872 A G 0.058464 -8.4374e-06
18:26914652 A G 0.125652 -1.4473e-05
18:26916252 T C 0.168780 1.4861e-05
18:26919520 T C 0.366298 -1.0724e-05
18:26921777 C A 0.042202 -1.9455e-05
18:26925440 A G 0.035026 -2.3568e-05
18:26934428 T C 0.067601 -2.8868e-06
18:26948945 G A 0.128583 -2.5666e-05
18:26953455 C A 0.092636 -3.6732e-05
18:26958409 C T 0.445038 -1.1444e-05
18:26961627 T C 0.068964 5.8567e-06
18:26972098 G A 0.504411 -1.3565e-05
18:26973744 A G 0.079734 2.1271e-05
18:26980458 G T 0.059749 -2.4229e-05
18:26984823 A G 0.140586 -1.4212e-05
18:26992718 T C 0.536957 -6.7233e-05
18:26995668 C T 0.041264 -9.1085e-06
18:27007164 A G 0.421561 -3.2487e-05
18:27007239 C A 0.063381 -1.0214e-05
18:27008650 C A 0.043040 -2.2085e-05
18:27012366 T C 0.095041 1.3401e-05
18:27016796 T C 0.034243 4.1146e-06
18:27019325 G A 0.050888 -1.4938e-05
18:27045553 T C 1.300710 3.6174e-05
18:27045637 T C 0.088137 1.6344e-06
18:27055654 A G 0.050755 1.8054e-05
18:27072265 G A 0.817650 3.5269e-05
18:27078701 T C 0.053342 -3.7418e-05
18:27082180 C T 0.092396 3.8555e-05
18:27083760 A G 1.682110 -7.7865e-06
18:27084679 A G 0.166082 -5.2219e-06
18:27086362 A C 0.102484 1.1677e-05
18:27090249 A G 0.686405 -4.1620e-05
18:27093381 C T 0.698580 -3.9153e-05
18:27099358 A G 0.511711 -1.4848e-05
18:27100860 T C 0.151726 2.9470e-05
18:27103581 T C 0.047574 -4.4116e-06
18:27120760 T C 0.050388 2.0271e-05
18:27122767 T C 1.561453 -8.2791e-07
18:27148722 C T 0.153411 2.8670e-05
18:27151042 T G 1.662184 -4.5525e-06
18:27155331 T C 1.845278 3.0413e-07
18:27156963 G A 0.324255 1.7925e-05
18:27159388 T G 0.162687 4.3701e-05
18:27172570 T A 0.049580 -5.2009e-06
18:27187129 T C 0.025804 5.6971e-06
18:27188073 T C 0.172415 2.0419e-05
18:27189582 A G 0.084693 1.1546e-05
18:27202453 G T 1.353035 -2.7062e-05
18:27203019 C T 0.158679 6.4008e-06
18:27204592 A G 0.122371 1.7933e-05
18:27208863 G A 1.685739 -7.0112e-06
18:27209021 A G 0.069052 -1.3955e-05
18:27220455 A G 0.068221 2.0984e-05
18:27227214 C T 0.038752 3.2159e-05
18:27230503 T G 0.316721 6.2326e-06
18:27237071 G A 0.221141 -7.1014e-06
18:27240707 T C 0.661029 3.9873e-06
18:27252466 A C 0.032874 3.1414e-05
18:27261725 T C 0.032634 -1.0940e-05
18:27271265 G T 0.275496 -1.2750e-06
18:27273833 T C 0.232226 9.4426e-08
18:27281255 T C 0.105230 2.1558e-05
18:27284713 A C 0.064196 -2.7794e-05
18:27288096 A G 0.733800 2.1264e-05
18:27288469 A G 0.077160 8.0307e-06
18:27302570 G A 0.136516 -3.3071e-05
18:27309536 T C 0.135903 6.2050e-08
18:27328511 G A 0.087556 -4.3659e-05
18:27333184 T C 0.026733 1.1607e-05
18:27335868 G T 0.368985 -6.0910e-05
18:27336343 C A 0.044770 -1.1404e-05
18:27344975 G A 0.154553 -3.6694e-05
18:27347731 T G 0.078004 -3.4247e-06
18:27352614 A G 0.023104 -1.2820e-05
18:27353198 A G 0.032526 5.2510e-06
18:27371348 G A 0.733015 2.5301e-05
18:27391159 T G 0.474757 -1.3000e-05
18:27393662 A G 0.074751 -1.3898e-05
18:27402646 G T 0.034805 1.1059e-05
18:27407576 C T 0.994183 -2.3871e-05
18:27437530 G A 0.055676 2.0347e-06
18:27438455 G T 0.081941 2.9254e-05
18:27447441 A C 0.056490 -1.6312e-05
18:27453309 T C 0.065605 4.0626e-05
18:27453491 A G 0.025204 -8.4850e-06
18:27458963 C T 0.077192 -1.3081e-05
18:27464258 A G 0.055312 -1.7081e-05
18:27470942 A C 0.069029 1.7628e-05
18:27471896 T G 0.344970 5.9836e-06
18:27498046 G A 0.064767 7.0419e-06
18:27500554 A G 0.035957 1.2436e-05
18:27501492 A G 1.477110 2.9499e-05
18:27504200 C T 0.486656 -6.0192e-06
18:27506172 T C 0.036746 3.1409e-05
18:27511367 T C 0.116259 2.3222e-05
18:27511441 T A 0.067650 -1.9074e-05
18:27532129 G A 0.064650 1.4983e-05
18:27532983 C T 0.077812 1.2099e-05
18:27536778 G T 1.596037 3.6328e-07
18:27544493 T C 0.108839 3.4494e-06
18:27546224 T C 0.115805 -1.9908e-05
18:27552775 T C 0.028885 2.3510e-05
18:27555620 A G 0.071142 -2.7756e-05
18:27559357 G A 0.244151 -2.3276e-05
18:27561244 A G 0.040316 3.9747e-05
18:27561824 C T 0.332197 -2.5638e-05
18:27562746 C T 1.370206 -1.1135e-05
18:27579933 T C 0.042319 7.6703e-06
18:27593867 A G 1.571976 -2.8929e-05
18:27611033 C T 1.074099 1.1835e-06
18:27617162 T C 0.022166 -1.5522e-05
18:27620856 A C 0.152953 -2.2640e-05
18:27620938 A G 0.025178 -9.0446e-06
18:27621586 T C 0.030381 -3.4463e-06
18:27626177 A G 0.206821 -5.9260e-05
18:27641238 A G 0.327507 -2.2912e-05
18:27659863 G A 0.020783 -1.0163e-05
18:27662159 T C 0.408104 3.9109e-05
18:27676152 C A 0.144001 -1.8378e-05
18:27678324 A G 0.736455 -1.3316e-05
18:27683467 G A 0.119437 7.0331e-06
18:27711540 A G 0.327280 -2.4098e-05
18:27717139 G A 0.047681 5.2289e-06
18:27717594 T G 1.097829 -1.5633e-05
18:27739440 A G 0.127353 2.7006e-05
18:27743903 T C 0.327212 -2.2786e-05
18:27753051 A C 0.483735 -1.3904e-05
18:27766472 C T 0.058652 -1.2305e-05
18:27785076 T C 0.027781 2.7540e-05
18:27785844 C T 1.115227 -1.1007e-05
18:27803590 T C 0.174986 6.3276e-05
18:27818591 A G 0.500607 -9.9006e-06
18:27822439 T C 0.118895 1.7633e-05
18:27822495 T C 0.032027 -3.8792e-07
18:27832269 T G 0.077738 3.5305e-06
18:27833640 A C 0.087543 -6.0774e-06
18:27849827 C A 1.176703 -1.8624e-05
18:27856134 T C 1.586083 -2.8069e-05
18:27862639 C T 0.652077 9.7528e-06
18:27863710 T C 0.084989 2.9779e-05
18:27881952 T C 0.044841 3.5183e-05
18:27888857 A G 0.076212 -9.7337e-06
18:27896103 G A 0.023626 -5.1565e-06
18:27907683 C T 0.407095 -1.4232e-06
18:27914855 C T 0.233794 -3.8791e-06
18:27920540 C A 0.079818 -2.1436e-05
18:27925097 A G 0.476981 -3.4346e-05
18:27929169 T C 0.040333 1.9391e-06
18:27944249 C A 0.131303 2.1998e-05
18:27947592 G A 0.991944 4.5529e-06
18:27957228 C A 0.062836 -5.4160e-06
18:27976836 T C 0.110650 8.4200e-06
18:27983541 T C 0.097498 1.7359e-05
18:27983592 T C 1.405637 -8.5818e-06
18:27996433 T C 0.044390 4.1447e-05
18:28005499 G T 0.054173 1.5085e-05
18:28007258 T C 1.356492 8.6740e-06
18:28016947 G A 0.078864 -2.0286e-05
18:28016960 G T 0.413917 9.0813e-06
18:28021525 A G 1.926265 1.2585e-05
18:28023533 G C 0.737565 8.1637e-06
18:28025705 T C 0.517514 1.1611e-05
18:28025804 T C 0.111254 -1.5735e-06
18:28035304 G A 0.615279 4.5700e-06
18:28046300 A G 0.037755 -2.4341e-05
18:28049708 A C 0.466545 -3.0818e-05
18:28049891 G A 0.029566 -2.2128e-05
18:28050547 G A 1.055205 -8.6043e-06
18:28061893 T C 1.611604 -2.8626e-05
18:28066278 G A 0.106963 1.7486e-06
18:28073260 A G 0.046347 -1.8988e-05
18:28074266 G A 0.031485 1.0213e-05
18:28075510 G A 0.085583 3.2135e-05
18:28079419 G A 0.032458 4.5413e-06
18:28081397 A G 0.979619 -2.9885e-05
18:28086266 T C 0.029716 2.9101e-05
18:28087698 C T 0.969502 -1.6554e-05
18:28091424 C T 1.876237 2.0899e-05
18:28092062 G A 0.883670 3.9232e-05
18:28096968 T C 0.056302 -4.9529e-06
18:28097491 T C 1.661279 -2.3150e-05
18:28097657 G A 0.179011 -3.5846e-05
18:28101661 T C 0.404819 5.5161e-05
18:28108220 C T 0.096274 2.5994e-05
18:28109768 C T 0.792686 2.4782e-05
18:28121688 G A 1.765892 -1.0923e-05
18:28141535 A G 0.204172 -1.9271e-05
18:28141688 A G 0.447791 -2.5444e-06
18:28147114 C T 1.073813 -2.7621e-05
18:28147490 A T 0.035993 8.5887e-06
18:28157631 A C 0.066260 -7.6705e-06
18:28158452 A C 0.432016 -7.7157e-07
18:28163696 A G 0.053287 3.0074e-05
18:28164005 T C 0.176430 -4.8512e-06
18:28166673 A G 0.058921 -3.0770e-06
18:28170877 T C 0.124260 -1.0607e-05
18:28178280 G A 0.036681 -4.0312e-05
18:28185549 T G 0.654024 2.7298e-05
18:28188391 C T 0.095878 9.9439e-06
18:28205270 A G 0.402265 8.1153e-05
18:28206396 A G 0.026664 -3.0465e-05
18:28208468 A G 1.369102 1.2047e-05
18:28210794 G T 0.578406 2.3601e-05
18:28221356 C T 0.036752 7.3678e-07
18:28239950 T C 0.061875 -3.9399e-06
18:28268836 C G 0.241353 -7.5778e-06
18:28268890 C T 0.286847 -1.2297e-05
18:28268960 G A 0.162885 3.5175e-05
18:28274954 A G 0.105519 8.1064e-06
18:28287929 G A 0.739516 2.0033e-05
18:28290323 T C 0.182146 3.0921e-05
18:28290604 T G 1.301625 7.7395e-06
18:28303121 A G 1.105532 4.5337e-05
18:28307630 T C 0.064748 3.9621e-06
18:28320150 C T 0.039498 -1.3029e-05
18:28329997 G C 0.094866 -2.8786e-06
18:28333703 A G 1.144274 -1.9706e-05
18:28340197 A G 0.035863 -3.0753e-06
18:28341451 G A 0.049392 2.3421e-05
18:28348150 T C 0.034205 -7.6377e-06
18:28354534 T C 0.268926 -2.2622e-05
18:28365131 G A 0.377960 2.6633e-05
18:28368036 A G 0.766385 5.6226e-05
18:28372230 T C 0.101442 5.0173e-06
18:28378419 A C 0.180377 -1.9064e-05
18:28387393 A G 0.388288 1.8451e-06
18:28387915 C T 1.739743 9.6758e-06
18:28391235 A G 0.057256 2.5092e-05
18:28391419 T C 0.108962 -4.4698e-06
18:28399424 T G 0.147568 4.8114e-06
18:28405022 C T 0.859625 -4.1442e-05
18:28439198 G A 0.355941 2.0091e-05
18:28449519 T G 0.050151 -1.9662e-05
18:28457056 G C 0.068948 3.0641e-05
18:28459555 C A 0.055945 -2.4223e-05
18:28477257 T C 0.061930 -3.2530e-05
18:28481625 C T 0.133894 -1.2536e-05
18:28481875 T C 0.155550 -1.7620e-05
18:28492161 C T 0.032627 -9.1569e-06
18:28525062 C T 0.506819 4.6064e-05
18:28537134 G C 0.406241 4.8177e-05
18:28545570 C T 0.573830 1.3286e-05
18:28545898 A G 0.233242 2.4051e-05
18:28547450 T C 0.098673 -2.7331e-05
18:28554857 A G 0.267940 5.0119e-08
18:28556852 C T 0.215425 -2.9692e-05
18:28560707 G T 0.655125 3.6696e-05
18:28562333 C T 0.417403 -1.0146e-05
18:28566560 C T 0.277421 2.6806e-05
18:28570025 T G 0.811531 -1.1538e-05
18:28570611 A G 0.354525 -1.5435e-05
18:28572383 T C 0.052070 2.4007e-05
18:28572631 A G 0.030394 4.8673e-06
18:28572638 T C 0.102480 -3.2970e-05
18:28574150 C T 0.034532 -2.8462e-06
18:28576511 A G 0.033591 -2.5206e-06
18:28577315 A C 0.121936 2.7217e-05
18:28577747 T G 0.580714 -4.9086e-05
18:28585638 A G 0.152379 3.3887e-06
18:28588865 G T 0.487627 -6.8470e-05
18:28592307 T C 0.028407 8.6216e-06
18:28593652 T C 0.160370 1.4400e-05
18:28602184 G A 0.112883 -6.1909e-07
18:28603189 C A 0.032958 4.6608e-06
18:28605234 A G 0.103250 4.9905e-06
18:28609220 T C 0.823453 -3.1623e-05
18:28610988 T C 0.633556 -7.9171e-06
18:28611061 T A 0.635296 -3.5950e-06
18:28612229 T G 0.127343 3.2611e-07
18:28621125 A C 0.039943 -1.5605e-05
18:28624397 A C 1.098975 1.2590e-05
18:28627638 T C 0.845710 5.0708e-06
18:28628260 T C 0.022094 6.0278e-05
18:28632952 G C 0.217344 1.5183e-05
18:28634346 C T 0.620378 2.1670e-05
18:28637196 T G 1.352354 2.5470e-05
18:28638717 A G 0.050145 1.9078e-05
18:28640458 T C 0.127860 1.4458e-05
18:28644751 A G 0.262000 5.6741e-05
18:28648975 T C 0.089241 -8.9034e-06
18:28649042 C T 0.176024 2.3072e-05
18:28652480 A G 0.261909 -1.0947e-05
18:28657553 G A 0.182941 -1.5679e-05
18:28676823 C T 0.559376 -1.1493e-05
18:28695061 A C 1.675534 -4.9775e-05
18:28705370 C T 1.365792 -5.6260e-05
18:28706285 T G 1.761873 -4.5921e-05
18:28706700 G A 0.037071 -4.8948e-06
18:28710619 A C 0.086375 1.5648e-05
18:28713843 C A 0.132037 2.7140e-07
18:28718564 A G 0.030572 -2.8612e-05
18:28721534 C T 0.270903 2.6360e-05
18:28722133 C T 0.080308 -1.3916e-05
18:28729204 C T 0.371034 1.0579e-05
18:28732501 T C 1.274934 2.0899e-05
18:28732726 C T 0.094655 1.0929e-05
18:28734749 G A 1.137889 2.4041e-05
18:28735908 T G 0.051774 8.6494e-07
18:28736608 A G 0.117106 -1.5248e-07
18:28737407 A G 0.137529 1.5890e-05
18:28741950 C A 0.132842 2.2210e-05
18:28744059 G A 0.047996 -1.1242e-05
18:28748535 G T 0.134608 -7.8210e-07
18:28756259 A G 0.034669 -3.0437e-06
18:28768448 A G 0.096271 -2.0639e-05
18:28775381 C T 1.191724 2.5910e-05
18:28778377 A G 0.039278 -1.1309e-05
18:28786350 G C 1.449592 -3.6977e-05
18:28787524 G A 0.740925 9.4091e-06
18:28787634 T G 0.077835 -4.0967e-05
18:28787710 T C 0.964410 -6.5105e-05
18:28788726 A G 0.418192 -7.3898e-06
18:28789440 C T 1.196596 1.1358e-05
18:28789725 C T 0.345486 3.3079e-06
18:28795414 A G 0.140687 3.5527e-05
18:28813844 G A 0.042942 2.7972e-05
18:28813897 G A 0.038736 -1.3987e-07
18:28815345 T C 0.949897 -3.3326e-05
18:28815838 T C 1.283455 1.2657e-05
18:28816532 T C 0.081944 2.3858e-05
18:28818292 G T 0.136776 -6.8497e-06
18:28821360 T G 0.026908 1.3014e-05
18:28836753 T G 0.052108 -5.4232e-05
18:28841755 T C 0.108174 2.5603e-06
18:28845334 A G 0.039060 9.5767e-06
18:28874346 T C 0.036266 2.9172e-05
18:28887090 A C 0.128872 5.7464e-07
18:28889794 C T 1.084878 -4.9465e-05
18:28892678 A C 0.084924 2.1987e-05
18:28893881 T G 0.074472 2.2482e-05
18:28898294 G A 0.959070 -4.2428e-05
18:28907643 G A 0.979714 -4.0370e-05
18:28919779 C A 0.130083 4.5891e-05
18:28919794 A C 0.130028 4.2095e-05
18:28919884 C A 0.129632 5.1204e-05
18:28921346 A G 0.860011 -4.7124e-05
18:28925353 A G 0.090085 3.2730e-06
18:28926628 T C 1.458749 4.4029e-05
18:28927184 A G 0.252834 -8.7883e-06
18:28927507 G A 1.120693 3.8885e-05
18:28934375 C T 0.026113 -1.6166e-07
18:28934681 T A 0.268212 4.7895e-06
18:28935380 G A 0.043442 8.3485e-06
18:28938609 T G 0.034675 -3.3974e-05
18:28940916 T C 1.114412 3.7737e-05
18:28956904 T C 0.280959 2.8415e-05
18:28957923 A G 0.097427 -2.1581e-05
18:28959835 A G 0.080363 -1.3373e-05
18:28964860 C T 1.496663 7.1040e-05
18:28972363 C A 0.154342 -3.8737e-05
18:28978174 A G 0.096771 1.4623e-05
18:28978691 T C 0.129917 -1.5363e-05
18:28979884 T C 0.028602 -1.2765e-05
18:28980414 C T 1.937943 3.8575e-05
18:28983448 G A 0.038914 4.4249e-06
18:28986333 C A 1.783010 2.5378e-05
18:28988155 A G 0.046055 9.3283e-06
18:28991505 C T 0.297396 -2.2644e-05
18:28995493 G A 1.470791 5.4395e-05
18:29003935 C T 0.480866 -3.8638e-06
18:29005641 G A 0.070837 -1.4596e-05
18:29007176 A G 0.036464 4.1932e-05
18:29007536 C T 0.168413 -1.7276e-05
18:29008594 G T 0.036136 -5.4417e-06
18:29008835 C T 0.049947 4.3338e-06
18:29015187 T C 0.358712 2.0715e-07
18:29025531 C T 0.139752 2.8933e-05
18:29033481 A G 0.394585 9.4245e-06
18:29038123 C A 0.597261 2.1692e-05
18:29041734 A G 0.225653 2.0736e-05
18:29046606 A G 0.023341 5.1008e-06
18:29046967 C T 0.595794 -1.4484e-05
18:29049138 T C 0.023214 6.6346e-06
18:29054294 T C 0.081269 1.6060e-05
18:29055635 T C 0.064277 7.2878e-07
18:29056465 G A 0.286133 2.4030e-05
18:29057915 C T 0.396913 1.2838e-05
18:29070707 T C 0.215721 -6.4533e-07
18:29073373 T C 0.242028 1.2507e-05
18:29076004 C T 0.989133 -1.1856e-05
18:29079166 A C 0.049869 5.0720e-05
18:29081075 T C 0.798645 -1.4866e-05
18:29088958 T C 0.024026 2.5128e-05
18:29103383 G A 0.101656 3.2067e-06
18:29104714 G A 0.170059 1.6251e-05
18:29106342 T C 0.205883 -4.2232e-05
18:29109036 G A 0.748903 1.5010e-06
18:29111502 A C 0.096333 2.2825e-05
18:29120409 T C 0.536210 2.6742e-05
18:29122618 A G 0.160139 -1.0459e-05
18:29126670 C T 0.750133 -1.7373e-06
18:29130484 C G 0.060479 9.1337e-06
18:29136013 G A 0.837783 -3.6484e-06
18:29136463 C T 0.618057 -1.6970e-05
18:29141592 C T 0.082408 2.3092e-06
18:29147226 G A 1.076228 -2.6957e-05
18:29151216 A G 0.066442 2.0630e-05
18:29158161 C G 0.082532 -5.7678e-06
18:29161456 T C 0.046130 2.6444e-05
18:29165918 T C 0.210229 -4.7858e-05
18:29169825 G A 0.692964 1.1620e-05
18:29171184 A G 0.085628 -9.0057e-06
18:29172865 A G 0.163392 -7.1595e-05
18:29178899 T C 0.054549 -2.7529e-06
18:29187279 C A 0.770491 2.3693e-06
18:29203385 G T 0.189066 -8.9267e-05
18:29205591 C T 0.085119 -1.6877e-05
18:29206763 A G 0.101786 -2.4522e-05
18:29219289 T C 0.709619 -1.9200e-06
18:29220918 G A 0.981648 -5.0018e-05
18:29227895 A G 0.091357 2.7883e-05
18:29231195 C T 0.106012 -2.5030e-05
18:29239188 A C 0.276249 -1.1862e-04
18:29248478 T C 1.309775 1.4987e-06
18:29258615 T C 0.070788 1.7763e-05
18:29259819 G C 1.859524 2.4782e-05
18:29259940 G A 0.099926 -1.9033e-05
18:29260361 T C 0.056380 2.5596e-05
18:29269233 T C 0.277690 2.6970e-05
18:29273129 G A 0.280631 2.9929e-06
18:29282028 A G 0.068341 -1.8591e-05
18:29283145 A G 1.525522 7.9073e-05
18:29283896 C T 0.053212 4.6710e-06
18:29286801 C T 1.405206 2.9671e-05
18:29286894 T G 0.079208 -1.0675e-05
18:29296449 A G 0.202822 -4.8721e-06
18:29298375 G A 0.083554 -2.2371e-06
18:29301127 T G 1.188540 2.2105e-05
18:29304880 G A 1.071564 6.6851e-06
18:29310938 C G 0.096193 4.5010e-07
18:29310974 T C 1.026382 7.1777e-06
18:29311034 A G 1.058246 7.1135e-07
18:29312126 T G 0.778505 -1.0785e-05
18:29318472 C T 0.338569 -1.5419e-05
18:29321310 T G 0.038044 -2.6965e-06
18:29326272 A G 0.038586 -1.8478e-05
18:29331714 A G 1.730187 -1.9383e-05
18:29334529 A C 1.269563 -3.0691e-05
18:29338998 T G 0.048366 5.3536e-05
18:29347892 G T 0.073473 -1.4947e-05
18:29353154 G T 0.556542 -3.4194e-05
18:29363000 A G 1.719736 -2.1518e-06
18:29368075 A G 0.402726 6.0682e-05
18:29371257 A C 1.168351 4.5683e-06
18:29377134 A G 0.042238 -1.8414e-05
18:29378538 A G 0.886805 1.7104e-05
18:29391523 A G 0.138038 -1.4594e-05
18:29395191 A G 0.142742 -4.4105e-06
18:29398246 T C 0.265366 -2.4240e-05
18:29407057 A G 1.232959 -1.5115e-05
18:29420488 G A 0.036710 -2.5383e-06
18:29422127 G A 0.036950 -7.8545e-06
18:29441243 T C 0.032968 -1.1796e-05
18:29446689 A G 0.035584 -2.5665e-05
18:29450527 A G 0.147143 -2.5366e-05
18:29472773 G A 0.039398 -2.2930e-05
18:29476950 G T 0.064478 -4.4527e-06
18:29504763 A C 0.044763 7.5591e-05
18:29524251 C T 0.157283 1.2408e-05
18:29527884 A G 0.163453 -2.5317e-05
18:29532525 C T 0.162603 -3.2933e-05
18:29535158 A G 1.050609 2.0469e-06
18:29546666 C G 1.315465 2.0852e-06
18:29549567 C T 1.904680 1.2913e-06
18:29555226 T C 0.041443 -5.6608e-06
18:29559762 A G 1.113880 2.9706e-05
18:29564078 G T 0.065027 -3.0980e-05
18:29564891 A G 1.579873 -3.1277e-05
18:29565776 A G 1.573047 -1.5292e-05
18:29570863 C T 0.030550 2.3078e-05
18:29571515 C T 0.115084 -1.7277e-05
18:29574039 C T 1.044575 -8.4658e-06
18:29582502 G A 0.126896 -1.6954e-05
18:29586164 T C 0.043706 -1.7231e-05
18:29586237 G C 1.451371 -2.2529e-05
18:29591165 T C 0.098972 -2.5719e-05
18:29594340 T C 1.323132 -3.7269e-06
18:29595400 A G 0.050908 3.5992e-05
18:29595943 G T 0.253914 -3.2164e-06
18:29598847 T C 0.045091 1.0625e-05
18:29599583 T C 0.133686 2.2530e-05
18:29602559 C G 0.087465 4.9934e-05
18:29613235 C G 0.779206 -7.8533e-06
18:29617255 G T 1.420750 -1.4318e-05
18:29625685 A G 0.262130 -5.5748e-06
18:29628863 G A 0.781510 -5.0493e-06
18:29636233 C A 0.268930 -7.4264e-06
18:29647729 A G 0.032958 -1.4033e-05
18:29654157 G A 0.110209 4.8690e-06
18:29661546 C T 0.081159 2.5523e-05
18:29666127 C T 1.264626 -4.8095e-06
18:29670548 G C 0.034377 -7.5022e-06
18:29679059 C T 1.258897 -9.5437e-06
18:29679922 G A 1.451965 -1.7709e-05
18:29681775 G T 0.062430 -8.3282e-06
18:29688986 G T 0.131712 -1.2325e-06
18:29700550 C T 0.064391 -2.2405e-05
18:29724334 C T 0.053751 2.4692e-05
18:29734467 A G 0.831324 -2.0968e-06
18:29736722 C T 0.040044 3.2512e-05
18:29740078 G A 0.042254 -1.4575e-05
18:29744115 C T 0.023568 -8.5760e-06
18:29748463 T C 0.371137 1.3588e-06
18:29750658 A C 0.048330 -8.6244e-06
18:29755517 T C 0.711099 2.3027e-05
18:29756025 T C 0.022620 -1.4139e-05
18:29772976 C A 0.522679 -8.3355e-05
18:29782953 G A 0.036684 2.1629e-05
18:29789095 G T 0.100173 3.4708e-05
18:29789561 G A 0.604824 -9.2742e-05
18:29789895 A G 0.133173 2.6786e-05
18:29793346 T C 0.031945 2.8715e-06
18:29794353 C T 0.127645 -5.6198e-06
18:29797921 T C 0.776765 -5.6630e-05
18:29798930 T C 0.050583 -1.4587e-06
18:29818150 A G 0.753561 -8.6956e-06
18:29818346 A G 0.025911 1.2100e-05
18:29822214 T C 0.150554 4.8366e-05
18:29832147 C T 0.135861 -2.7277e-05
18:29844366 C A 0.156160 1.8685e-05
18:29844710 C T 0.402843 -4.7745e-05
18:29845743 A C 0.031670 -4.0394e-05
18:29848028 C T 0.109293 -5.4338e-05
18:29852166 A G 0.066718 -1.7488e-05
18:29862459 G A 0.576576 -1.6654e-05
18:29867091 A G 0.043884 -9.4473e-06
18:29870659 C T 0.038077 2.0280e-07
18:29873278 C T 0.399659 4.2162e-05
18:29891462 A G 0.027807 7.0632e-06
18:29896102 C G 0.030073 2.1071e-06
18:29898479 C T 0.403680 -5.9482e-05
18:29900007 A G 0.147510 -1.3454e-05
18:29902566 A G 0.123744 -4.4022e-05
18:29908792 T C 0.066137 1.5036e-05
18:29909788 A G 0.212657 -4.3090e-05
18:29912814 C T 0.056231 9.6171e-06
18:29917348 C T 0.800635 3.8543e-05
18:29964927 A G 0.058318 3.1676e-05
18:29970576 T C 0.193815 1.3807e-05
18:29973731 C T 0.283513 -4.6276e-06
18:29992274 C T 0.020553 -1.4694e-05
18:30000512 A C 0.151827 -3.8710e-05
18:30011272 A G 0.288963 -5.5876e-06
18:30030605 C T 0.298506 1.4650e-06
18:30032015 A G 0.092464 -4.9550e-06
18:30035152 C T 0.346375 -1.0807e-05
18:30036758 T C 0.566260 3.3665e-05
18:30038679 A G 0.650746 -5.4542e-06
18:30042330 A G 0.301550 -3.4015e-05
18:30044928 C T 0.086102 4.0228e-05
18:30053006 T C 0.035668 3.2699e-05
18:30054211 T C 0.207574 -1.4028e-05
18:30055741 A G 0.364620 -2.2003e-05
18:30063692 A G 0.081392 6.9682e-06
18:30067957 G A 1.488325 8.0977e-06
18:30068363 C T 0.702695 -3.0854e-05
18:30073957 A G 0.076621 2.0296e-05
18:30074538 G C 0.294705 -1.1984e-05
18:30083941 G A 0.211881 2.4621e-06
18:30084085 G T 0.333804 7.3360e-06
18:30085577 A G 0.310755 -4.8068e-05
18:30088189 T C 0.051469 3.2983e-06
18:30089439 G T 0.105532 1.9966e-05
18:30092097 T C 1.121293 -4.9431e-05
18:30094826 C T 0.217285 -1.2393e-05
18:30099132 A G 1.041478 -3.4962e-05
18:30108969 C A 0.058749 -1.9108e-06
18:30115418 T G 1.217276 -3.1400e-05
18:30117614 T A 0.071272 1.8302e-05
18:30119264 A G 0.038544 1.1339e-05
18:30120708 T C 0.024516 -1.7756e-05
18:30122509 C T 0.027872 1.4619e-06
18:30123568 A G 1.651804 -8.9158e-06
18:30130800 C A 1.228328 -4.0536e-05
18:30132707 C T 0.405926 7.3570e-06
18:30140024 A G 0.879297 -2.1802e-05
18:30157838 C A 0.038385 -1.0608e-05
18:30158597 T C 0.031874 3.4914e-06
18:30162829 G A 0.113146 -2.2155e-05
18:30163893 T G 0.046350 5.0788e-05
18:30167616 C A 0.626902 1.5144e-05
18:30167800 C T 0.045016 1.2442e-06
18:30194397 T C 0.023649 -1.1653e-05
18:30196626 T G 0.033211 -1.0995e-06
18:30198572 T C 0.243012 4.2408e-06
18:30201045 C T 0.595310 5.8165e-06
18:30201863 C T 0.055955 -7.2586e-06
18:30214925 A G 0.031312 9.5772e-06
18:30227011 A G 0.079198 2.2678e-05
18:30250027 T C 0.067331 -5.7797e-06
18:30252079 T C 0.101851 9.8196e-06
18:30252515 G A 0.452858 -6.0599e-06
18:30254122 G A 0.055650 1.5946e-06
18:30254819 T G 0.045909 6.8802e-06
18:30262673 C T 0.173837 6.0273e-05
18:30263492 T C 0.114214 -5.1865e-05
18:30265178 T G 0.388843 2.7321e-06
18:30268383 C T 0.538369 1.0167e-05
18:30280838 A G 0.048541 -1.9540e-06
18:30282122 T C 0.049697 3.0841e-05
18:30282977 G A 0.064735 1.6897e-05
18:30286348 T C 0.038531 1.6046e-05
18:30300644 G A 0.103065 2.1236e-05
18:30300797 A C 0.570120 1.5188e-05
18:30302243 A G 0.065640 6.5555e-07
18:30330725 T C 0.566010 -6.6282e-06
18:30331097 G T 0.049229 -2.5831e-05
18:30331179 C T 0.663492 1.1642e-05
18:30334761 T C 0.090805 -3.5221e-05
18:30337361 C T 0.059885 9.7154e-06
18:30339245 T G 0.051872 -6.2220e-07
18:30339291 A G 0.733943 4.7309e-05
18:30340360 C T 0.571532 -8.0609e-06
18:30341925 G A 1.010929 -7.1623e-06
18:30346118 G A 0.111712 -2.1461e-05
18:30348801 C T 0.030508 2.2000e-05
18:30349691 T C 0.713952 -6.8379e-06
18:30350165 A G 0.099306 -2.0993e-05
18:30354197 G C 0.681805 -1.6524e-05
18:30359622 T G 0.931101 3.5743e-05
18:30365057 T C 0.286155 -8.1934e-06
18:30388579 G A 1.716626 4.2065e-06
18:30389687 A G 0.042105 4.0522e-06
18:30390573 A G 0.033851 5.5537e-05
18:30395747 C T 1.605934 1.6082e-05
18:30407590 A G 1.977227 -4.5862e-06
18:30411521 C G 0.061606 7.0981e-07
18:30416608 A G 0.058834 4.8063e-07
18:30416953 G T 0.239620 -3.1792e-05
18:30425769 A G 1.978029 -4.9415e-06
18:30426021 A G 0.086109 -2.3518e-05
18:30428294 C T 0.050875 -7.3949e-06
18:30432572 G T 0.141080 -2.9772e-05
18:30433152 G A 1.977925 -7.3305e-06
18:30450243 G A 0.048360 6.3448e-05
18:30457913 G A 0.039797 3.1025e-05
18:30458866 C A 0.055224 -4.1660e-05
18:30462416 C T 0.100361 5.9149e-05
18:30468840 C G 0.061372 -6.9992e-06
18:30484763 A G 0.031355 -2.2710e-05
18:30488635 G A 0.059678 -8.9564e-06
18:30492109 T C 0.290462 1.0769e-06
18:30492184 A G 0.050492 -5.1995e-07
18:30499337 A G 0.041816 -1.2902e-05
18:30515564 C T 0.059038 1.0487e-05
18:30516139 C T 0.047723 7.7564e-06
18:30523288 C T 0.153193 2.8078e-05
18:30529316 C T 0.137113 -1.9845e-05
18:30540347 C T 1.978292 2.8767e-05
18:30544468 C T 0.038866 -2.9595e-05
18:30556985 C T 0.404881 -7.5930e-06
18:30587482 A G 0.132047 1.1690e-05
18:30601099 A G 0.021724 2.0799e-05
18:30617363 T C 0.438284 4.2870e-05
18:30640189 G A 0.432867 8.8239e-06
18:30650446 T G 0.021669 -1.9449e-05
18:30650790 T G 0.044497 -2.1654e-05
18:30663241 C T 0.067146 -3.0666e-05
18:30684266 G A 0.137529 -3.3371e-07
18:30700367 G T 0.064813 2.4579e-05
18:30702854 C T 0.039901 5.6123e-05
18:30704971 G T 0.063414 -4.2443e-05
18:30707796 T C 0.059710 -1.0959e-05
18:30734980 A T 0.036558 -1.9435e-05
18:30741491 T C 0.189176 -2.1364e-05
18:30741527 C A 1.809898 1.7558e-05
18:30750252 T C 0.143371 -2.2140e-05
18:30755662 A G 1.443078 -1.1645e-05
18:30776784 A C 0.061927 1.4034e-05
18:30778086 A G 0.187963 -1.0293e-05
18:30780701 T C 0.127408 1.1030e-05
18:30784658 G C 0.049950 -7.2068e-06
18:30791889 G C 0.028719 -9.0600e-06
18:30794875 T G 0.069948 -6.4283e-06
18:30801687 G A 0.045192 2.9076e-07
18:30804758 C A 0.188664 -2.4958e-05
18:30808855 T C 0.042439 -3.0449e-06
18:30817009 T C 0.049720 -5.4728e-05
18:30818931 A G 0.183298 -1.8683e-05
18:30826793 A G 0.033614 2.9286e-06
18:30832603 T C 0.282069 1.9591e-05
18:30839499 C G 0.072992 1.7172e-06
18:30847180 T C 0.078332 -4.6535e-05
18:30849437 T G 0.027800 -1.9010e-05
18:30881871 G T 1.869719 -1.0189e-05
18:30884427 A G 0.027843 1.9730e-06
18:30894262 T C 0.439176 -1.8960e-05
18:30927775 T C 0.627081 -6.0766e-06
18:30938309 T C 0.032218 1.2932e-05
18:30954947 A G 0.057909 -8.4118e-06
18:30968224 A G 0.038466 1.0359e-05
18:30969567 T G 0.044374 -5.8890e-06
18:30971205 C T 0.302063 -1.6822e-05
18:30982868 C T 0.330045 -3.1447e-05
18:30996497 C T 0.029972 8.3877e-06
18:31011926 T G 0.531754 2.2803e-05
18:31014496 T C 0.133274 7.5275e-06
18:31016235 T C 0.074398 1.2803e-05
18:31024240 A G 1.590143 6.0175e-05
18:31024516 T C 0.036301 -2.9478e-06
18:31036957 T G 0.746540 -2.3154e-05
18:31044701 C A 0.688793 -1.9532e-05
18:31048725 G A 0.044448 -7.0781e-06
18:31055968 T C 1.162207 -1.1715e-05
18:31056676 C T 0.519959 -1.0094e-04
18:31057960 A G 0.035938 1.3854e-05
18:31058711 T C 0.067192 1.2589e-05
18:31060767 C G 1.280693 -7.1660e-06
18:31062694 T C 0.026301 7.1034e-06
18:31068626 C T 0.056533 -1.1817e-05
18:31075147 G C 0.024032 1.0802e-05
18:31079945 T C 1.273613 1.8063e-05
18:31081583 C T 0.144407 5.5942e-05
18:31084754 T C 1.140905 -3.2356e-05
18:31093423 C T 1.148289 -5.7461e-07
18:31100215 T C 0.115113 8.2582e-05
18:31119923 A G 0.052686 1.9758e-05
18:31147930 G A 0.158263 8.2672e-05
18:31158955 T C 0.138568 -2.3878e-06
18:31160328 G A 0.060587 -2.4608e-05
18:31163640 G A 0.035980 2.2229e-05
18:31165729 A G 0.022890 3.1733e-05
18:31168823 T C 0.034669 3.2917e-05
18:31174372 G C 0.250347 -4.8799e-06
18:31199773 T C 0.156296 2.6539e-05
18:31206349 G A 1.105713 -1.3582e-05
18:31217724 A C 0.029391 -2.8391e-05
18:31232961 A G 0.149519 -6.8300e-06
18:31239183 G A 1.103464 7.9017e-05
18:31251276 A G 0.901921 4.3600e-05
18:31259796 T C 0.076579 -1.0106e-05
18:31270679 G A 0.130541 6.8071e-06
18:31284452 T C 1.607375 3.7293e-06
18:31288164 G A 0.022214 1.1507e-05
18:31293981 A G 0.843580 8.0292e-05
18:31294675 C T 0.164716 -3.0283e-06
18:31294934 G T 0.029141 -2.9301e-05
18:31298558 T C 0.124520 3.5086e-05
18:31300355 G A 0.027917 2.4885e-06
18:31306745 T C 0.042319 -1.2222e-05
18:31313346 C T 0.685233 -5.3496e-05
18:31320229 G A 1.008644 1.5329e-04
18:31323848 G A 0.035613 3.1538e-05
18:31324766 A G 0.065095 1.3141e-05
18:31324934 G A 1.002444 8.1167e-05
18:31326012 G T 0.023195 -9.3886e-06
18:31327634 T C 0.072723 7.7003e-06
18:31337593 T G 0.021565 3.1905e-05
18:31338257 G A 0.128814 9.3787e-06
18:31339048 C T 0.036331 2.5252e-05
18:31341269 C T 0.027346 -8.4978e-06
18:31359414 C T 0.998049 9.5961e-05
18:31362076 G T 0.223524 4.1028e-06
18:31365336 G A 1.019024 1.1352e-04
18:31375977 G A 0.190082 -5.9794e-06
18:31387714 G T 0.775175 8.4432e-05
18:31396982 G A 0.453312 1.2079e-05
18:31402046 C T 0.092925 4.8554e-05
18:31406150 T C 0.176855 3.8586e-05
18:31407526 A C 1.484910 4.3208e-05
18:31410370 A C 0.144848 6.7305e-06
18:31413448 G T 0.808467 5.4455e-05
18:31420010 C T 0.501159 -2.0304e-05
18:31424146 G A 0.069357 1.7128e-06
18:31430128 A C 0.437047 3.2552e-05
18:31436525 C T 1.654832 1.1333e-05
18:31437797 T A 0.109047 -1.7424e-05
18:31449600 T C 0.703474 -1.9657e-05
18:31454044 T C 0.381242 5.3476e-06
18:31465573 G A 0.044578 -1.1826e-05
18:31480742 T C 0.036516 3.3377e-05
18:31481231 T C 0.152236 -2.9743e-05
18:31488346 A G 1.938845 1.9619e-07
18:31500297 A G 0.032832 3.7502e-05
18:31517144 C A 1.632504 1.1409e-05
18:31528267 G A 0.109514 2.1635e-05
18:31531909 T C 0.036094 6.9618e-07
18:31532948 C A 0.090260 -2.0690e-05
18:31544554 T G 0.161184 2.6516e-05
18:31557196 G A 0.841185 -3.5828e-05
18:31576007 G A 0.076287 -4.7353e-06
18:31592138 A G 0.276070 6.2484e-06
18:31593409 G A 0.329964 1.0447e-05
18:31599074 T C 0.078948 1.0145e-05
18:31599660 T G 0.037363 6.7814e-06
18:31619808 C A 0.989165 -2.2632e-06
18:31632648 G T 0.092603 1.8034e-05
18:31642129 T C 0.021127 -6.9761e-06
18:31645379 A G 0.861676 -1.4296e-06
18:31654619 A G 0.030381 2.5136e-06
18:31667339 C T 0.077043 7.3962e-05
18:31674764 C T 1.698086 4.4310e-05
18:31679549 T G 0.980684 1.8794e-05
18:31682351 G A 0.080266 4.8933e-06
18:31702858 A G 0.079214 -1.0449e-06
18:31710466 G T 0.084716 7.8422e-06
18:31729228 G T 0.038470 2.1179e-06
18:31737883 T G 0.029011 -3.3172e-07
18:31745372 A G 0.480463 1.9547e-05
18:31748225 G A 0.071846 3.5189e-05
18:31777336 G A 1.081506 1.6331e-05
18:31783422 T G 0.052764 9.7933e-06
18:31791531 C T 0.038005 -2.0709e-05
18:31792720 T C 1.205935 -4.5404e-05
18:31804636 C T 0.061765 2.4433e-05
18:31817590 G A 0.290521 -6.1710e-06
18:31835655 G A 0.568747 -3.0756e-07
18:31864609 A G 0.158387 -7.7159e-05
18:31872424 A C 0.098141 -6.0183e-05
18:31881864 T G 0.140353 1.1598e-06
18:31883295 T C 0.048801 -2.1679e-05
18:31893078 G A 1.502759 5.8286e-06
18:31898334 A G 0.026200 3.4432e-05
18:31902578 G A 0.107294 -2.1896e-05
18:31903382 C T 0.156783 1.3505e-05
18:31904719 C A 0.022789 4.0811e-05
18:31907578 G T 0.034075 -2.7756e-06
18:31917849 C T 1.953319 -5.3852e-06
18:31937636 T C 0.144722 1.0870e-05
18:31945324 G A 0.062560 5.5347e-07
18:31958014 A G 0.643053 8.4394e-06
18:31959768 A G 0.027138 -2.1849e-05
18:31960153 C T 0.255382 -4.6561e-05
18:31963048 C T 0.027242 -1.4009e-05
18:31964729 T C 0.048512 5.2418e-05
18:31972117 C T 0.124614 3.5551e-05
18:31976590 T C 0.672000 3.0094e-05
18:31984760 C A 0.045425 -1.0355e-05
18:31999115 G C 0.078215 4.2274e-05
18:32001497 G A 0.203682 -3.3300e-05
18:32017415 A G 0.127765 1.6349e-05
18:32018949 T A 0.024149 -1.9160e-05
18:32024389 A G 0.043715 -2.5206e-05
18:32027575 T C 0.050995 2.7399e-06
18:32044841 C G 0.149840 1.4338e-05
18:32046795 G A 0.309522 -9.9712e-06
18:32048780 T C 0.530452 -1.2881e-05
18:32054758 G A 0.042563 -1.3209e-05
18:32061963 T C 0.047275 4.3040e-07
18:32065566 C A 0.023837 2.3030e-05
18:32068990 A G 1.484988 -4.0039e-06
18:32070902 C T 0.668014 1.0227e-05
18:32074738 G A 0.050090 9.7445e-07
18:32074849 C T 0.052099 -4.5026e-06
18:32076237 A G 1.397448 -5.7932e-05
18:32082638 G T 0.032199 -1.1842e-05
18:32084681 A C 0.058117 1.9212e-05
18:32089842 T C 0.082616 2.1130e-05
18:32100129 G A 0.022231 -4.6096e-05
18:32100679 A G 0.291040 -3.0893e-05
18:32105492 T A 0.086939 -2.6990e-05
18:32107414 T C 1.276661 -4.3349e-05
18:32108866 C A 0.047048 -9.1303e-06
18:32125187 A C 0.086686 -5.5443e-05
18:32146858 C A 0.058276 -4.1372e-06
18:32153981 G A 0.171042 5.3828e-05
18:32155734 A G 0.045870 -9.1468e-06
18:32163898 G A 0.146507 6.0178e-06
18:32166795 A G 0.023350 1.1224e-05
18:32175726 T C 0.100595 -4.1860e-05
18:32191376 A G 0.144472 -3.5021e-05
18:32214484 A G 0.047039 6.4526e-06
18:32217095 G C 0.032747 -2.0975e-05
18:32222991 T C 0.209609 3.1057e-05
18:32229940 C T 0.212946 9.3000e-06
18:32233356 G A 0.062761 4.9086e-05
18:32239849 A C 0.281390 9.3247e-05
18:32251839 A T 0.058107 3.0791e-05
18:32252591 G A 0.244313 -4.6992e-05
18:32256998 G A 0.029878 -1.4835e-07
18:32277292 G A 0.236692 1.2982e-05
18:32287900 C T 0.201339 3.5975e-05
18:32293237 A G 0.168436 -1.2154e-05
18:32300549 A G 0.032027 -6.0543e-06
18:32309389 A G 0.169900 -7.7893e-06
18:32315966 G T 0.023720 6.2771e-06
18:32348722 A G 0.300888 -2.0578e-05
18:32358024 A G 0.389846 9.1799e-06
18:32367082 G A 0.075047 -5.9290e-06
18:32373313 G C 1.094518 5.6133e-06
18:32374343 G A 0.196704 1.6758e-05
18:32374474 C T 0.023899 -8.6493e-06
18:32390770 T C 0.119362 -3.8200e-05
18:32398768 A C 0.433428 3.0094e-05
18:32405595 T C 0.220440 -5.2225e-05
18:32422326 C T 0.531202 -1.0157e-05
18:32428569 A G 0.032965 5.3124e-06
18:32436757 A G 0.226465 -4.8687e-06
18:32439908 G A 0.073398 7.5497e-06
18:32449707 T C 0.036113 -4.9976e-05
18:32459697 A G 0.020062 -2.2776e-05
18:32459704 G A 0.455529 1.0013e-05
18:32462683 C T 0.404800 -6.2775e-05
18:32470291 A G 0.413758 1.8095e-05
18:32482762 A G 0.067796 6.7104e-05
18:32497643 G A 0.033208 -7.4168e-06
18:32504889 C T 0.334982 2.7391e-05
18:32517533 G A 0.394589 2.0172e-05
18:32532684 A G 0.071022 5.8891e-05
18:32547357 T G 0.762162 -5.2613e-05
18:32550479 G T 0.355713 1.4011e-05
18:32556550 T C 0.026064 -1.1201e-05
18:32558144 G T 1.788856 -3.6455e-07
18:32560382 C T 0.061057 -5.5094e-05
18:32567351 G A 0.490801 2.6256e-05
18:32583028 A G 0.028248 -6.0824e-06
18:32588521 G A 0.024431 -3.2316e-05
18:32589314 A C 1.302407 -4.0979e-05
18:32591897 G T 0.090224 3.8422e-05
18:32595852 A G 0.108966 2.4734e-05
18:32599800 T C 1.456107 -4.5923e-05
18:32603927 T C 1.261701 -4.1262e-05
18:32604044 G A 0.032906 -8.3897e-06
18:32605891 C T 0.033309 -9.7037e-08
18:32609718 C T 1.328111 -2.0041e-06
18:32610015 G A 0.401012 1.3098e-06
18:32615814 C T 0.050047 -8.0351e-06
18:32617317 A C 0.059194 8.9162e-06
18:32617608 G A 0.927047 -1.8250e-06
18:32617712 C T 0.108235 -1.6113e-05
18:32620194 T C 0.098430 3.1636e-05
18:32623933 A G 0.024327 2.2085e-05
18:32624667 G A 1.357343 -2.4029e-05
18:32624926 C T 0.086258 5.7226e-06
18:32627014 A G 1.271513 -2.9876e-05
18:32631716 T C 1.234897 -1.4193e-05
18:32643044 A G 0.035422 -2.9771e-05
18:32648672 G A 0.040797 -3.8322e-05
18:32651796 G C 0.339815 -2.3435e-05
18:32656988 T C 0.151726 -2.9312e-06
18:32657542 C T 0.144342 -1.2283e-04
18:32657616 G A 0.030147 6.9289e-06
18:32659218 G A 0.236708 -3.7560e-05
18:32667249 G T 0.025626 -5.2763e-06
18:32669638 A C 0.051687 5.0604e-05
18:32676410 G A 0.026061 -7.9791e-06
18:32682369 T C 1.966114 -2.3858e-05
18:32718411 C T 0.051112 -2.0517e-05
18:32719582 T C 0.187096 2.8531e-05
18:32741056 T C 0.068062 3.9141e-06
18:32748991 A G 0.085060 1.6416e-05
18:32752516 A G 0.124714 -2.0437e-05
18:32759085 C T 0.365509 -2.1621e-05
18:32759611 T C 1.894089 -7.6421e-06
18:32765146 T C 0.880930 -3.7318e-05
18:32772183 T C 0.088932 -1.2630e-05
18:32772723 A G 0.028709 3.8207e-05
18:32773895 C G 0.056782 6.4559e-06
18:32778939 G A 1.795455 1.0312e-05
18:32781696 A G 0.054838 -7.2264e-06
18:32782104 A G 0.089572 5.7610e-05
18:32785444 A G 0.059106 2.3999e-05
18:32795081 C G 0.145439 1.8612e-06
18:32814545 C G 0.148380 2.2195e-05
18:32818742 G A 0.035694 -2.1310e-05
18:32819332 G T 0.029027 -9.3639e-07
18:32830887 T C 0.718431 -8.2179e-07
18:32833766 C A 0.040359 -2.9357e-05
18:32834095 C T 0.034990 -2.4329e-05
18:32834186 G T 0.049895 -3.9081e-05
18:32841999 A G 0.977341 7.2280e-06
18:32844749 G T 1.854395 -7.2589e-06
18:32849093 T C 0.107557 6.6987e-06
18:32871136 G C 0.032916 3.8743e-05
18:32875806 A G 1.871540 -9.3982e-06
18:32877962 T C 0.040021 7.6988e-06
18:32887540 T C 0.118258 -1.7307e-05
18:32887914 G A 1.127292 5.7998e-06
18:32893891 T G 0.020260 -1.4708e-05
18:32903222 T G 0.744453 -1.3265e-06
18:32915176 T C 0.155751 -2.3173e-05
18:32916219 G A 0.758455 -2.4237e-05
18:32925904 C T 1.837300 6.0163e-07
18:32936110 A G 0.024649 -5.6870e-06
18:32949719 C A 0.044955 -5.4522e-05
18:32957283 T C 1.033107 9.8772e-06
18:32967642 T C 0.021309 -4.1262e-05
18:32968289 T C 0.715464 -2.4855e-05
18:32971653 A G 0.054244 2.6502e-05
18:32978066 A C 0.316260 3.3612e-05
18:32978871 C A 1.528719 -3.8442e-05
18:32986600 A C 1.434460 9.1507e-06
18:32994754 C T 0.516443 9.7978e-06
18:32998593 C T 0.209921 -1.9534e-05
18:32998668 C A 0.668948 -1.5085e-05
18:33001986 G T 0.066799 5.9410e-06
18:33010942 T C 0.707259 1.8960e-05
18:33012109 A G 0.052001 3.5559e-05
18:33012861 C T 0.364617 -2.6152e-06
18:33020686 G A 0.281004 3.5723e-05
18:33025521 T C 0.061145 -1.0741e-05
18:33036944 A G 0.486806 -1.9184e-05
18:33040095 T C 0.688105 -5.8061e-06
18:33042437 C G 0.708061 -2.9079e-08
18:33048129 G A 0.032205 -5.6260e-06
18:33048401 G A 0.164878 1.1398e-05
18:33049346 C T 0.223728 2.6275e-05
18:33053097 A C 0.073411 6.7521e-06
18:33059065 C A 0.188238 3.1209e-05
18:33060243 G A 1.696317 3.2714e-05
18:33064477 C T 0.057922 -4.6004e-05
18:33066819 C G 0.196931 1.1159e-05
18:33077092 G A 1.497377 -9.8702e-06
18:33085207 T G 0.209570 -1.8406e-06
18:33093123 A C 0.043744 -1.0310e-05
18:33096020 A C 0.436577 1.7754e-07
18:33096945 T C 0.047246 -1.1747e-05
18:33102339 C T 0.363309 7.3778e-06
18:33102896 C G 0.034377 -1.5139e-06
18:33104044 A G 1.944269 9.9428e-06
18:33104984 C A 0.287622 -2.7858e-06
18:33108796 A G 0.348131 -2.8334e-05
18:33111430 G A 1.680633 2.7216e-05
18:33119325 G A 0.486196 -2.1771e-05
18:33120965 T C 0.039336 8.5763e-06
18:33125529 T C 1.972167 -4.7936e-06
18:33127164 T C 0.209528 1.3627e-05
18:33139437 G A 0.219554 -3.0862e-05
18:33147746 A G 0.090455 1.4606e-05
18:33151785 C T 0.035081 -4.4859e-07
18:33162270 G A 1.205458 -1.6089e-05
18:33190552 C G 0.195275 -4.9586e-06
18:33213920 G A 0.058337 -1.7852e-05
18:33215015 A G 0.036126 1.2888e-05
18:33232590 G T 0.860167 -5.8477e-06
18:33258201 T C 0.061473 -2.3754e-05
18:33259572 T C 0.029115 -8.2334e-06
18:33267881 C T 0.072479 -6.0373e-06
18:33272609 C T 0.128827 -9.7936e-06
18:33273257 G A 0.194905 -5.8590e-06
18:33276732 G A 0.033305 3.0277e-05
18:33278169 T C 0.042679 -6.0346e-06
18:33296148 T C 0.072505 -4.4768e-05
18:33297188 A G 0.338887 -5.7573e-06
18:33301110 A G 0.049405 -7.7325e-05
18:33313966 A C 0.836397 -4.3127e-05
18:33314352 A G 1.151885 -9.3169e-06
18:33319085 G A 0.252726 1.5172e-05
18:33320682 T G 0.131621 1.4530e-05
18:33327207 C T 0.039054 3.7338e-06
18:33328057 A G 0.064371 -3.6407e-05
18:33333126 A G 0.830902 7.0779e-06
18:33333724 C T 0.092353 -4.6477e-05
18:33351824 C T 0.556247 -1.0952e-05
18:33357228 T C 0.036107 -1.0728e-06
18:33361604 A G 0.020114 1.0001e-05
18:33363246 G A 0.275934 -1.2015e-05
18:33371773 T G 0.095067 1.7673e-05
18:33387503 C T 0.136383 1.0206e-05
18:33388830 A G 0.112776 3.9181e-05
18:33397307 G A 0.292702 -2.3096e-05
18:33401930 T C 0.044270 -6.0534e-06
18:33404989 A G 0.033766 1.6171e-05
18:33411351 C T 0.085310 -1.1449e-05
18:33414771 C T 0.029667 -1.2161e-05
18:33416728 A G 1.283585 -2.0541e-05
18:33417522 C T 0.639132 -1.1994e-05
18:33431914 T G 0.124633 4.0874e-07
18:33432809 T C 0.032591 -2.7797e-05
18:33442698 C T 0.031812 3.7917e-05
18:33457909 C T 0.157744 -1.0914e-05
18:33470551 A G 0.082957 -4.3774e-05
18:33488740 T C 0.033695 4.7434e-06
18:33497270 A G 0.265788 -5.2106e-05
18:33501321 T C 0.153959 -1.7584e-05
18:33501362 C T 0.090779 -5.1192e-05
18:33515719 T C 0.041751 -3.4927e-05
18:33521379 A G 0.046792 -1.4812e-06
18:33557466 G A 0.420360 -5.0437e-05
18:33573793 C T 0.060239 4.8629e-05
18:33577098 C A 0.031952 -1.9528e-05
18:33578439 A T 0.336492 -2.4718e-05
18:33587232 G C 0.065140 4.2934e-05
18:33590953 C T 0.076426 2.6524e-05
18:33591851 A G 0.085164 -1.8999e-05
18:33609108 G A 0.028761 9.7968e-06
18:33612374 C T 0.050557 -8.6136e-06
18:33612829 C T 0.291478 1.1009e-04
18:33616770 C T 0.125730 -1.5078e-05
18:33622978 T C 0.030335 5.8382e-05
18:33623067 C T 0.033964 -1.5791e-05
18:33640579 A G 0.081623 -2.6577e-05
18:33646896 C A 0.057003 -7.7119e-06
18:33653589 G A 0.537389 2.1459e-05
18:33653712 A G 0.117927 -3.0916e-05
18:33664724 C T 1.823992 5.6833e-06
18:33665455 T C 0.563001 -5.6539e-06
18:33671697 T C 1.270991 4.8457e-06
18:33673372 C T 0.118632 -2.8956e-05
18:33675254 C T 0.933172 -3.8204e-05
18:33681817 T G 0.050797 3.4882e-05
18:33694542 C T 0.664927 -6.1564e-05
18:33706016 C T 0.028050 -2.6780e-06
18:33709217 A G 0.689923 -3.1276e-05
18:33710132 A G 0.033935 -6.8504e-06
18:33710328 T C 0.160259 -2.2608e-05
18:33712563 T C 0.060762 3.6538e-05
18:33714241 G A 0.113075 4.9657e-06
18:33715563 C G 0.054186 2.9238e-05
18:33725931 A G 0.723751 -2.4241e-05
18:33733938 C T 0.424168 5.3884e-05
18:33741527 A G 0.023821 -1.0179e-05
18:33750222 G A 0.069298 -8.5865e-06
18:33759017 A G 0.717240 -1.9853e-05
18:33766007 C G 0.954244 -3.7761e-05
18:33767568 A C 0.183986 -4.7550e-06
18:33774018 G A 0.021598 -4.9344e-05
18:33774551 A G 0.246923 -1.3433e-05
18:33779705 A G 0.086160 -2.9944e-06
18:33779855 T C 1.913278 1.3884e-06
18:33781695 C T 0.033935 -7.6076e-07
18:33783711 C T 0.307032 2.7748e-05
18:33785093 A G 1.908919 2.8028e-06
18:33791307 A G 0.044903 -1.9213e-05
18:33791804 A G 0.289223 1.3975e-05
18:33792671 A G 0.100199 4.2644e-06
18:33794383 A G 0.106956 4.7899e-05
18:33795354 C T 0.021961 2.4090e-05
18:33795355 C T 0.045769 -2.8177e-05
18:33798440 A C 0.068269 -5.3074e-05
18:33799930 T C 0.286061 1.5853e-05
18:33802526 A C 1.063443 -2.7855e-06
18:33811179 G A 0.132511 -2.7702e-05
18:33830776 C T 1.021844 1.2413e-06
18:33831189 A C 0.573742 1.6215e-05
18:33833241 C T 0.718334 2.9945e-06
18:33834396 A G 0.036162 1.5954e-06
18:33837495 C T 0.716678 -1.4686e-05
18:33838796 G A 0.331204 -3.1711e-06
18:33840874 G A 1.768401 -2.1670e-05
18:33841001 T C 0.652226 -2.0280e-05
18:33841972 T G 0.077299 -4.8319e-06
18:33845466 A G 0.509689 3.4340e-05
18:33847269 G A 0.038483 -1.8483e-05
18:33848581 C T 0.222089 3.2777e-05
18:33849043 A G 1.667559 -2.3179e-05
18:33851710 A G 0.153352 2.3829e-05
18:33851844 T C 0.180348 1.1435e-06
18:33854320 A G 0.679897 3.1261e-06
18:33864230 G A 0.111014 2.9512e-05
18:33872811 G A 0.151973 2.9986e-05
18:33872960 C T 0.113870 -4.5263e-05
18:33878994 A G 0.355217 -8.7600e-06
18:33881821 T C 0.048119 -3.2777e-05
18:33882448 A G 0.225669 4.0392e-07
18:33882738 A C 1.796811 -4.4800e-06
18:33887780 C T 0.787570 3.5698e-07
18:33888658 A G 0.088228 2.6223e-05
18:33889158 C T 0.081227 -2.3231e-05
18:33895751 A G 0.039038 -2.6228e-05
18:33902503 G T 1.390677 -1.1389e-05
18:33905132 A G 0.117733 -2.6971e-05
18:33908938 A G 0.032698 -6.7821e-06
18:33911316 A G 0.038272 -4.4217e-05
18:33913498 A G 1.498040 -1.0916e-05
18:33922847 G A 0.048772 1.6895e-05
18:33930347 T C 0.107499 4.1891e-06
18:33932766 C G 0.158250 1.2645e-05
18:33932941 G A 0.064086 -1.7768e-05
18:33934042 T C 0.069789 7.1633e-05
18:33940894 C T 0.024934 8.8507e-06
18:33943675 G T 0.865318 -8.7999e-06
18:33954556 T C 0.090708 4.8196e-05
18:33963447 G A 0.114724 1.4186e-05
18:33965217 C G 0.020144 4.6308e-06
18:33970347 C T 0.413028 9.5356e-06
18:33974664 G A 0.044289 -3.6652e-05
18:33978539 G C 0.341562 5.6625e-06
18:33982078 G A 0.759585 -2.4049e-05
18:33982641 C T 0.067114 -9.7611e-06
18:33996735 G A 0.186836 8.5831e-06
18:33996876 G A 0.056815 1.7504e-05
18:33998396 A G 0.667481 3.0622e-05
18:34003948 C T 1.562031 3.8410e-06
18:34008091 G A 0.027505 3.8654e-05
18:34008468 A G 0.659971 -1.8799e-06
18:34010680 A G 0.465023 -1.4840e-05
18:34010923 C T 0.452861 6.7827e-05
18:34010998 C A 1.583281 3.9193e-05
18:34012022 C T 0.039300 -1.4754e-05
18:34021468 G A 0.267651 -1.7886e-05
18:34023778 A C 0.040365 5.9396e-06
18:34027683 A C 0.324592 7.4675e-05
18:34037418 A G 0.076705 2.9233e-06
18:34037867 G A 0.116584 2.3463e-05
18:34040586 C T 0.054011 -8.8666e-06
18:34048108 T G 1.100715 -2.9235e-05
18:34052138 A G 1.059123 -8.2574e-06
18:34063477 T C 0.023448 -1.4428e-05
18:34064458 C T 0.241084 -9.3828e-06
18:34067262 G A 0.175680 -3.0136e-06
18:34070528 G T 0.142992 3.3641e-05
18:34074415 G A 0.164602 -3.2773e-05
18:34079799 C T 0.046948 -4.8673e-05
18:34081444 T G 0.045779 -8.3890e-07
18:34081805 T G 0.029375 1.2917e-05
18:34083396 C A 0.183464 -1.0823e-05
18:34088055 G A 1.063595 1.0003e-05
18:34089093 T C 0.023068 -1.1144e-05
18:34089970 T C 0.863980 3.2783e-05
18:34090813 A G 0.189959 3.0982e-06
18:34093076 G A 0.140216 -2.2825e-06
18:34093261 C T 0.035204 -9.3637e-06
18:34096521 A G 0.133725 1.8685e-05
18:34104569 T C 0.184178 -1.9463e-05
18:34106890 A G 0.057211 -3.6515e-05
18:34107452 C T 0.149685 1.1831e-05
18:34112047 A G 0.056539 2.2101e-05
18:34113074 T C 1.173791 9.6883e-06
18:34115469 T C 0.099809 2.1132e-05
18:34118842 A G 0.106515 -2.4250e-05
18:34126650 C T 0.866619 -1.8163e-05
18:34126858 G A 0.535487 8.5965e-06
18:34127383 T G 0.687073 1.1040e-05
18:34128446 C T 0.037775 -3.0573e-05
18:34138492 G A 0.132676 9.2630e-05
18:34140861 A G 0.311554 1.9129e-05
18:34142837 A G 0.060278 -8.9610e-06
18:34153170 A G 0.527703 -7.3149e-06
18:34154236 T A 0.262844 -2.1233e-05
18:34159946 C T 0.180984 3.0660e-06
18:34165213 T G 0.630797 1.3955e-06
18:34169157 A C 0.642661 1.8658e-05
18:34171514 T C 0.713063 -1.2691e-05
18:34173417 T C 0.080052 2.6991e-05
18:34181063 T C 0.022273 -9.0425e-06
18:34182834 A G 0.108060 1.2323e-05
18:34182938 G A 0.724881 -1.1047e-05
18:34184093 A G 0.204416 -1.0957e-04
18:34187236 G A 1.538473 2.3972e-05
18:34196141 C A 0.254242 -3.9947e-05
18:34206449 G A 0.323521 6.6723e-05
18:34219126 G T 0.530352 -6.0805e-05
18:34224459 A G 0.180173 2.0529e-05
18:34241704 G A 1.022318 3.3814e-05
18:34243972 T G 1.386026 1.3233e-04
18:34246832 T C 0.390385 8.8411e-05
18:34264724 T C 0.038908 1.6570e-05
18:34266643 C G 0.054436 6.3766e-06
18:34272445 G A 0.931685 3.6104e-05
18:34273111 G C 0.064254 -9.0505e-06
18:34273279 G C 0.385916 4.5154e-05
18:34273486 T C 0.086741 2.4126e-05
18:34281617 T C 0.275233 -1.0588e-05
18:34282579 A C 0.388853 4.3288e-05
18:34282805 G A 0.026934 -2.2795e-05
18:34284506 A G 0.065309 -1.9795e-05
18:34289142 G A 0.064472 -1.8071e-05
18:34289285 T G 0.051427 3.9211e-05
18:34291401 A G 0.041959 -2.5265e-05
18:34294704 T C 0.073106 -8.5892e-06
18:34295845 C T 0.043244 -9.1850e-06
18:34308178 A G 0.122040 2.9478e-05
18:34314893 A G 0.027041 -6.3763e-06
18:34323854 G A 0.055345 2.2824e-05
18:34324091 A G 0.643810 -9.4492e-05
18:34324376 G A 0.952763 -7.7506e-05
18:34336045 T C 0.049681 -1.4720e-05
18:34348904 G A 0.044607 2.1462e-05
18:34350708 T C 0.080967 2.3829e-05
18:34376565 T C 0.313540 -8.2931e-06
18:34395472 T C 0.046126 -3.4565e-05
18:34396519 T C 0.046107 -2.7593e-05
18:34398914 T C 0.556344 -3.2377e-05
18:34407757 A G 0.298366 -1.9705e-05
18:34408423 C A 0.319006 -4.0873e-06
18:34420208 G A 0.044004 -2.1576e-05
18:34421027 A G 0.024217 3.2474e-05
18:34437332 G A 0.073002 5.8344e-05
18:34477441 A G 0.028235 4.2593e-06
18:34482386 A G 0.078344 5.4301e-06
18:34491056 A G 0.036223 -1.7072e-05
18:34506089 A G 0.046701 -3.6434e-05
18:34510331 C A 0.261305 1.7881e-04
18:34578888 A G 0.554728 -3.1651e-05
18:34614002 C T 1.724335 1.5337e-05
18:34637026 G A 0.066539 5.0705e-05
18:34645639 T G 0.121676 -7.0963e-05
18:34664093 G A 0.649217 -5.2411e-06
18:34691252 A G 0.084956 1.6216e-05
18:34699692 C T 0.124266 -5.1172e-05
18:34732297 G A 1.797233 -2.6231e-05
18:34736833 A G 0.275720 -1.6243e-05
18:34743144 A C 0.023062 2.6577e-05
18:34752084 A C 0.052771 3.1286e-06
18:34755849 A G 0.033588 2.6132e-05
18:34767224 A G 0.046396 -3.7104e-05
18:34772620 A G 0.147146 5.7807e-05
18:34775183 A G 0.029978 -1.8317e-06
18:34801866 G A 0.172863 -2.6198e-05
18:34802584 A G 0.275194 -1.9483e-05
18:34816095 A G 0.045854 -3.8754e-05
18:34829397 T C 0.075618 3.5544e-06
18:34841010 A G 0.744482 -2.5861e-05
18:34842549 T C 0.233313 -8.0328e-06
18:34847052 C T 1.556458 -2.9351e-04
18:34847575 C T 0.076063 -1.1088e-05
18:34848261 T C 0.059428 3.3718e-05
18:34850254 A G 0.033231 1.4616e-06
18:34851633 A G 0.053761 -8.7992e-06
18:34851869 A G 0.977786 -6.2922e-05
18:34858945 A G 0.241713 -1.4851e-06
18:34860528 C T 0.642758 1.0418e-05
18:34860786 A G 0.030160 2.6054e-05
18:34876840 T C 0.840562 -2.4879e-05
18:34879836 T C 0.212095 -2.0736e-05
18:34880964 G A 0.167903 -9.5722e-06
18:34883761 T C 0.046321 2.5907e-06
18:34890856 T C 0.445801 5.3273e-05
18:34903669 T C 0.897318 -2.3575e-05
18:34904754 A G 0.051294 -9.1397e-06
18:34904949 A G 0.078056 2.0222e-05
18:34907013 T C 0.473027 1.0360e-05
18:34909569 T C 0.453468 9.1560e-06
18:34914530 C T 0.082295 2.8088e-05
18:34920165 C A 1.739068 3.4222e-05
18:34921761 A G 0.148415 -7.0182e-06
18:34926532 G A 0.085239 -2.1087e-05
18:34928639 T C 1.348105 4.1482e-05
18:34933660 T C 1.810772 7.6419e-06
18:34936882 C T 1.671221 3.1185e-05
18:34942371 C T 0.147854 6.4585e-05
18:34944664 A G 1.185246 2.0116e-05
18:34948092 A G 0.048992 6.6663e-06
18:34948393 C T 0.022351 -1.4578e-05
18:34953315 G C 0.489490 -3.4963e-08
18:34959447 A C 0.039190 -2.1853e-05
18:34959901 C T 1.886007 2.2423e-05
18:34961816 C G 0.070324 -1.1203e-05
18:34962449 C T 0.859436 1.6644e-05
18:34965559 C T 1.685746 3.0009e-05
18:34988515 T C 1.374701 -9.5206e-06
18:34993839 C T 0.640460 2.1590e-07
18:35000782 G A 1.436356 -6.9037e-06
18:35003210 A C 0.077514 -1.5252e-05
18:35011117 C G 0.161236 7.7608e-06
18:35012753 C T 0.054368 1.7300e-05
18:35016217 A G 0.716419 5.2479e-05
18:35017608 T G 0.445366 -7.5744e-06
18:35020452 A C 0.218830 -5.1693e-06
18:35023172 T C 0.056120 -1.1907e-05
18:35024287 T C 0.030040 -2.4328e-06
18:35029506 G A 1.276875 2.7368e-05
18:35033485 A G 0.194396 4.6606e-05
18:35033681 A G 0.037077 1.9515e-05
18:35035838 C T 0.164158 -2.6890e-05
18:35042137 T G 1.005946 5.7189e-05
18:35052089 A G 0.040810 -2.6586e-06
18:35053722 T C 0.131777 2.2629e-05
18:35056563 C T 1.690868 9.6850e-06
18:35059138 A G 0.108437 -1.4440e-05
18:35061053 T C 0.031127 -5.5389e-06
18:35061374 T C 0.065442 -1.4129e-05
18:35062163 A G 0.495599 1.6250e-06
18:35069405 C A 0.021104 -3.0872e-05
18:35071814 G A 0.638931 -2.4136e-05
18:35072018 C T 0.178826 -2.3577e-05
18:35072448 T G 0.103383 -1.5867e-05
18:35073616 G A 0.114883 -1.0025e-05
18:35074002 C A 1.468960 4.8528e-05
18:35074482 G A 0.855700 -1.7945e-05
18:35075250 G A 0.100731 3.2176e-05
18:35075477 C A 0.550473 2.8485e-06
18:35077214 C T 0.059957 1.1246e-05
18:35078723 A C 0.846836 8.8611e-06
18:35079544 G C 0.133770 -2.4403e-05
18:35080103 C T 1.445564 4.0426e-05
18:35081173 T C 0.055023 -3.0853e-06
18:35084108 A G 1.172697 -2.8803e-05
18:35086054 T C 0.087131 1.3546e-05
18:35093695 T C 0.317796 1.1194e-06
18:35094265 T C 1.570973 -4.8098e-05
18:35101941 T C 0.058685 -8.8305e-06
18:35102636 T C 0.056078 -2.4784e-05
18:35102761 G A 1.882413 -6.5497e-05
18:35106036 A C 0.172545 5.3809e-06
18:35106439 T C 1.021221 -6.4404e-06
18:35120739 C T 0.066802 -2.1648e-05
18:35122285 C T 0.028391 2.1941e-05
18:35141862 A G 0.042381 -5.8503e-05
18:35143860 G A 0.167244 -7.6149e-05
18:35146667 G T 0.259208 2.4667e-05
18:35152434 A G 0.024733 3.3619e-05
18:35156177 G A 0.449641 1.7213e-04
18:35169658 G T 0.195467 1.0776e-05
18:35170207 A C 0.103548 -2.3738e-05
18:35171653 A G 1.288353 -7.9741e-05
18:35193467 C T 0.153696 -4.3472e-05
18:35197707 T C 0.053352 -2.1974e-05
18:35197862 A G 0.687518 2.8103e-05
18:35198296 T C 0.557510 6.9802e-07
18:35198372 C T 0.159876 4.9124e-05
18:35204603 G A 0.089744 -1.7850e-05
18:35206976 A C 0.058461 9.6860e-06
18:35212603 A G 0.083603 1.5040e-05
18:35212630 C A 0.033143 -1.3501e-05
18:35214006 G A 1.626821 3.0512e-06
18:35222440 A G 0.193062 1.1593e-05
18:35223459 T C 0.028524 1.0264e-05
18:35237527 A G 0.061255 -7.4311e-05
18:35241196 T C 0.117489 2.4370e-05
18:35246142 C T 0.256683 -1.2429e-05
18:35247580 C G 0.028511 4.6162e-05
18:35251097 G A 0.251412 2.0215e-05
18:35252529 G A 0.534234 1.7972e-05
18:35256637 C T 0.063547 -7.3636e-07
18:35276113 A G 0.586530 2.7979e-05
18:35278089 T C 0.043114 1.5932e-05
18:35278672 A C 0.067004 9.6302e-06
18:35280412 A G 0.067594 9.8331e-06
18:35281353 C A 0.340315 -4.5086e-05
18:35302478 A C 0.162217 4.6581e-06
18:35313761 C T 0.050521 -4.3459e-05
18:35333334 G A 0.600028 1.3439e-05
18:35333478 G A 0.028605 1.7666e-07
18:35346766 C T 0.884004 4.0811e-06
18:35347499 G A 0.160720 4.0730e-05
18:35352028 G A 0.181520 -5.9914e-06
18:35359523 T G 0.076481 4.7703e-06
18:35361990 A G 0.087699 -1.3887e-06
18:35373090 T C 0.043708 9.6793e-07
18:35373409 T G 1.614659 -1.9281e-05
18:35376565 T C 0.023110 3.2717e-05
18:35386786 G T 0.048106 1.7241e-05
18:35391233 C G 0.237926 -3.4863e-05
18:35419302 A C 0.047009 -7.5557e-06
18:35423372 A G 0.875795 6.1013e-06
18:35423727 G A 0.044478 1.1700e-05
18:35430332 A G 0.113425 -2.4626e-05
18:35431989 A G 0.020118 -2.3586e-05
18:35445658 T C 0.179046 -3.0916e-06
18:35451029 C T 0.020718 -7.7905e-06
18:35454217 A G 0.060908 -7.2122e-06
18:35464872 G A 0.267836 -4.8934e-06
18:35466234 G A 0.782672 -4.0853e-06
18:35468647 T C 0.028664 -9.4351e-06
18:35472993 C T 0.060096 1.7479e-05
18:35482323 G C 0.043858 -1.9514e-05
18:35497147 T C 0.044224 -1.0893e-04
18:35519093 A G 0.508994 6.5332e-05
18:35527840 T C 0.137367 2.2535e-05
18:35534409 T C 0.119008 1.1380e-05
18:35535229 G A 0.266697 6.5919e-06
18:35539010 C T 0.723543 3.2124e-05
18:35557827 T C 0.209985 -4.2847e-05
18:35566240 A C 1.854048 -5.0859e-05
18:35575472 G A 0.449501 7.9933e-05
18:35577709 T G 0.044244 -1.5807e-05
18:35577756 C T 0.453260 -1.7664e-05
18:35590845 A G 0.035454 -2.0973e-05
18:35592532 G C 0.159779 -1.0867e-05
18:35594142 A G 0.057711 4.9710e-06
18:35594359 G A 0.422470 -3.3806e-05
18:35602653 G A 0.385318 -2.3988e-05
18:35608437 T G 0.747718 -1.3745e-05
18:35609281 G A 0.138029 2.0772e-05
18:35610160 G A 0.037528 8.5328e-06
18:35618780 T C 0.335177 3.5022e-05
18:35640317 G A 0.717379 -7.8129e-05
18:35641940 G A 0.040764 6.9117e-06
18:35650724 C T 0.103792 3.5950e-05
18:35662441 T C 0.045422 -1.2380e-05
18:35664281 G A 0.039800 9.6871e-06
18:35670895 T C 1.452419 -1.0727e-04
18:35672350 A G 0.020147 -5.7365e-06
18:35686007 T C 0.377600 -2.3842e-05
18:35698146 C G 0.037139 1.4543e-05
18:35708096 G A 0.268268 3.3645e-05
18:35725200 A C 0.312459 -1.0062e-04
18:35765411 G T 0.790404 -8.8535e-06
18:35767380 C T 0.521348 -1.6369e-05
18:35771728 A G 0.088556 1.4691e-05
18:35773277 G A 1.263853 8.3821e-06
18:35779696 T C 0.275123 -1.0540e-06
18:35781007 G T 0.080152 2.0522e-06
18:35781544 A C 0.128015 5.6969e-07
18:35793422 C A 0.091393 1.2624e-05
18:35809225 C T 0.966490 1.3272e-05
18:35817019 G A 0.021176 -7.9258e-07
18:35825783 C A 0.055208 -3.4852e-05
18:35833340 A G 0.947515 2.9750e-05
18:35835503 A G 0.111725 8.3673e-06
18:35839365 A G 0.956869 4.1896e-06
18:35844220 A G 0.585089 5.1513e-06
18:35857288 A G 0.221330 9.8149e-05
18:35859723 G A 0.241743 -5.5684e-05
18:35864714 T C 0.069263 1.7258e-05
18:35872303 G C 0.705094 1.1393e-05
18:35879177 G A 0.055504 -1.3377e-05
18:35880243 A G 0.124052 -2.8735e-06
18:35887762 T C 1.364977 8.3238e-07
18:35890757 G T 0.071687 -4.3173e-06
18:35891422 G A 0.619787 -2.9676e-05
18:35893228 G A 0.036146 3.9117e-06
18:35910626 A G 0.109573 2.0488e-06
18:35928952 T C 0.200650 1.2051e-05
18:35938467 G C 1.766129 2.4418e-06
18:35942974 G A 0.165956 2.1806e-05
18:35949485 C T 0.161561 1.8627e-05
18:35949514 G A 0.609242 -1.0256e-04
18:35962606 T C 0.766748 2.6302e-05
18:35965413 G A 1.756190 -1.6713e-07
18:35967920 G A 0.990246 -2.6967e-05
18:35968547 G T 0.073839 8.8055e-06
18:35972963 T C 0.992489 -2.7105e-05
18:35976560 C T 0.615152 2.9486e-05
18:35976704 A G 0.189933 2.7562e-05
18:35978416 T C 0.193289 -7.7808e-06
18:35983022 C G 0.047295 2.0115e-05
18:35984429 C A 1.861108 -7.5654e-06
18:35984539 T C 0.039430 -8.1154e-07
18:35996659 G T 0.041034 5.5059e-05
18:35998657 T G 0.061418 9.4040e-06
18:36009217 T C 0.021319 7.4451e-06
18:36010871 C T 1.386211 -2.4530e-05
18:36013023 T C 0.705269 -9.4829e-05
18:36017980 A C 0.042981 -2.2830e-05
18:36026976 T C 0.277963 -1.2780e-05
18:36027763 G A 0.209164 4.1944e-05
18:36032583 G T 0.086680 -1.0595e-06
18:36042994 T C 0.438397 -2.4067e-05
18:36044190 C T 0.049096 1.5972e-05
18:36048691 C T 1.326929 -3.0757e-05
18:36051774 T C 0.102568 -2.3406e-05
18:36053466 A G 0.108868 1.0247e-05
18:36059677 C T 0.135692 -5.8957e-05
18:36060500 C T 1.258033 3.1464e-05
18:36061550 T C 0.337420 -1.9343e-05
18:36061917 T C 0.178576 1.4380e-05
18:36062607 T C 1.178589 1.1045e-05
18:36063764 A G 0.576679 2.0420e-06
18:36063989 A G 0.028664 -2.1998e-05
18:36066437 G T 0.105129 4.9451e-05
18:36068965 A G 0.042761 2.3332e-05
18:36076259 C T 0.363688 2.3792e-05
18:36080798 G C 0.911610 4.3681e-06
18:36081568 G A 0.024659 7.0389e-05
18:36091913 T C 0.223173 -1.2402e-05
18:36093510 A G 1.816997 -1.6895e-05
18:36095539 G A 0.143005 3.5822e-06
18:36095978 T C 0.080636 2.2586e-05
18:36097853 A C 0.300995 5.2925e-06
18:36112086 C T 1.486108 -2.3678e-05
18:36116229 G A 0.095788 4.6554e-05
18:36117636 C T 1.405826 -1.4939e-05
18:36121736 A C 0.129411 -1.0791e-06
18:36125273 A C 0.589452 9.3995e-06
18:36129154 T C 1.591188 -4.8520e-05
18:36132002 T C 0.041709 3.9210e-05
18:36132984 G A 1.816471 -4.4546e-05
18:36143928 T C 0.033335 -3.0747e-05
18:36145004 A G 0.221274 1.3445e-05
18:36151019 A G 0.037700 2.6722e-05
18:36152567 T C 0.032195 -3.6131e-05
18:36153078 A C 0.115379 3.0325e-05
18:36167435 G A 1.960891 -2.3124e-05
18:36174779 A G 0.029339 -7.5268e-06
18:36174802 A G 0.085281 7.3041e-05
18:36175363 T G 0.045964 6.4175e-06
18:36179673 G A 0.177631 -1.7926e-05
18:36188992 A G 0.056870 1.0706e-05
18:36191638 C T 1.840117 -2.5063e-06
18:36193503 G A 0.122955 -9.5753e-05
18:36198751 G A 0.164696 -4.3011e-06
18:36205618 T C 0.035451 1.5453e-05
18:36207997 G A 0.676722 5.2784e-05
18:36215756 T C 0.912110 -7.7856e-06
18:36240132 G A 0.088871 -7.4582e-05
18:36260343 G A 0.078779 -4.0908e-05
18:36280711 C T 0.086670 -4.3669e-05
18:36296305 A G 0.860046 -1.0375e-05
18:36310793 C T 0.301109 -2.3551e-05
18:36317271 G A 0.193058 -2.4606e-05
18:36331664 G A 0.153382 7.5320e-06
18:36339240 G A 0.073609 -2.6046e-05
18:36346424 T C 0.171513 -3.4858e-06
18:36354681 C T 0.230123 -7.3240e-06
18:36388051 G A 0.057312 -3.8125e-05
18:36388608 A G 0.176881 -1.6422e-05
18:36391942 A T 0.188845 2.7409e-06
18:36415763 A G 0.401223 -1.8656e-05
18:36417252 C A 0.078744 2.4718e-06
18:36422612 A G 0.031507 9.0749e-05
18:36427400 G T 0.087121 2.9099e-05
18:36427480 C G 1.085096 -4.3753e-05
18:36428607 C A 0.181393 -3.9551e-05
18:36431226 A G 0.045377 -1.0301e-05
18:36459862 C T 0.743609 1.7044e-05
18:36468938 G A 0.170666 3.9376e-05
18:36478072 A G 0.757933 -4.2057e-05
18:36505768 G T 0.150171 3.0848e-05
18:36505855 T C 1.222774 -1.4603e-05
18:36508079 A G 0.023659 9.3571e-05
18:36520405 A G 0.139785 -9.0034e-06
18:36533737 T G 0.427641 -9.6274e-06
18:36540175 C T 0.225458 -2.8276e-05
18:36551167 T C 0.031757 4.0170e-06
18:36562317 A G 0.102351 -3.8541e-05
18:36562736 T C 0.171010 -3.8685e-05
18:36567347 C T 0.039709 -1.9824e-05
18:36586116 C T 0.034091 -6.6485e-06
18:36587270 G A 0.028550 6.3404e-05
18:36591074 T C 0.042442 1.0955e-05
18:36598723 T C 0.197655 -3.6840e-05
18:36639112 G A 0.027047 1.3293e-05
18:36643966 T C 0.592383 5.9589e-06
18:36646764 T C 0.118463 2.9868e-06
18:36649859 C T 0.034760 -2.0104e-05
18:36652377 G A 0.518258 -1.2980e-05
18:36654053 C T 0.088176 -3.2552e-06
18:36656681 T C 0.099063 -1.7503e-05
18:36666663 C T 0.057672 -1.9858e-05
18:36677595 A G 0.204325 -3.0384e-05
18:36692045 C T 0.122020 -1.2052e-05
18:36692703 G A 0.141836 1.9662e-05
18:36696618 T C 1.207996 1.4797e-05
18:36744383 T C 0.425174 -3.3572e-05
18:36745175 C T 0.058009 3.6123e-06
18:36749851 C T 0.108910 -3.0480e-05
18:36750129 G T 0.057685 -1.3014e-05
18:36777377 A G 0.742006 2.2948e-05
18:36777391 C T 0.196590 -3.0198e-05
18:36783414 C T 0.041180 -1.1027e-05
18:36783678 T C 0.363159 -3.4362e-05
18:36793948 T C 0.049022 -8.8291e-06
18:36814582 C T 0.660029 -2.4614e-05
18:36827112 G A 0.515359 -2.0386e-05
18:36838897 A G 0.023695 2.9859e-05
18:36849850 T C 0.145309 -6.0213e-06
18:36852398 A G 0.146812 1.8439e-05
18:36860656 A G 0.234319 2.9709e-05
18:36864584 A G 0.404242 -2.5259e-05
18:36869405 C A 0.061405 -5.6395e-06
18:36871107 A G 0.023474 2.5092e-05
18:36873252 G T 1.600205 1.8486e-05
18:36884204 C T 0.194032 3.4903e-05
18:36885710 G T 0.080769 -1.1479e-05
18:36890925 G A 0.231311 -4.0324e-05
18:36898372 C A 0.354464 -3.4701e-05
18:36902367 C G 0.042920 3.3589e-06
18:36907426 A C 0.077906 4.0499e-05
18:36909544 C T 0.026181 4.1850e-05
18:36915255 T C 0.190984 4.3741e-05
18:36917678 G A 0.084839 3.2377e-05
18:36921264 A C 0.386078 -8.7570e-06
18:36922580 C G 0.115821 -7.1609e-05
18:36935104 G A 0.053533 2.0849e-05
18:36945085 T C 1.787639 2.5379e-05
18:36946849 T C 1.781157 3.2107e-05
18:36947705 C T 0.200569 1.0072e-04
18:36949618 T C 0.791056 -9.3179e-06
18:36951051 C T 0.136896 -4.6534e-06
18:36964398 T C 1.684402 7.2577e-06
18:36964495 A G 0.100776 1.6505e-05
18:36966260 T C 0.521981 -1.0930e-05
18:36968985 A G 0.065621 -1.2659e-05
18:36979509 G C 0.562979 4.7716e-05
18:36980554 G A 1.446496 1.9924e-05
18:36988033 A G 0.320321 2.5670e-05
18:36988062 T G 0.104889 1.2798e-04
18:36994040 C T 0.158520 3.6442e-05
18:37001785 T C 0.062349 -3.5540e-05
18:37001954 G A 0.034724 6.0597e-05
18:37004505 C A 1.060132 5.5379e-06
18:37011708 A C 0.029115 -1.1316e-05
18:37017037 A G 0.078137 5.3665e-05
18:37030263 C T 0.056805 3.6133e-06
18:37031162 A G 0.071392 4.1886e-05
18:37041930 G A 0.959002 4.2100e-06
18:37051206 A G 0.205493 -5.5717e-06
18:37069446 C A 1.881959 2.0868e-05
18:37079768 T C 0.027408 -2.1505e-05
18:37085137 G A 0.713497 -3.8190e-05
18:37107132 A G 0.028278 -3.6865e-06
18:37122165 T C 0.025139 8.9157e-06
18:37128965 A G 0.078224 2.9767e-05
18:37158445 C T 0.020043 -1.6232e-05
18:37165174 C T 0.208074 1.3228e-04
18:37212710 C A 0.049544 -1.5284e-06
18:37220601 C T 0.028300 -6.6635e-06
18:37237603 A G 0.177235 -2.4026e-05
18:37238306 G T 0.060288 2.3557e-05
18:37239437 T C 1.878596 1.6232e-05
18:37241592 T G 0.869349 -5.9072e-06
18:37245102 G T 0.021033 -1.9786e-05
18:37246680 T C 0.135831 -7.2632e-06
18:37252035 C T 0.059477 1.9260e-05
18:37254234 C T 0.048717 -1.5621e-05
18:37283833 T C 1.781468 -1.1950e-05
18:37290607 T C 0.073141 3.2801e-05
18:37295260 G A 0.040303 -1.3185e-05
18:37308349 T C 0.716149 -3.6693e-05
18:37318538 T C 0.145566 -3.1262e-05
18:37332079 C G 0.048006 2.3440e-05
18:37342916 T C 0.028008 -4.1680e-06
18:37349354 G A 0.052005 -1.1761e-05
18:37355917 A G 0.044757 -8.5677e-06
18:37358825 T C 0.590072 6.0475e-06
18:37360278 T C 0.048126 -3.8036e-05
18:37362063 T C 0.047347 2.1286e-05
18:37365729 T C 1.450427 -2.6148e-06
18:37385594 A G 1.499172 1.3841e-05
18:37394970 T C 0.097238 4.5687e-05
18:37395053 A G 0.064602 2.2624e-07
18:37397565 G A 0.034717 1.1528e-05
18:37412228 G A 0.403888 -1.0516e-05
18:37421222 T C 0.255683 -4.1061e-05
18:37422632 C T 0.090536 -2.1402e-05
18:37426101 A C 1.107583 -1.6952e-05
18:37430970 A G 1.613218 -2.8508e-05
18:37442362 G T 0.641018 -1.8277e-05
18:37457047 G A 0.259049 2.8061e-05
18:37476635 A G 0.033500 3.3030e-05
18:37481175 C T 0.431065 -1.3975e-05
18:37491815 G A 0.060048 1.5353e-05
18:37493488 C T 0.059658 -3.0188e-05
18:37494464 A G 0.023101 2.2913e-05
18:37497964 A G 0.138207 -1.3234e-06
18:37513230 G C 0.243690 1.0206e-05
18:37514585 T C 0.039956 1.7349e-05
18:37529519 T C 0.035418 2.5743e-06
18:37540541 G A 0.359680 7.3345e-06
18:37541611 T C 1.905381 1.4205e-05
18:37541626 A G 0.046802 -1.7074e-05
18:37543748 G A 0.068961 -5.8788e-06
18:37543888 C A 0.021302 -2.0531e-05
18:37544498 T G 0.027898 -1.6664e-05
18:37549233 G A 0.049236 7.8230e-06
18:37556005 C T 0.665612 -3.7717e-06
18:37563524 T C 0.149461 -1.3399e-05
18:37575759 G A 0.603623 -6.7370e-06
18:37580644 C A 0.026827 -2.4851e-05
18:37593164 G A 0.127808 2.5514e-05
18:37597654 G A 0.547149 1.6054e-05
18:37604680 A G 0.529011 -3.0998e-05
18:37610952 G T 0.049590 -3.5895e-05
18:37621305 A G 0.054634 7.2384e-06
18:37621583 A C 0.028271 6.0344e-06
18:37626756 G A 0.545218 -2.3653e-05
18:37647684 C G 0.034971 -1.0293e-05
18:37649781 C A 0.317468 2.7927e-05
18:37653403 A G 0.027930 3.2769e-06
18:37653536 G T 0.182282 4.8748e-06
18:37661549 T G 1.376938 -3.8774e-05
18:37671491 T C 1.812576 -2.1597e-05
18:37681559 G A 0.700267 -2.5779e-05
18:37684774 A G 0.045072 7.0675e-06
18:37686796 G A 0.222589 4.2612e-05
18:37689533 G A 0.834395 -7.8197e-05
18:37690899 C T 0.543653 -2.4773e-05
18:37701023 C T 0.512594 4.7321e-06
18:37702402 C A 0.513370 5.6042e-06
18:37702482 T C 0.159373 -1.8870e-05
18:37703874 C G 0.101237 -1.3679e-05
18:37704292 T G 0.081519 -2.3959e-05
18:37704738 A C 0.028680 3.1926e-06
18:37719350 T C 0.167131 1.1289e-05
18:37720051 C T 0.067043 -8.1897e-06
18:37722425 T G 0.076666 2.8283e-06
18:37725664 G C 1.869063 -2.2040e-05
18:37725971 C T 0.106671 -8.6245e-06
18:37726042 A G 1.184645 -2.1619e-06
18:37731252 C T 0.244781 1.4170e-05
18:37744705 A G 0.281124 1.6401e-05
18:37752164 A G 0.132537 8.5062e-06
18:37753453 A G 0.042731 -2.4725e-05
18:37773736 G T 0.396877 1.6719e-05
18:37777576 G A 0.136701 4.2969e-05
18:37782357 C A 0.305452 -3.8854e-05
18:37782655 G A 0.660808 -2.5926e-05
18:37786023 C T 0.338906 -3.0649e-06
18:37786934 C T 0.336939 2.2041e-05
18:37790306 T C 0.374981 -3.1789e-05
18:37793578 T C 0.209077 -1.3302e-05
18:37795493 T C 0.057542 -4.4634e-05
18:37801949 A G 0.029089 -1.4755e-05
18:37802885 T C 0.082311 -4.1870e-05
18:37816254 C T 0.029505 3.7686e-06
18:37816280 C T 0.297594 5.1082e-06
18:37817732 A G 0.058704 -4.7769e-05
18:37826948 G A 1.755086 6.1404e-05
18:37831157 G A 1.892222 4.4474e-05
18:37834015 A C 0.150726 -3.2359e-05
18:37837148 G A 0.021052 8.4602e-06
18:37850095 T C 0.071785 -1.4797e-05
18:37865803 C T 0.043523 -2.9694e-05
18:37876933 G A 0.244709 1.8596e-05
18:37879354 G A 0.048090 4.1764e-06
18:37884397 T C 0.054562 -4.3850e-05
18:37889743 G A 0.520368 -1.1448e-05
18:37890753 A G 0.058464 3.7079e-05
18:37897182 A G 0.557432 -1.0332e-04
18:37898156 C G 0.097359 5.6852e-05
18:37915652 A G 0.355717 -2.1966e-05
18:37923258 G A 0.194503 -4.5485e-05
18:37924645 C A 0.523334 8.6124e-05
18:37928227 A G 0.136886 -4.4078e-05
18:37933061 G A 0.148568 -1.2740e-05
18:37934886 A G 0.032374 3.3578e-05
18:37952153 T C 0.472329 2.5258e-06
18:37954687 G A 0.360244 1.9174e-06
18:37962400 A G 0.042322 -1.4001e-05
18:37966897 T C 0.201017 -1.6577e-05
18:37968192 C G 0.102308 3.1893e-05
18:37969694 T C 0.903093 -1.9177e-05
18:37975945 G A 0.737968 2.1507e-05
18:37986442 A G 0.052527 -3.0073e-05
18:37991618 A G 0.096323 -2.8837e-05
18:37991896 G A 0.076842 -4.5270e-05
18:37992482 C G 0.117720 -3.3625e-05
18:37993239 C A 0.085758 -2.1365e-06
18:37997448 A G 1.408114 -1.0595e-05
18:38004201 A G 0.346933 1.3196e-05
18:38013823 G T 0.065793 1.5411e-05
18:38015530 G A 0.153128 -1.4710e-05
18:38019946 G A 0.039382 -2.5547e-05
18:38021907 T G 0.057237 1.8116e-05
18:38025646 G C 0.402882 -2.9764e-05
18:38025776 A G 0.073713 -1.9310e-05
18:38026570 C T 0.478003 -2.5059e-05
18:38030412 A G 0.263230 2.1610e-05
18:38058456 G A 0.268268 -2.1366e-05
18:38091828 T G 1.330711 -1.4106e-05
18:38103611 G A 0.046052 5.1787e-07
18:38124106 G A 0.123698 -3.8911e-05
18:38135699 C T 0.040927 7.9965e-06
18:38139336 C T 0.304410 1.2312e-05
18:38148320 C T 0.053514 -4.9981e-07
18:38148363 T C 0.065209 1.6803e-05
18:38152365 A C 0.024831 -2.9884e-05
18:38158132 C A 0.913775 -1.7425e-05
18:38160635 C T 0.034523 8.1032e-05
18:38161270 T G 0.264428 -2.8644e-05
18:38173969 A G 0.736838 1.2141e-05
18:38184912 C T 0.034253 1.3614e-05
18:38191896 G A 0.108083 3.5837e-06
18:38230484 G A 0.160259 -6.4610e-06
18:38231187 C T 0.134017 -6.2287e-06
18:38240128 C T 0.073917 -2.0406e-06
18:38241147 A G 1.960998 -1.3896e-05
18:38246181 C T 0.187440 -2.3677e-05
18:38253818 T C 0.657530 1.2149e-05
18:38280022 A G 0.056779 5.2966e-06
18:38285176 A G 0.029209 6.5634e-05
18:38310433 T C 0.116145 -5.3512e-05
18:38314517 C T 0.062102 1.2797e-06
18:38317157 A G 0.044951 -2.2123e-05
18:38325822 C G 0.123130 -6.2274e-05
18:38326201 T C 1.560622 -9.8168e-06
18:38326367 C A 0.029436 -3.1293e-08
18:38327610 A G 0.214377 -1.4385e-05
18:38330036 A C 0.127376 -4.8240e-07
18:38330782 A G 0.062336 5.1503e-05
18:38343736 G T 0.213520 -3.0634e-05
18:38344697 A G 0.704026 8.4451e-06
18:38351449 G A 0.084177 -2.9150e-05
18:38351541 A C 0.118047 -1.2156e-05
18:38352272 C T 0.158438 -2.6658e-05
18:38360889 T G 0.106327 -2.2708e-05
18:38383483 C T 1.093772 -3.2332e-06
18:38414316 A G 0.031988 9.9116e-06
18:38434784 T C 0.313063 8.1732e-06
18:38438006 G A 0.238143 -3.6207e-05
18:38439289 C T 0.142586 1.8381e-06
18:38439704 G A 0.056455 -3.8909e-06
18:38450197 C A 0.697044 -2.3850e-05
18:38455889 T C 0.161356 1.0510e-04
18:38457036 C T 0.020209 7.2191e-06
18:38457072 T G 0.253256 -5.9039e-05
18:38464232 G T 1.537509 2.2269e-06
18:38464427 G A 0.097436 -1.7811e-05
18:38473493 G T 0.025210 -5.9257e-06
18:38493877 G A 0.053423 4.9036e-05
18:38502045 C T 0.023935 2.2555e-05
18:38506501 G A 0.336190 -5.9584e-05
18:38508107 T C 0.030829 2.5871e-06
18:38509352 C T 0.145630 -1.7582e-05
18:38514376 A C 0.075115 -1.0292e-06
18:38517038 A G 0.091393 -8.8471e-06
18:38517476 A C 0.229856 2.9361e-05
18:38517692 A T 0.027697 -6.2694e-06
18:38520092 T G 0.196577 3.2734e-05
18:38525061 T C 1.880015 -6.8728e-07
18:38530629 G T 0.123582 9.5596e-06
18:38531673 C G 0.042371 1.6726e-05
18:38534010 G A 1.683568 5.2365e-06
18:38534894 C G 1.910022 5.9357e-06
18:38537720 G A 0.226773 -6.0347e-07
18:38540340 C T 0.040888 1.3939e-05
18:38540450 A C 0.026239 1.1703e-05
18:38554261 T C 1.599634 2.6675e-06
18:38555850 A G 0.119209 -1.9687e-05
18:38557002 A C 0.030342 -1.1420e-05
18:38566776 T G 0.070934 9.2459e-09
18:38577952 G A 0.108248 -2.2079e-05
18:38580364 G A 0.272990 6.0116e-06
18:38588550 A G 0.203659 1.1322e-05
18:38602402 G A 0.034922 -1.9770e-05
18:38604527 C T 1.965068 6.4589e-07
18:38606668 C T 0.195727 3.0035e-05
18:38609425 T C 0.061804 1.1562e-05
18:38619600 G A 0.157234 -2.5810e-06
18:38620247 G T 0.128025 2.9800e-05
18:38620855 G T 0.510224 1.7427e-05
18:38622693 G A 1.494320 -1.0413e-05
18:38630502 T C 0.037327 2.0329e-05
18:38631505 T C 0.197434 1.9577e-05
18:38632365 A G 1.809473 -3.1459e-05
18:38643072 A G 0.696979 -4.7601e-05
18:38651436 T C 0.536577 1.6617e-05
18:38652042 C T 0.029839 7.9370e-06
18:38656447 G A 0.546308 -1.5649e-05
18:38656975 C T 0.081970 -3.3972e-06
18:38658319 G T 0.568263 1.2360e-05
18:38672977 A G 1.888113 -3.2150e-05
18:38676137 A G 0.032883 2.0076e-06
18:38681926 A C 0.426015 -7.4130e-08
18:38699402 A C 0.029904 -8.1660e-06
18:38705405 C A 0.033120 2.5238e-05
18:38707809 T G 0.073051 5.2370e-06
18:38708766 C T 0.353831 -5.3492e-06
18:38718651 C A 0.305338 -1.3616e-05
18:38722103 A C 0.089143 1.5611e-05
18:38723670 G A 0.388223 -5.1972e-06
18:38724818 C T 0.049817 5.9952e-06
18:38731837 C T 0.245800 -3.0717e-05
18:38736070 A G 0.110167 1.4629e-06
18:38737072 A G 0.093918 -6.9241e-06
18:38742301 C G 0.110400 3.7844e-05
18:38744589 A G 1.788710 -9.3461e-06
18:38748291 T C 0.264441 -2.7791e-05
18:38751633 A C 0.374533 -6.1223e-06
18:38765659 T C 0.254930 -3.4976e-06
18:38767938 A G 0.251584 -8.6354e-06
18:38768616 T C 0.044211 -9.8527e-06
18:38770460 C A 0.353756 -1.0363e-05
18:38770469 A G 0.285909 -1.3166e-06
18:38770713 G A 0.059603 3.4767e-05
18:38783782 G A 0.065767 -3.3523e-05
18:38794545 T C 1.945542 3.1181e-06
18:38796118 A G 0.193289 -3.5886e-06
18:38797642 A G 0.297006 -1.8697e-05
18:38798268 A G 0.021500 -1.3061e-05
18:38800617 A G 0.194354 5.5523e-07
18:38812558 A C 0.488802 -1.6115e-05
18:38813622 C T 0.170763 2.1081e-05
18:38814287 A G 0.048817 2.4818e-05
18:38814407 A G 0.134822 7.7336e-06
18:38819079 A G 0.091977 1.1437e-05
18:38836852 A G 0.021202 8.2949e-06
18:38843441 A G 0.050628 -8.3036e-06
18:38845145 A G 0.196963 -1.9653e-05
18:38846704 G A 1.662152 -2.0519e-05
18:38850168 C A 0.038914 -2.7340e-07
18:38850422 A G 1.806052 3.9284e-06
18:38852267 A G 0.080931 8.1352e-06
18:38852445 T C 0.124117 4.6405e-05
18:38855908 A G 0.055620 1.3281e-05
18:38871474 A G 1.385380 2.0711e-05
18:38872461 A G 0.047714 -1.7977e-06
18:38874118 C G 0.039249 1.3328e-05
18:38884870 C G 0.148383 -7.6228e-06
18:38887687 A G 0.045649 1.3652e-05
18:38893968 A G 0.075871 6.4946e-06
18:38896458 C T 0.063589 -3.5675e-05
18:38898759 G A 0.049252 2.0798e-05
18:38905735 T C 0.368505 8.0976e-05
18:38927535 T C 0.053670 -1.4155e-05
18:38932167 T C 0.071110 7.7355e-06
18:38937525 A G 0.170052 1.1978e-04
18:38944999 C T 0.029816 1.8651e-05
18:38952548 A G 0.052345 -5.7118e-06
18:38953296 G A 0.563566 -2.2397e-05
18:38953704 A G 1.350043 2.7237e-05
18:38955125 A G 0.348702 -1.4855e-05
18:38961342 C T 0.094032 1.0140e-07
18:38961677 C T 0.204455 -8.2716e-06
18:38971382 T C 0.037729 -5.4573e-06
18:38984042 T C 0.096476 2.7217e-05
18:38986268 T C 0.099134 -2.2544e-05
18:38996389 G A 0.023139 4.5778e-06
18:39003483 A G 0.090659 1.0410e-05
18:39023000 C A 0.165956 -1.7458e-05
18:39029393 C T 0.154131 -8.6147e-06
18:39043755 A C 0.429887 4.7238e-05
18:39045567 T C 0.048681 -2.5337e-05
18:39047694 A G 0.132193 4.3557e-05
18:39053155 T C 0.062336 -3.2862e-05
18:39063511 G T 0.074803 -4.6193e-05
18:39066030 G C 0.045662 7.1129e-07
18:39069504 C T 0.041582 1.4802e-06
18:39080215 A G 0.023948 -1.3142e-05
18:39080859 G A 1.735546 5.9472e-05
18:39082090 T C 0.343587 7.5360e-05
18:39095568 C A 0.086323 1.6628e-05
18:39099404 T G 0.042971 -8.2260e-06
18:39113283 C T 1.212946 -1.6834e-05
18:39120018 G A 0.173580 -1.4959e-05
18:39124690 G A 0.027476 -3.1209e-05
18:39139362 G A 1.563151 -7.1694e-05
18:39146838 A G 0.597784 4.1345e-05
18:39155031 T C 0.040034 -5.5915e-05
18:39169527 G A 0.067601 -2.2652e-05
18:39174777 G C 0.227643 5.0172e-05
18:39177716 T C 0.188397 -2.6109e-05
18:39186422 A G 0.047029 -3.1216e-06
18:39198827 A G 0.126204 -3.2237e-06
18:39228411 T G 0.028284 -2.2075e-05
18:39234761 G T 0.244515 -2.3097e-05
18:39236898 C G 0.187229 -9.0803e-06
18:39240054 T C 0.951537 4.8217e-05
18:39242994 A G 0.091542 -5.7669e-06
18:39243740 A G 0.033893 -3.3321e-06
18:39244832 C T 0.223816 -1.5552e-05
18:39257033 G A 0.189173 -8.8443e-06
18:39261839 A G 1.379048 3.7426e-05
18:39269549 G A 0.036603 5.5454e-06
18:39272320 G A 0.264165 1.6368e-06
18:39273247 C A 0.110326 4.7031e-06
18:39277386 C A 0.029021 9.2950e-06
18:39278013 G A 0.045136 -1.0952e-05
18:39278315 G A 0.121670 1.8746e-05
18:39284092 A G 0.142466 4.2848e-06
18:39287601 A G 0.141447 -2.9438e-06
18:39294665 G A 0.223306 -3.1388e-05
18:39309757 A G 0.392758 -4.2756e-05
18:39313709 C T 0.052644 -2.6685e-06
18:39323046 T G 0.027057 -2.2830e-06
18:39325905 T C 0.092227 -1.2466e-05
18:39328302 G A 0.034850 3.0075e-07
18:39332871 T A 0.094502 3.0663e-05
18:39340392 C G 0.023295 2.2301e-05
18:39345891 T C 0.128755 -3.1913e-05
18:39363191 A G 0.026233 5.4352e-06
18:39363386 G C 0.516995 2.4600e-06
18:39365733 C A 0.643819 2.2272e-05
18:39375572 A G 0.042786 -4.0110e-06
18:39377737 T G 0.354882 6.0530e-06
18:39382936 T C 0.215026 1.1469e-05
18:39383067 G A 0.074673 3.4705e-06
18:39400603 T C 0.073359 -3.1997e-05
18:39402327 C A 0.053806 2.3563e-05
18:39403267 C T 0.400626 1.2576e-05
18:39403703 T C 0.139902 -1.6876e-05
18:39404256 A G 0.113974 2.8347e-05
18:39406224 G A 1.025743 3.1094e-05
18:39412979 C T 0.022760 1.0057e-05
18:39414933 A G 0.040333 8.3897e-06
18:39421278 T C 1.917819 3.7370e-05
18:39430498 C T 0.321606 1.7238e-05
18:39433794 T C 0.338608 -3.1546e-08
18:39439167 G A 0.525658 2.0629e-05
18:39442386 A C 1.319879 3.4711e-06
18:39444777 T G 1.117859 -1.1389e-05
18:39451986 T C 0.202984 1.6649e-05
18:39454647 T C 1.198086 -2.4312e-05
18:39455369 C G 0.058944 2.5251e-05
18:39456770 C T 0.366843 7.0426e-06
18:39460842 C A 0.089919 -4.1022e-06
18:39463440 T C 1.082678 -1.3433e-05
18:39465814 C T 0.091510 -1.1228e-05
18:39466539 A G 0.218029 3.6733e-06
18:39467189 A G 0.320704 -1.2947e-05
18:39467208 C T 0.364451 7.5091e-06
18:39470190 G A 0.242927 -3.0325e-06
18:39478862 A G 0.042115 -4.0057e-06
18:39479059 C T 0.062885 2.2071e-05
18:39480167 A G 0.058490 -8.8312e-06
18:39481533 T C 0.381089 1.0874e-05
18:39492890 A C 0.359290 3.0195e-06
18:39519256 G A 0.119109 1.2108e-06
18:39521185 A G 0.023931 -2.4903e-06
18:39523534 A G 0.027479 -1.7241e-05
18:39528483 C G 0.138548 3.3440e-05
18:39534825 T C 0.245232 -2.5317e-05
18:39547926 A G 0.235741 5.9339e-05
18:39548683 G A 0.025645 1.3616e-05
18:39562230 A G 0.087167 -1.2631e-05
18:39568172 T C 0.038265 -1.3439e-05
18:39572020 C T 0.050206 -5.8646e-06
18:39584412 C T 0.176420 -1.6686e-05
18:39594864 G A 0.051164 -2.8740e-05
18:39595251 G C 0.161503 2.9157e-05
18:39599738 T C 0.062703 1.9090e-05
18:39605413 G A 0.481483 2.8624e-06
18:39608982 A G 0.141667 1.8651e-05
18:39614394 A G 1.975004 3.5966e-06
18:39633186 T C 0.035548 -1.6163e-05
18:39633412 C T 0.241438 -2.7917e-05
18:39633909 G A 0.022435 4.8731e-06
18:39670005 C A 0.733394 -3.8619e-06
18:39674971 A G 0.042858 3.5960e-06
18:39675262 G A 0.040342 -1.1480e-05
18:39678878 C A 0.324261 -3.7103e-05
18:39681188 C G 0.042540 -2.3105e-05
18:39697934 A G 1.499669 -2.3261e-05
18:39700979 G A 0.172464 7.2833e-06
18:39702143 T C 1.032030 -2.2921e-05
18:39712323 A G 0.027353 -8.9149e-06
18:39723871 A G 0.590088 -1.3621e-06
18:39744969 A G 1.035227 -2.1538e-05
18:39747202 G T 0.373757 3.0138e-05
18:39755254 A G 0.050843 1.6717e-05
18:39759002 T C 0.082356 -8.2990e-05
18:39770564 T C 0.031351 -3.3683e-05
18:39771857 A G 0.234556 4.9608e-05
18:39772410 A C 0.034016 5.9597e-06
18:39778311 T C 0.128639 2.4465e-05
18:39791331 C T 0.033815 -2.1708e-05
18:39797072 A T 0.078234 2.9307e-06
18:39804913 A G 0.057266 -1.0818e-04
18:39808660 T G 1.639558 -6.4988e-05
18:39816534 A G 1.216587 -2.6899e-05
18:39822826 C A 0.057114 8.3874e-06
18:39824449 T C 0.685603 -1.2470e-06
18:39838071 G A 0.047214 -1.1365e-05
18:39838719 C T 0.090666 -6.2717e-06
18:39846611 C G 0.070483 -4.0346e-05
18:39854594 G A 0.242132 2.2765e-06
18:39856960 G A 1.652362 8.0345e-06
18:39865290 T A 0.026629 -2.2170e-05
18:39870310 A G 1.438602 2.8547e-05
18:39878775 G A 0.062057 -2.5469e-05
18:39879452 C G 0.186869 -6.4453e-06
18:39881864 A G 0.070438 -2.4216e-05
18:39882851 G A 1.641722 3.7538e-05
18:39892281 A G 0.283653 1.1521e-05
18:39902655 T G 0.061852 -3.7247e-06
18:39905310 A C 1.243830 1.8977e-05
18:39906100 T C 0.145160 7.5095e-06
18:39909598 C T 0.031170 -5.2913e-06
18:39910535 T C 0.060246 4.7739e-06
18:39925134 A G 0.606187 -2.7602e-06
18:39933692 C T 0.033675 -1.2513e-05
18:39937220 A G 0.046789 -3.0689e-06
18:39938510 C A 0.037223 -1.9545e-05
18:39939110 C T 0.093464 1.7250e-05
18:39945791 T C 0.050544 -3.6812e-06
18:39949340 A C 0.027833 -8.9992e-06
18:39950209 C T 0.033283 6.3378e-06
18:39966581 T G 0.190439 -3.5026e-05
18:39972643 T C 0.024646 7.2178e-06
18:39983324 A G 0.066747 5.6208e-06
18:39996521 G T 0.078244 -2.6286e-06
18:40011482 G A 0.189878 1.5269e-05
18:40013669 T C 1.600082 9.5247e-06
18:40014608 A G 0.027856 -3.7419e-07
18:40023782 A G 0.253194 1.2451e-05
18:40028311 G A 1.636860 1.5043e-05
18:40037070 C T 0.036545 2.5530e-05
18:40050031 A G 0.055351 -7.8647e-05
18:40050171 C T 0.284357 7.1589e-06
18:40062993 T C 1.592646 3.6218e-05
18:40064000 C T 0.213345 7.7524e-06
18:40070199 G A 0.253557 1.5635e-05
18:40075956 T C 0.236942 2.7658e-05
18:40082745 T G 0.063384 -3.5877e-05
18:40097087 T C 0.395429 -1.9187e-05
18:40098512 G A 0.650129 -3.8149e-06
18:40098882 C T 0.033143 2.6375e-06
18:40101187 A G 0.036246 2.8619e-06
18:40102641 A C 0.246595 1.3478e-05
18:40105657 C T 0.254723 1.8986e-05
18:40115694 A G 0.171422 -1.1102e-06
18:40140404 A G 1.435463 1.9292e-05
18:40160210 T A 0.075660 7.4124e-06
18:40160870 G A 0.030751 -1.6863e-05
18:40162858 G A 0.034844 8.5988e-06
18:40164546 C T 0.066088 2.5953e-06
18:40166260 G A 0.029547 -4.1518e-06
18:40176288 G A 0.238649 -2.2649e-05
18:40178611 G A 0.029462 -1.4980e-05
18:40183618 A G 1.526301 -1.7610e-06
18:40184499 T C 0.048132 -6.9798e-06
18:40185792 T C 0.062112 -1.4057e-05
18:40187197 A G 0.434626 1.0458e-05
18:40195139 G T 0.321424 -3.3034e-06
18:40196128 C G 0.944019 -9.1317e-06
18:40196798 C A 0.695905 -3.2356e-05
18:40202685 G A 0.138136 2.5496e-05
18:40204096 G A 0.125169 1.5623e-05
18:40206520 G C 0.033166 -3.8088e-06
18:40215575 C T 0.379440 -1.1779e-05
18:40221154 T G 0.036830 -9.5404e-06
18:40221235 A G 0.065043 -8.1437e-07
18:40222717 G A 0.082194 6.2854e-06
18:40225279 G A 0.251087 -3.5242e-05
18:40230306 A G 0.050589 -1.3181e-05
18:40239420 G T 0.187687 5.6206e-05
18:40248411 G A 0.036282 1.0100e-05
18:40253155 T G 0.520809 1.9280e-06
18:40268779 C T 0.046208 2.4483e-05
18:40270628 G A 0.063235 2.3425e-05
18:40277374 A G 0.037872 7.9720e-06
18:40287151 T G 0.020403 -5.5451e-07
18:40287391 A C 0.055487 5.5961e-06
18:40288293 T C 0.548389 -1.4564e-06
18:40291799 G T 0.056494 -5.4962e-06
18:40292927 A G 0.046107 6.4682e-06
18:40299484 T C 0.065913 -2.1934e-05
18:40310331 T C 0.037220 -1.3886e-05
18:40310696 T C 0.381151 -1.4687e-05
18:40322876 T C 0.036022 7.5721e-06
18:40323497 T G 0.702484 1.7069e-05
18:40323567 T C 0.041310 -9.7397e-06
18:40324824 G T 1.367862 2.7774e-05
18:40324855 T C 0.076975 8.6277e-06
18:40330415 G A 0.063839 3.2526e-06
18:40358172 T C 0.175580 2.4310e-06
18:40374489 A G 0.030991 -5.0091e-06
18:40374649 A C 0.030735 2.6742e-06
18:40377844 G A 0.356119 -7.7281e-06
18:40386803 G A 0.022539 1.4784e-05
18:40399779 G T 0.032231 -3.2710e-05
18:40403562 A G 0.153096 1.3462e-05
18:40416250 G A 0.044828 -3.3576e-05
18:40420881 C G 0.086732 4.9856e-05
18:40423951 T G 0.032147 2.8709e-05
18:40427025 T C 0.084093 3.2205e-05
18:40428216 T C 0.267352 2.3756e-05
18:40440735 A G 0.020783 1.0652e-05
18:40456417 T C 0.070568 -3.9109e-07
18:40461367 A G 0.744008 -1.5449e-05
18:40483581 C T 1.876266 -2.3873e-06
18:40484792 T C 0.081298 -4.4236e-07
18:40496697 C T 0.286421 3.2067e-06
18:40499029 T C 1.824099 -1.7053e-05
18:40503349 C G 0.346752 1.1716e-05
18:40509100 C T 0.198804 -6.8076e-06
18:40511407 G A 0.078530 -6.7399e-06
18:40512264 T C 0.142602 1.3336e-05
18:40514416 C T 0.038784 -6.4779e-06
18:40517898 G A 0.576764 -7.2208e-08
18:40517986 T G 0.056669 -2.2644e-05
18:40526104 T C 0.120173 -2.6437e-06
18:40529847 C T 0.152508 -1.2927e-05
18:40538677 A G 1.451147 1.9382e-05
18:40538868 G A 0.022659 8.9620e-06
18:40552063 G T 1.977013 -1.5992e-05
18:40557163 C T 0.115895 1.8940e-05
18:40560697 A G 0.281579 -4.0147e-06
18:40582943 C T 0.174554 -2.4841e-05
18:40591084 A G 0.218629 -7.1859e-06
18:40591894 T C 0.092168 -3.5653e-05
18:40592337 C T 0.220431 -7.8385e-06
18:40595767 C T 0.087582 -4.6139e-06
18:40618763 C T 0.025600 -7.7634e-06
18:40619706 A G 1.859251 4.2813e-05
18:40622639 T C 0.327085 4.3790e-05
18:40638098 G T 0.110326 2.4859e-05
18:40639041 C T 0.101465 -3.0155e-05
18:40642244 T A 0.034230 -3.5592e-05
18:40655470 A C 0.099673 7.0203e-06
18:40666583 T C 0.190741 -3.3270e-05
18:40670588 T C 0.020812 1.8688e-05
18:40677254 C G 0.023071 1.2509e-05
18:40678235 C T 0.625019 2.4167e-05
18:40687220 G A 0.210618 -4.5900e-05
18:40697654 G A 0.097670 -4.3370e-05
18:40700439 C T 0.033283 6.3398e-06
18:40704374 C A 0.023185 5.2293e-06
18:40713224 G A 0.088458 -2.4499e-05
18:40722195 A G 0.022756 3.3539e-06
18:40728372 G A 0.220151 3.5789e-05
18:40735531 A G 0.745164 5.9638e-06
18:40737958 G A 0.153651 1.9838e-05
18:40740904 A G 0.131777 -1.0367e-06
18:40756768 G A 0.508965 2.3186e-06
18:40776444 T G 0.308005 2.5075e-05
18:40808798 T G 0.402194 1.6357e-06
18:40816656 G T 0.111342 6.6145e-06
18:40823162 G A 0.062002 -3.0659e-05
18:40825387 C T 0.021831 9.4922e-06
18:40834160 A G 0.021095 2.0128e-05
18:40847908 C A 0.043773 2.3552e-05
18:40850986 T G 0.171805 3.4960e-05
18:40872273 C T 0.442146 6.7116e-06
18:40876063 T C 0.089130 -1.0206e-05
18:40892979 T G 0.071778 2.2711e-06
18:40895665 G A 1.977594 -1.2754e-05
18:40896137 A C 0.096417 -8.2452e-06
18:40899888 C T 0.089435 1.6000e-05
18:40901976 T C 0.144942 -5.2243e-05
18:40925690 G A 0.170133 -4.2866e-06
18:40933968 T C 0.565196 4.0541e-05
18:40942574 G C 0.474277 -7.5165e-06
18:40943426 A G 0.075654 3.9646e-06
18:40946409 G C 0.685408 2.0569e-05
18:40964369 A G 0.023802 -1.7951e-05
18:40970397 G A 0.113266 1.8159e-05
18:40971984 G A 0.129859 1.5517e-05
18:40972892 C A 0.425453 3.2406e-05
18:40988064 T C 0.054530 1.2879e-05
18:40988439 G C 0.393634 3.4966e-05
18:40990377 C T 0.537210 -3.6362e-06
18:41002846 A G 0.661068 -1.0592e-05
18:41008965 A G 0.076741 -2.3921e-05
18:41012939 A G 0.428897 3.0871e-05
18:41013990 G A 0.080026 -4.2533e-06
18:41014155 C T 0.083518 -2.4242e-05
18:41021722 T C 1.240233 1.9443e-05
18:41022206 A G 0.076647 -1.2995e-05
18:41023420 A G 0.318834 2.6494e-05
18:41032735 T G 0.028385 3.2293e-05
18:41034900 T C 0.162606 8.6487e-06
18:41040953 G A 1.558977 6.0944e-05
18:41042547 G T 0.118973 4.1912e-05
18:41043652 A G 0.031997 -7.6572e-06
18:41060293 T G 0.076251 2.9862e-05
18:41063104 C T 1.966691 4.1548e-05
18:41082209 G A 0.090094 -4.9753e-05
18:41088500 A G 1.520656 4.7753e-05
18:41088685 C T 0.189894 3.3147e-05
18:41093183 G A 0.052758 2.1857e-05
18:41098256 C T 0.469755 4.7345e-05
18:41107148 C T 0.299210 3.0112e-05
18:41119222 T C 0.056955 3.0079e-05
18:41134775 T G 0.196661 8.4380e-06
18:41141292 A G 0.070847 -1.4349e-05
18:41143412 T C 0.043942 3.0902e-05
18:41146660 T C 0.112585 -8.0911e-05
18:41147697 T C 0.740577 1.1505e-04
18:41149067 T G 0.208664 2.8556e-05
18:41150167 A G 0.537421 6.2450e-05
18:41154089 G T 0.288940 1.2468e-05
18:41155806 C T 0.555371 -2.6854e-05
18:41156992 G A 0.051284 2.3012e-05
18:41157177 A G 0.040566 -1.1822e-05
18:41160220 A G 0.385095 4.4370e-05
18:41161522 T G 0.107210 -4.2099e-05
18:41163669 T G 0.506313 -1.6194e-05
18:41174855 G A 0.526408 -8.5449e-09
18:41187284 T C 0.032507 -1.6441e-05
18:41190293 A G 0.553874 -4.4005e-05
18:41192213 A G 1.635127 -4.8750e-05
18:41200649 A G 0.081402 -2.4839e-05
18:41201651 A G 0.718519 -3.6557e-05
18:41211859 T C 0.252782 -1.3118e-05
18:41213971 T G 1.824067 9.8456e-07
18:41215777 T C 0.025288 -1.8177e-05
18:41228047 A G 0.080152 -2.6007e-05
18:41233502 C A 0.603948 -2.0130e-05
18:41237998 G C 0.046633 9.7705e-06
18:41238559 G C 0.055001 4.0619e-05
18:41243477 T C 0.061064 -2.4191e-05
18:41244185 G T 1.523389 -1.6813e-04
18:41246545 A G 0.563712 -3.8969e-05
18:41252197 G T 0.033591 4.1798e-05
18:41253453 T C 0.443967 -2.1055e-05
18:41278756 C T 0.030592 -1.3269e-05
18:41283822 T C 1.072070 1.0053e-05
18:41306110 T C 0.092155 1.5420e-05
18:41311124 C T 0.031254 -1.3912e-05
18:41311133 A G 1.825414 -5.5386e-06
18:41323196 C T 0.074154 -3.8485e-05
18:41324370 G A 0.889025 -4.7706e-06
18:41333004 A G 0.299392 4.4163e-05
18:41339382 C T 0.512519 3.4416e-05
18:41340086 T G 0.354587 -1.1949e-05
18:41345794 A G 0.377077 -4.9906e-05
18:41351195 T C 0.058636 2.3208e-07
18:41351345 A G 0.065209 -2.5592e-05
18:41355977 A G 0.096816 -2.3107e-05
18:41364337 C G 0.593139 8.2476e-06
18:41371912 G T 0.024912 4.4131e-06
18:41373097 G T 0.994537 -1.7715e-05
18:41379145 A G 0.029138 -7.4878e-06
18:41393388 G T 0.083421 -1.3879e-05
18:41397884 G A 1.225182 3.7435e-05
18:41406611 T G 0.572956 4.5046e-05
18:41406624 A G 0.026502 4.9040e-06
18:41413004 G A 0.257303 1.7839e-04
18:41413115 C A 0.690796 -2.3300e-05
18:41424097 A G 0.281838 4.2960e-05
18:41426151 A G 0.599192 1.0181e-05
18:41435011 C T 0.082415 6.4574e-06
18:41448987 G T 0.115902 -2.6701e-05
18:41454348 T C 0.032049 2.7760e-05
18:41455829 A G 0.025525 -7.1306e-06
18:41464159 G A 0.743973 -1.7145e-05
18:41480418 A G 0.044542 -6.3298e-06
18:41486749 T C 0.339809 -4.0288e-06
18:41492184 A G 0.144488 -5.5838e-06
18:41499816 A G 0.112922 -1.4951e-05
18:41504114 C T 0.071814 8.7190e-06
18:41509738 C T 0.563884 -1.3414e-06
18:41510594 A G 0.188294 -2.6375e-05
18:41516808 T C 0.161408 -2.0562e-05
18:41529465 G A 0.976938 3.6394e-05
18:41536513 A G 0.051852 2.7828e-05
18:41554288 T G 0.094122 1.2851e-05
18:41558306 G A 0.054507 3.6086e-06
18:41563248 T C 0.027346 1.6680e-05
18:41573906 G A 1.167053 4.6156e-05
18:41586957 T G 0.073060 4.0108e-05
18:41588906 A G 0.062498 -6.2436e-05
18:41592114 C T 0.057867 4.2363e-05
18:41612379 A G 0.075988 7.6787e-06
18:41617576 A G 0.635069 5.5813e-07
18:41619523 G A 0.078263 2.4954e-05
18:41619669 T C 1.136717 3.3634e-05
18:41624317 C T 0.039434 -4.3589e-05
18:41627213 T C 0.064138 1.9358e-05
18:41627797 C A 0.642758 8.4045e-06
18:41629251 T A 0.024629 2.1892e-05
18:41635413 T C 0.097482 -7.8951e-06
18:41655963 G A 0.055442 -1.9846e-05
18:41656493 C T 0.591338 -8.1538e-07
18:41667660 A G 0.068299 5.9555e-07
18:41691948 A G 0.209486 -5.4996e-06
18:41701802 T C 0.024211 3.7138e-05
18:41704789 A G 0.572866 -2.9938e-06
18:41713306 T G 0.057545 9.9691e-06
18:41720461 C T 0.060807 -5.0606e-05
18:41724969 A G 0.022740 4.6419e-06
18:41728933 C G 0.235348 -1.2395e-05
18:41728970 G A 0.763512 -4.0767e-06
18:41729058 G A 0.020955 -2.6776e-05
18:41730199 G A 0.045403 -1.5784e-06
18:41734199 T C 1.109965 -1.9407e-06
18:41737085 C T 0.081467 -5.3258e-07
18:41751006 C T 0.050362 -1.2580e-05
18:41756499 T C 0.030891 7.7909e-06
18:41761720 G A 0.308188 -7.1921e-06
18:41762394 G C 0.034062 7.0446e-06
18:41763392 A G 0.099741 -1.0775e-05
18:41794513 A G 0.341088 -3.8378e-06
18:41794925 A G 0.070571 1.3202e-05
18:41802686 G T 1.221096 -1.1084e-05
18:41806636 C T 0.023253 -3.3972e-06
18:41807852 C T 0.249851 -1.9957e-05
18:41809479 G A 0.141265 -3.0179e-05
18:41813423 G A 0.033510 -2.6506e-05
18:41823139 C T 0.216461 -3.6620e-05
18:41829505 G A 0.043400 3.0867e-06
18:41838320 G A 1.607372 3.5452e-05
18:41839685 T C 1.542027 2.1743e-05
18:41855285 G T 0.020381 1.1067e-05
18:41860013 T C 0.033585 2.3811e-05
18:41867582 C G 0.263931 1.9146e-05
18:41874083 C G 0.138701 2.6927e-06
18:41874178 T C 0.240844 6.0078e-05
18:41893207 G A 0.509455 7.2472e-06
18:41897509 A G 0.062339 3.4300e-06
18:41909118 T C 0.047327 1.0171e-05
18:41943357 A G 0.281491 -1.8205e-06
18:41963022 T G 0.059191 -4.2880e-06
18:41967501 C A 0.339179 3.4624e-05
18:41968245 A G 1.721794 2.7652e-05
18:41985474 C T 0.050359 -1.5799e-05
18:42004801 C T 0.050258 -1.0181e-05
18:42006876 T C 1.480197 1.5705e-05
18:42007709 G C 0.076251 2.3457e-05
18:42031332 A C 0.038450 -5.2721e-06
18:42031615 T C 0.051352 -1.6059e-05
18:42032856 G C 0.025113 1.3372e-05
18:42033547 G A 0.233206 7.5858e-05
18:42038435 G A 0.337335 -7.9726e-06
18:42040053 G A 0.032617 2.1821e-05
18:42040585 A C 0.598696 1.6430e-06
18:42044784 G A 0.094548 -1.5893e-05
18:42060853 T C 0.463760 9.6952e-06
18:42070177 G A 0.506053 3.0101e-05
18:42085010 A C 0.283896 5.3060e-05
18:42085122 G T 0.095346 -2.5887e-05
18:42088799 A G 0.020491 -3.5452e-05
18:42094408 T C 1.921214 3.2873e-06
18:42095716 T C 0.110702 -1.8764e-05
18:42098308 T C 0.137711 -1.4970e-05
18:42099615 A C 0.029339 -1.3441e-05
18:42104424 C T 0.090117 -2.8473e-05
18:42104777 T C 0.050174 5.9922e-06
18:42121775 G A 0.071749 -4.0504e-05
18:42127194 T C 0.960628 2.0115e-05
18:42136914 G T 0.302365 -8.1358e-06
18:42144022 T C 0.057344 -4.3092e-05
18:42146367 G A 0.238149 -4.8000e-05
18:42146531 T C 0.028404 -1.6280e-05
18:42151268 A G 0.553501 4.0160e-05
18:42162538 A G 0.325887 3.5566e-06
18:42186284 C T 0.028589 1.6300e-05
18:42192225 C T 1.856054 3.3163e-05
18:42194394 T C 0.075582 3.2570e-05
18:42195522 C A 0.072483 1.5546e-05
18:42201588 C T 0.054566 9.0437e-06
18:42203453 T C 0.211345 -3.9834e-07
18:42209961 G T 0.047288 5.9093e-06
18:42219956 G A 0.196379 -2.5509e-05
18:42222364 T C 0.419182 -1.5438e-05
18:42223770 C A 0.607138 -1.5410e-06
18:42224082 A G 0.044471 -6.4403e-06
18:42231094 G A 1.269780 -7.6703e-06
18:42233012 T C 0.307490 -1.8013e-05
18:42238508 T C 0.030576 2.1212e-05
18:42242174 G C 0.077033 -1.8504e-05
18:42244379 T C 0.130138 5.4569e-05
18:42252408 T C 0.078861 -5.5560e-05
18:42258258 C T 0.162496 3.5565e-06
18:42262428 G A 0.037989 2.1771e-05
18:42280093 A G 1.735274 1.6023e-05
18:42282685 T G 0.030335 -2.7238e-05
18:42287432 G A 0.076997 1.7233e-06
18:42289601 T G 1.335145 -1.0984e-06
18:42292084 T C 0.306133 -7.8033e-06
18:42301842 T G 0.389087 -1.1633e-06
18:42304100 G A 0.528229 -1.3269e-05
18:42304171 T G 0.052884 -1.6587e-07
18:42309987 C A 0.026668 -1.1210e-05
18:42317790 G T 0.436119 -7.5075e-06
18:42318188 T C 0.058425 -3.1083e-05
18:42319288 C T 1.560155 -2.1730e-05
18:42325886 A G 0.511461 -4.7358e-07
18:42329076 A C 0.242294 -1.8737e-05
18:42330056 T C 0.493421 -1.0079e-05
18:42332055 A C 1.390242 -2.7138e-05
18:42338029 G A 0.150661 1.7283e-05
18:42341508 G T 0.411298 -1.1332e-05
18:42343750 T C 0.068945 1.5701e-05
18:42343809 A C 0.052294 3.3378e-05
18:42348576 A G 0.142112 3.1978e-06
18:42351071 C T 1.640463 -2.1005e-05
18:42351179 C G 0.412506 -2.4689e-05
18:42355348 A G 0.058954 2.4646e-05
18:42359256 A G 0.083957 4.8679e-07
18:42361969 T C 0.129901 1.5650e-05
18:42368549 A C 0.389658 1.3034e-05
18:42371293 A G 0.080779 1.5285e-06
18:42391662 T C 0.021267 -7.3022e-06
18:42408542 T C 0.156777 -3.6441e-05
18:42408630 T G 0.033546 5.3692e-06
18:42411954 T G 0.084038 -5.3966e-06
18:42415090 G A 0.157715 2.4788e-05
18:42416764 T G 0.038259 -1.4703e-05
18:42422317 G T 0.025097 8.2856e-06
18:42425883 T G 0.630083 -4.9624e-05
18:42432072 T C 0.036603 -1.7337e-05
18:42433385 A G 0.049898 8.3197e-06
18:42437417 C T 1.767229 -2.8077e-05
18:42438917 C T 0.144199 2.8819e-05
18:42439886 T C 0.819227 -1.1261e-05
18:42456653 A G 1.127707 2.8855e-05
18:42457812 A G 0.074028 -3.1958e-05
18:42464187 A G 0.058175 -1.4429e-05
18:42470730 G C 0.093866 1.2588e-05
18:42493907 A C 1.763077 -4.9990e-06
18:42500523 A G 0.204591 9.5855e-05
18:42503284 G A 0.491103 -1.7899e-05
18:42504850 G A 0.024931 -2.5119e-05
18:42514448 G A 0.935080 2.6764e-05
18:42524209 A G 0.057282 5.9032e-06
18:42525451 G A 1.377775 8.0509e-06
18:42526328 T C 1.178540 -2.4916e-05
18:42529996 C G 0.420046 1.5416e-06
18:42532606 A G 0.262970 -3.5679e-05
18:42532693 A C 0.228873 1.4083e-04
18:42549873 A G 0.049311 2.4385e-06
18:42553350 G A 0.380398 -3.4000e-05
18:42554582 A G 0.103905 -3.5874e-05
18:42558001 G A 0.055750 -7.8191e-06
18:42558392 G A 0.041280 2.7651e-05
18:42565261 T C 0.040625 -5.5861e-06
18:42570721 C T 0.168793 -1.2150e-05
18:42573150 C T 1.921844 -2.4545e-05
18:42573843 G A 0.095456 -1.8913e-05
18:42576208 A G 0.021851 1.0482e-05
18:42578083 A G 0.520199 -1.1920e-05
18:42578965 A G 0.058107 1.4769e-05
18:42588177 A G 0.089922 8.4768e-06
18:42589714 A G 0.101922 -6.7688e-06
18:42594280 C T 0.196661 -2.1246e-05
18:42598831 A G 0.033383 7.0686e-06
18:42598849 C T 0.041459 -1.5652e-05
18:42600074 T C 0.599809 -8.6668e-06
18:42604409 T C 0.500120 -1.7379e-05
18:42606925 G A 0.545192 1.0471e-05
18:42612091 T C 0.799645 -2.8926e-05
18:42612810 T C 0.060454 -1.9398e-05
18:42613046 T C 0.076997 1.5853e-05
18:42615244 C T 0.152294 3.8777e-05
18:42616943 T C 0.810596 -7.1184e-06
18:42618578 C G 0.033244 7.1756e-06
18:42619378 T G 1.676768 3.5232e-06
18:42626036 A C 0.368284 -1.6277e-06
18:42626173 G A 0.040933 -4.5395e-05
18:42627583 A G 0.034831 1.5789e-06
18:42629067 C A 0.424875 2.2895e-05
18:42633838 A G 0.070275 1.9041e-05
18:42637790 T C 0.319357 -9.2607e-05
18:42652500 G A 0.071963 5.0738e-05
18:42655104 T C 0.027865 -2.5086e-06
18:42663382 C T 0.932639 3.3268e-06
18:42663735 T C 0.042637 2.0521e-05
18:42677468 C T 0.540813 -3.2163e-05
18:42680242 T C 0.145445 7.3131e-06
18:42682679 A T 0.034403 1.1274e-05
18:42689544 A G 1.272565 -5.1519e-05
18:42690982 T C 0.026278 1.2195e-05
18:42695265 G C 0.052780 -2.4395e-05
18:42701052 C A 0.044507 1.1102e-05
18:42713485 T C 1.491058 -4.6846e-05
18:42725662 G A 0.349254 2.7758e-06
18:42732735 T C 0.160565 -5.8372e-06
18:42736474 T C 0.804893 6.9537e-07
18:42737291 T C 0.047396 -3.9750e-05
18:42738741 A G 0.182136 7.6017e-06
18:42741032 T C 0.240188 -9.1318e-06
18:42743827 T C 0.042819 -1.7885e-06
18:42749311 A G 0.044065 2.6432e-05
18:42749678 A G 0.221482 -2.7081e-06
18:42754468 C T 0.227454 -1.1392e-04
18:42758793 C G 0.054384 2.9324e-05
18:42764407 A G 0.035668 -2.0367e-05
18:42764967 G A 0.145952 6.2192e-06
18:42783135 T C 0.356573 -5.7272e-05
18:42784049 T G 0.604996 1.7818e-05
18:42788592 T C 0.081084 1.5060e-05
18:42797736 C T 0.073735 -2.2735e-05
18:42801202 A G 0.180065 -1.9807e-05
18:42808059 G T 0.562914 4.9943e-07
18:42808945 G A 0.244544 1.5737e-05
18:42817147 A G 0.557360 1.6567e-05
18:42818171 G T 0.042634 1.6399e-06
18:42818646 C T 0.175778 6.5414e-07
18:42819958 T C 0.054030 2.9052e-06
18:42823048 C T 0.187901 6.6984e-06
18:42823514 G A 0.436064 4.1096e-06
18:42826367 A G 0.033763 2.4296e-06
18:42829030 T C 0.189667 8.2209e-06
18:42836955 G T 0.118112 -6.9991e-06
18:42837859 A C 0.182363 -1.4051e-05
18:42837872 G A 0.922473 4.2790e-06
18:42839275 G A 0.091081 -2.6361e-05
18:42843207 T C 0.410363 7.8787e-06
18:42843373 T C 1.152417 2.0862e-05
18:42847744 G A 0.047107 -1.4479e-05
18:42849564 G A 0.094045 1.1651e-05
18:42855600 C T 0.211011 -5.4941e-06
18:42859635 T G 0.111306 5.7055e-06
18:42864543 A G 0.070204 7.7655e-06
18:42865210 T G 0.121819 -2.7106e-05
18:42868041 A C 1.215354 1.2479e-05
18:42870971 A G 0.060710 5.5753e-06
18:42875827 C T 0.363338 1.9793e-06
18:42877575 G A 0.643349 -1.2712e-04
18:42879087 G A 0.278544 -4.2553e-04
18:42886820 T C 0.081720 4.6423e-05
18:42889900 G A 0.033786 1.0647e-05
18:42895221 G C 0.045354 1.3730e-05
18:42907637 G A 0.033328 1.4639e-05
18:42909022 C T 0.034818 1.4767e-05
18:42910347 G A 0.240152 -1.8882e-04
18:42913592 C T 0.157199 1.3620e-05
18:42920563 T C 0.232463 4.1742e-08
18:42924995 G A 0.158662 -6.0349e-06
18:42928246 C T 0.052245 -4.0135e-05
18:42930030 T C 0.058117 5.0173e-05
18:42939704 A C 0.034399 4.5790e-06
18:42953583 T G 0.056575 4.9301e-05
18:42956672 A T 0.844213 -2.7744e-04
18:42957842 C T 0.060664 1.6560e-05
18:42964155 T C 0.153063 3.1520e-06
18:42967340 G A 1.463725 1.4134e-04
18:42967932 C T 0.049742 2.0602e-05
18:42972289 G A 1.055189 7.9961e-07
18:42988275 A C 0.051326 -5.0146e-06
18:42989047 T G 0.086540 2.3665e-05
18:42990841 A G 0.199222 1.2965e-05
18:42990931 G A 0.985008 1.1936e-05
18:42991234 A G 0.069126 -1.8615e-05
18:42991252 A G 1.189585 2.1238e-05
18:42991515 A G 1.154492 1.8730e-05
18:42993234 T C 0.146013 1.0967e-05
18:42994813 G C 0.807454 -8.1903e-07
18:43000393 T C 0.075667 1.5177e-05
18:43013572 A G 1.077501 2.0550e-05
18:43019644 T C 0.029985 -1.1160e-05
18:43030862 A G 0.149353 1.8190e-05
18:43032436 A G 0.086586 -1.4353e-05
18:43033662 A G 0.552780 -1.5572e-05
18:43035743 A G 1.671892 1.6560e-06
18:43035824 C T 0.024798 -1.0230e-05
18:43041653 A C 0.134436 -3.3713e-07
18:43043685 C T 0.579701 6.2445e-06
18:43044862 C T 1.144251 1.0058e-05
18:43049816 C T 0.551505 -4.6931e-06
18:43061950 C T 0.053465 2.0682e-05
18:43065460 C T 1.076644 -5.8988e-06
18:43069081 C T 0.236455 1.1009e-05
18:43081092 C G 0.046970 -5.7476e-06
18:43085771 T C 1.830720 -4.3180e-05
18:43093773 G C 0.051891 -3.4249e-06
18:43100316 C T 0.135555 -1.0142e-05
18:43101234 T C 0.028946 -7.2837e-06
18:43101269 A C 0.243787 -5.3473e-05
18:43102067 T G 0.020491 7.0462e-06
18:43107597 A G 0.074079 -5.8720e-07
18:43117400 A G 0.189605 6.0761e-06
18:43117948 C T 0.023652 -2.1531e-05
18:43129717 G T 0.186839 -1.3408e-05
18:43138006 A G 0.243184 -3.9855e-05
18:43139199 G A 0.040281 -5.1103e-06
18:43142683 C T 1.937417 4.7668e-06
18:43144642 C T 0.806007 -1.6732e-05
18:43146039 C T 0.033137 5.6095e-06
18:43150994 T C 0.162123 -3.0757e-05
18:43151556 T C 1.872965 7.3743e-06
18:43153917 A C 0.049664 -1.4373e-05
18:43153949 C T 0.146987 6.1868e-06
18:43160315 A G 0.135088 5.0503e-06
18:43164869 C G 0.051518 -2.4705e-05
18:43165374 G A 0.048736 5.7252e-05
18:43172115 A C 0.122131 2.9629e-05
18:43181592 C T 0.252243 -2.4610e-05
18:43182006 G A 1.449209 1.6868e-05
18:43182342 C T 0.118856 8.3937e-06
18:43183903 T C 0.042946 -2.5836e-05
18:43186842 A G 1.443704 1.6816e-05
18:43198141 C T 0.791764 3.2175e-05
18:43202404 T C 1.423571 1.0692e-06
18:43206985 G A 1.894024 2.1921e-05
18:43210194 A G 0.817753 2.9592e-06
18:43222080 G C 0.061505 3.5370e-05
18:43226100 A G 0.087215 4.6715e-06
18:43229254 A G 0.769381 -3.7006e-06
18:43229289 C T 0.998027 5.4479e-06
18:43229858 A G 0.038009 -1.6916e-05
18:43232632 T C 1.955191 9.8235e-06
18:43232661 C G 0.091075 7.4284e-05
18:43236138 C A 1.650392 -1.4884e-05
18:43236930 G A 0.032806 -1.3520e-05
18:43238612 A G 0.045013 -2.2337e-05
18:43239974 C T 0.739217 5.5088e-06
18:43247784 T C 0.905566 -1.6988e-05
18:43250379 G A 0.781653 3.7267e-05
18:43252883 A G 0.302878 2.9353e-05
18:43253340 A G 0.067484 2.8786e-05
18:43260572 T C 0.176310 -2.7744e-05
18:43262359 A G 0.887850 -2.5026e-05
18:43262408 A G 0.034750 -1.2839e-05
18:43262448 C A 0.026768 -1.8243e-05
18:43270700 A G 0.349579 2.5986e-05
18:43272198 C T 1.298980 -7.4669e-07
18:43281109 A C 0.123634 4.4666e-05
18:43295094 C A 0.753269 -4.0293e-06
18:43296286 A G 0.183149 -2.3965e-05
18:43296748 T C 1.044663 1.2884e-05
18:43297136 C G 0.411714 2.2868e-05
18:43298035 A G 0.034708 -2.1833e-05
18:43298608 A G 0.371894 -2.2584e-05
18:43299344 T C 0.027271 -1.8321e-05
18:43299709 T C 0.417903 -2.6701e-05
18:43303089 G A 1.666566 5.4927e-05
18:43304783 A G 0.053215 -5.0452e-06
18:43307246 T C 0.978980 8.9982e-06
18:43307455 T C 1.841993 6.6705e-06
18:43308230 G T 0.048246 8.3734e-06
18:43308376 T C 0.053397 -1.1180e-05
18:43309911 T C 0.727597 -1.6721e-06
18:43310138 A G 0.023941 7.0684e-06
18:43310415 A G 0.131251 -8.1878e-06
18:43314100 T C 0.126431 4.2004e-06
18:43314962 G C 0.130797 -9.3197e-06
18:43316966 C T 1.086709 -7.8264e-06
18:43319274 A G 0.133829 -1.7438e-05
18:43321412 G A 0.949794 -7.1207e-07
18:43337221 C T 0.063884 9.3473e-06
18:43354484 A G 0.131053 2.9853e-06
18:43354890 C T 0.102984 -6.3986e-06
18:43365140 T C 0.379382 -2.4441e-05
18:43373121 T G 0.103328 1.2920e-05
18:43383108 A G 1.265716 -2.3518e-05
18:43395175 G C 1.915404 6.5441e-07
18:43404617 T C 0.037989 -7.5560e-06
18:43411010 A G 0.067461 1.2681e-05
18:43415923 T C 0.222167 -2.7917e-05
18:43419003 C T 0.276677 -1.4754e-05
18:43420177 A G 0.221080 -3.4470e-05
18:43424771 C A 0.042722 6.0076e-06
18:43425181 C T 0.055906 6.9383e-06
18:43429337 G A 0.275489 -3.1415e-05
18:43436700 G A 0.080766 1.8934e-05
18:43444032 C T 0.105872 -1.0865e-05
18:43444838 T C 0.036765 2.5264e-05
18:43444886 C T 0.140908 -1.6348e-05
18:43447222 T C 1.411366 -9.7101e-06
18:43447276 G A 0.022260 1.2221e-05
18:43449231 C G 0.389726 -2.6455e-06
18:43451931 A G 1.136555 9.7457e-06
18:43454201 A G 0.213595 1.5688e-05
18:43456075 T C 0.054426 1.5036e-05
18:43457656 C T 0.263068 -4.5704e-05
18:43463034 A G 1.285834 1.2273e-05
18:43475042 G C 1.939972 4.9263e-06
18:43481075 A G 0.281822 -2.8621e-05
18:43481370 T C 1.560798 -7.3700e-06
18:43496508 A G 0.029128 1.9912e-05
18:43496539 A G 0.064709 4.8055e-06
18:43497710 G A 1.125088 1.7720e-05
18:43508607 G A 0.130197 -1.3809e-05
18:43508856 G C 0.080623 -2.8643e-06
18:43519825 T C 0.158604 1.7000e-06
18:43521578 C A 0.048548 1.3118e-05
18:43523997 C T 0.032147 6.5057e-07
18:43526047 A C 0.365081 -1.3726e-05
18:43526498 G A 0.040657 1.3824e-05
18:43527407 G C 0.044302 2.1342e-06
18:43530760 C T 0.045149 5.9948e-06
18:43531186 T C 0.028268 -1.2805e-05
18:43534824 C T 0.158387 -1.6418e-07
18:43543239 T C 0.320055 -2.6040e-05
18:43552295 A G 0.028930 -1.5372e-05
18:43554371 G T 1.638561 -1.8896e-05
18:43556952 T C 0.283500 -1.6001e-05
18:43557138 A G 0.035194 1.6439e-05
18:43557625 T C 0.481369 -3.8463e-06
18:43561288 C T 0.051193 -2.3407e-05
18:43563236 A G 0.083226 -1.0531e-05
18:43566304 G T 0.876915 5.1733e-05
18:43566645 T C 1.180335 3.5859e-05
18:43568717 C T 0.266307 -1.7356e-06
18:43573649 G A 0.056633 2.0270e-05
18:43577865 C G 0.261620 -1.4201e-05
18:43582892 A G 1.206831 2.7075e-05
18:43583205 G T 0.083599 -2.9248e-06
18:43586808 A G 0.060161 1.1641e-04
18:43592337 T C 0.883377 2.0267e-05
18:43593177 T C 0.163638 -4.4270e-06
18:43593580 A G 0.181059 -9.8547e-06
18:43594751 C T 0.038655 -5.6603e-05
18:43600271 C T 0.355230 -1.1558e-05
18:43600974 G T 0.020900 -8.1654e-06
18:43611400 A G 0.028401 -6.5869e-06
18:43615750 C T 0.211618 -1.7210e-05
18:43616784 C T 0.779407 -6.4397e-06
18:43628043 A G 0.149409 -4.0639e-05
18:43637243 A G 0.113140 -3.9328e-06
18:43641707 T C 1.066270 -2.0398e-07
18:43653292 G A 0.156287 -8.6982e-06
18:43660089 G A 0.040420 -1.6071e-05
18:43668207 C T 0.034503 1.0200e-05
18:43678911 G A 0.846573 -1.6699e-06
18:43679109 C T 0.118158 -8.9721e-07
18:43685011 T C 0.039982 1.7736e-05
18:43694139 C A 0.163278 -1.1379e-05
18:43698309 T C 1.117970 -8.5346e-06
18:43701587 A G 0.283146 -9.6772e-06
18:43707818 G A 0.088653 2.5538e-05
18:43719682 A G 1.470765 -1.4978e-05
18:43724520 T C 1.052748 -1.1347e-05
18:43727564 C T 0.403041 -5.1532e-06
18:43728832 T C 0.304179 -1.3357e-05
18:43736759 T C 0.030595 -1.3414e-05
18:43743600 C T 0.069866 -1.1211e-05
18:43752429 T C 0.122695 7.2528e-06
18:43771653 G A 0.051125 -6.5194e-06
18:43778986 G A 0.062946 -9.7521e-05
18:43789020 C T 0.026204 -3.6382e-06
18:43794138 G A 0.033364 -2.3783e-05
18:43802953 A G 0.043958 6.5154e-07
18:43804403 C T 0.043124 -4.9473e-05
18:43806612 C T 0.046104 4.8213e-05
18:43835273 A G 0.075031 -1.8426e-05
18:43837255 A C 0.719788 1.0344e-06
18:43841430 A G 0.025976 -3.2664e-05
18:43844002 T C 0.041683 -1.8728e-05
18:43852930 G A 0.098154 1.4362e-05
18:43856724 A G 0.285565 -1.3196e-05
18:43857547 G A 0.385387 -1.5981e-05
18:43865787 A C 0.120177 -1.4500e-06
18:43866119 A G 0.050103 -1.2328e-05
18:43866735 A C 1.267735 -6.7058e-06
18:43867311 A G 0.862221 -5.2415e-06
18:43873021 A G 0.098693 6.3661e-06
18:43879327 T C 0.845706 -1.1130e-05
18:43880955 T C 1.219950 -1.0800e-05
18:43881217 A G 0.107258 1.0227e-05
18:43890429 T C 0.861595 -1.8105e-05
18:43891592 C T 0.427401 -5.3916e-06
18:43900084 C A 1.625334 5.6568e-05
18:43904504 G A 0.080289 4.8330e-06
18:43905228 A G 0.074261 1.2750e-05
18:43911545 C T 0.066708 -5.9258e-06
18:43911621 T C 1.087858 2.8951e-05
18:43920747 T G 1.391164 -7.1522e-06
18:43927600 T C 0.028339 -3.3823e-05
18:43930243 T C 0.163408 3.3777e-06
18:43931577 T C 1.345171 1.7495e-05
18:43936832 T G 0.381826 3.3427e-06
18:43940065 T C 0.947184 -2.4417e-05
18:43940298 A C 0.021919 4.1856e-06
18:43943801 T C 0.063657 -4.1193e-06
18:43944319 A G 0.662606 1.0072e-06
18:43945004 G T 0.973647 -8.7333e-06
18:43946861 T C 0.347583 5.3242e-06
18:43947665 G T 0.375221 -2.8815e-06
18:43948028 A G 0.023195 -1.4473e-05
18:43948285 C T 1.203270 2.7544e-06
18:43949596 T C 0.400483 2.3420e-05
18:43950344 C G 0.083788 3.1043e-06
18:43953775 A G 0.040761 3.0082e-05
18:43957821 A G 0.452419 2.5925e-05
18:43958511 A G 0.021474 -5.6017e-07
18:43960513 A G 0.047026 -7.3814e-06
18:43961164 G C 0.765560 -1.1951e-05
18:43961278 C T 1.818308 -2.0859e-05
18:43963417 G A 0.022286 -9.6825e-06
18:43966170 A G 0.245427 -7.0220e-05
18:43966602 T C 0.837089 1.1089e-05
18:43969971 A G 0.047769 -1.8685e-05
18:43971109 T G 0.283143 3.4374e-05
18:43972917 C A 0.034896 -3.5398e-06
18:43974865 G A 0.219989 4.4927e-07
18:43983954 T G 0.429952 -3.2445e-05
18:43990779 C T 0.340455 2.8163e-05
18:43994397 T C 0.046870 2.5503e-06
18:44001700 C G 0.021176 4.5996e-05
18:44002268 A C 0.356846 -1.6614e-05
18:44007562 T C 0.043471 6.1889e-06
18:44008020 T C 1.622166 -6.7780e-06
18:44010734 T G 0.045156 -2.8982e-05
18:44011434 G A 0.193984 4.5263e-06
18:44016974 T C 0.046402 1.2053e-05
18:44030044 T C 1.603457 9.2010e-05
18:44036029 G T 0.038596 -3.6978e-05
18:44037098 T C 0.049879 -1.9394e-05
18:44037598 A G 0.032767 -2.6586e-05
18:44040660 C T 0.524736 1.6482e-04
18:44041967 G T 0.580165 -3.3300e-05
18:44045044 A G 0.512525 -3.6405e-05
18:44048586 T C 0.032001 4.7141e-06
18:44048587 T C 0.208651 3.4405e-05
18:44049008 G A 0.439800 -7.8353e-05
18:44049878 G A 0.022948 -3.3549e-05
18:44058483 T C 0.043238 -4.2030e-07
18:44059421 A C 0.146530 4.2570e-06
18:44063598 A G 0.669796 -5.5129e-05
18:44063942 T A 0.102133 -1.5512e-05
18:44066828 C T 0.293481 -1.4811e-04
18:44068813 T C 0.227935 1.3884e-05
18:44071410 T C 0.028813 -2.7584e-05
18:44075486 C A 1.117629 -8.4458e-08
18:44080015 A G 0.045555 -9.4019e-06
18:44080818 T C 0.073502 -7.6272e-06
18:44086231 A G 0.840464 -7.1122e-07
18:44090273 T C 0.065413 1.2486e-05
18:44090658 T C 0.114649 3.7425e-05
18:44098924 G A 0.078335 -4.9386e-05
18:44105263 C T 0.026483 -4.8078e-05
18:44107314 G A 0.169195 -1.4515e-05
18:44117027 G A 0.206564 9.9945e-06
18:44122010 C T 1.665583 1.1434e-06
18:44122375 C G 0.033487 5.0993e-05
18:44126909 C T 1.676732 -4.6034e-07
18:44128048 A G 0.322229 -1.0757e-06
18:44128244 T G 0.081532 3.3328e-06
18:44129258 T C 1.471154 -1.6421e-05
18:44130099 A G 0.272364 -1.1126e-05
18:44131362 A G 0.088903 -5.1906e-06
18:44131595 T C 1.417128 -1.1316e-05
18:44134563 A G 1.008945 3.0906e-05
18:44137400 T C 0.041923 4.5531e-06
18:44138770 C T 0.063320 3.0067e-05
18:44139221 T C 0.195571 4.9115e-06
18:44143153 T C 0.160048 8.4848e-06
18:44143946 C A 0.103084 -1.6986e-05
18:44149256 G T 0.437479 -3.2779e-06
18:44149474 A G 0.294581 4.3778e-06
18:44151895 C T 1.020783 7.8683e-06
18:44154617 C T 0.128009 -1.5508e-05
18:44156753 A G 0.033474 -8.3300e-06
18:44157034 T C 0.035941 -1.4749e-05
18:44157764 A C 0.022399 -1.9745e-05
18:44161358 G A 0.225913 1.0180e-05
18:44168737 T C 0.573752 1.0669e-06
18:44171097 A G 0.034636 1.1706e-05
18:44178378 C T 1.715539 -5.0554e-06
18:44181227 T C 0.168624 2.8394e-06
18:44181596 A G 1.483836 2.5147e-05
18:44192329 T C 1.727834 1.5062e-05
18:44197181 C T 0.366126 8.4660e-06
18:44199918 C T 0.112549 -8.0802e-05
18:44200662 C T 0.020121 2.7428e-05
18:44201331 G A 0.224322 3.3281e-05
18:44204497 T C 0.060311 2.3793e-05
18:44206952 A G 0.155384 3.4240e-06
18:44210619 A G 0.255550 2.2949e-05
18:44222589 A C 0.158464 3.7193e-05
18:44222993 C A 0.130976 -1.6416e-05
18:44223078 T C 0.028323 -2.8043e-05
18:44226773 A C 0.253531 4.6381e-05
18:44230728 A G 0.089987 -1.6558e-05
18:44230788 C A 0.053131 -3.3901e-05
18:44231396 G A 0.788901 1.2977e-05
18:44233245 G T 0.071876 1.0246e-05
18:44236995 T A 0.058448 -1.9161e-05
18:44242245 G A 0.242525 5.7122e-05
18:44245012 T C 0.085138 -7.1145e-05
18:44247318 A G 0.539421 -3.6467e-05
18:44249216 A G 0.107070 8.1447e-05
18:44254122 A C 0.588361 4.5421e-06
18:44258926 A G 0.124107 2.3318e-05
18:44265900 C T 0.175028 4.0612e-06
18:44266772 C A 0.098037 8.7193e-05
18:44268351 T C 0.029225 -2.6328e-05
18:44273621 A G 0.370323 1.4343e-05
18:44275622 G A 0.109375 -7.7423e-06
18:44279003 C A 0.021990 4.2531e-05
18:44284184 G A 0.705019 -3.9243e-05
18:44285701 G A 0.721904 2.7276e-05
18:44289481 G C 0.032598 3.2991e-05
18:44290011 C A 0.022838 3.7222e-05
18:44292509 T C 0.099329 -5.1522e-06
18:44293889 T C 0.056176 3.4436e-05
18:44293953 A G 0.026869 1.3658e-05
18:44294242 T C 0.340604 -2.4362e-05
18:44297911 A C 1.774746 2.5463e-05
18:44298981 G A 0.426901 -2.4527e-05
18:44302640 T C 0.115305 -6.7520e-06
18:44302675 T C 0.033163 -1.3074e-05
18:44307692 A G 0.091406 -4.0046e-06
18:44307719 A G 1.481862 7.6593e-06
18:44308614 A C 1.223907 -2.1645e-06
18:44311997 A G 0.741921 -7.3911e-05
18:44312199 C G 0.092146 -1.4416e-05
18:44314151 T C 0.253859 -2.4718e-05
18:44314410 T C 0.396351 -7.8250e-06
18:44316375 T C 0.092006 8.9548e-07
18:44317081 G A 0.846034 -9.8483e-06
18:44317306 A G 0.122887 1.3582e-04
18:44320004 T G 1.548201 2.5078e-05
18:44329284 T A 0.033448 5.5183e-05
18:44329443 C A 0.132686 -8.2461e-06
18:44330842 C T 0.652911 3.2051e-05
18:44331199 T C 0.102068 -4.3221e-05
18:44331694 G A 0.608073 -1.0378e-05
18:44334496 G A 0.374150 1.9856e-06
18:44334701 A G 0.048726 -3.2516e-05
18:44335147 A G 0.215124 -1.5990e-05
18:44335976 T C 0.041839 4.2955e-05
18:44339941 C T 0.043556 8.8377e-06
18:44342475 C T 0.996056 1.2243e-05
18:44343254 T C 1.105145 1.0594e-05
18:44345548 A G 0.160367 5.7995e-05
18:44351851 A G 0.427238 -6.8281e-06
18:44372572 C T 0.029313 -9.9652e-06
18:44373583 T C 0.018983 -1.1096e-05
18:44381856 G T 0.073878 1.3772e-05
18:44383996 T C 0.052819 2.4006e-07
18:44385150 T C 0.919887 -1.6505e-05
18:44391197 G A 0.061119 -8.9535e-06
18:44391266 A G 0.032393 2.5013e-08
18:44392443 C T 0.026655 -2.8025e-05
18:44394444 T C 0.052021 -8.0239e-06
18:44406047 T C 0.134731 -6.8893e-06
18:44422728 T C 0.027758 3.8096e-06
18:44430446 C G 0.054783 1.2956e-05
18:44431832 C T 1.089922 -1.2294e-05
18:44439766 C T 0.063368 1.3664e-05
18:44449840 A G 0.043439 -9.9922e-07
18:44458378 C T 0.035853 5.6961e-07
18:44469382 G A 0.051768 -4.5821e-06
18:44510156 A G 0.171610 4.2900e-06
18:44522933 G A 0.060846 -1.3473e-05
18:44524331 T C 0.024358 5.1310e-07
18:44526837 C T 0.055848 5.2816e-05
18:44536179 T C 0.042569 2.8470e-05
18:44536304 G A 0.124218 7.1697e-05
18:44541614 T G 1.510150 -1.0713e-05
18:44559730 T C 0.072434 -1.9751e-05
18:44560038 A C 0.036519 1.7298e-05
18:44560429 A C 1.089121 9.6096e-06
18:44560875 A C 0.918283 6.8149e-06
18:44569222 C T 0.031919 -1.4781e-05
18:44577461 C T 1.105340 1.5984e-05
18:44585420 T C 0.838585 6.9826e-07
18:44585955 A G 0.796490 -6.9580e-06
18:44589856 T C 0.044880 -3.1141e-05
18:44593746 G A 0.059551 4.4447e-05
18:44597829 G A 0.156884 1.9231e-05
18:44599275 G A 0.044208 -1.0880e-05
18:44608230 C T 1.189839 1.6149e-05
18:44621382 T A 0.280082 1.8906e-05
18:44625179 G C 0.237974 1.1762e-05
18:44626370 G T 0.042657 7.4606e-07
18:44663578 A G 0.054621 3.4405e-06
18:44670256 C T 0.058808 -1.2342e-05
18:44680214 C A 0.155280 -8.1341e-06
18:44681485 G A 0.120586 -2.1825e-05
18:44705845 T G 0.224222 -3.6658e-05
18:44706915 T C 0.051320 -4.3704e-06
18:44713724 C T 0.106044 6.2247e-06
18:44713876 G A 1.902265 2.5359e-05
18:44716011 T C 0.112799 5.7237e-05
18:44728744 C T 0.235436 4.9473e-05
18:44742868 C A 0.789580 -1.0750e-05
18:44748192 T A 0.046756 1.6887e-06
18:44752238 C G 1.136351 1.9709e-05
18:44754161 T C 0.053413 -1.5831e-05
18:44754651 A G 0.894826 -1.1435e-05
18:44777182 C T 0.053215 9.8149e-06
18:44779972 G T 0.166517 7.5269e-05
18:44788908 G A 0.846446 -2.5151e-05
18:44789762 A C 0.108833 -3.4970e-05
18:44803366 A G 0.200764 -3.3117e-05
18:44808321 G A 0.127970 4.6828e-05
18:44823693 A G 0.044075 1.8640e-05
18:44825537 C T 0.148234 -2.5824e-05
18:44825937 G A 0.146052 -2.0237e-05
18:44836642 T C 0.040209 -4.0365e-06
18:44849690 A G 0.037905 3.9736e-07
18:44851748 C A 0.090740 3.7655e-05
18:44852137 T C 0.043708 -2.2975e-05
18:44859157 C T 0.307954 -1.0278e-05
18:44862185 A G 0.091721 -1.2626e-05
18:44867996 G C 0.074810 1.8112e-05
18:44871681 T C 0.047129 6.9191e-05
18:44880807 G A 0.085508 3.6325e-05
18:44881200 G A 0.047983 -8.9318e-06
18:44899268 A G 0.037100 3.6709e-06
18:44900943 T C 0.551304 -1.2090e-05
18:44902888 A C 0.078416 3.9216e-05
18:44902993 A G 1.450199 3.2440e-05
18:44905962 T C 0.043935 9.1913e-06
18:44916611 C T 0.133293 5.9801e-05
18:44921265 T G 0.597144 3.8633e-05
18:44921357 T C 0.042627 3.4528e-05
18:44921418 G A 0.191562 -2.1520e-05
18:44930194 C T 0.792537 4.2092e-05
18:44935801 A G 0.590604 4.9452e-05
18:44936605 A G 0.080065 6.5267e-05
18:44938826 C G 0.857943 -6.2514e-06
18:44939282 G A 0.242340 -2.2204e-05
18:44939949 T C 0.341763 -1.7396e-05
18:44940397 G C 1.012406 8.0497e-05
18:44941787 C T 1.813014 -5.7393e-05
18:44942160 A G 0.075745 1.0358e-05
18:44949607 G T 0.072986 -1.0827e-05
18:44950025 G A 0.028070 -3.4302e-06
18:44952616 A T 1.291407 -4.0925e-05
18:44954022 G A 0.021750 -2.2786e-05
18:44957359 C A 0.076391 8.3471e-06
18:44964353 A C 0.023234 1.8816e-05
18:44966347 A C 0.073875 -1.8618e-05
18:44977846 T C 0.062868 2.3951e-05
18:44981326 A C 0.086371 -2.5560e-05
18:44982398 A G 0.078702 -3.0606e-05
18:44991032 G A 0.038862 1.2979e-05
18:44995302 C T 0.082165 -1.9453e-05
18:45005097 T C 0.064702 6.1161e-06
18:45005810 C T 0.034519 7.7925e-06
18:45010577 T G 0.301930 4.5354e-06
18:45010992 A G 0.157556 -2.4943e-05
18:45011034 G T 1.047373 2.1348e-05
18:45022481 C T 1.585988 -9.0971e-07
18:45026196 G A 0.262419 -3.6163e-06
18:45027270 T C 0.429945 1.4931e-05
18:45028123 G A 0.110569 2.6397e-05
18:45028460 A G 0.037655 9.3841e-07
18:45032601 A G 0.070860 -1.9752e-05
18:45034351 C T 0.878210 7.6340e-06
18:45042572 A G 0.030297 -2.8811e-05
18:45052044 A G 0.307837 -2.3188e-05
18:45052056 C T 0.585975 -1.4554e-05
18:45064799 G T 0.787058 2.3150e-05
18:45064826 C T 0.045468 -1.1446e-05
18:45085768 C T 0.036467 1.4452e-05
18:45085894 A G 0.082827 2.2206e-05
18:45088176 T C 0.192672 6.6224e-05
18:45091903 G A 0.579123 -3.8288e-06
18:45101749 T C 0.072963 -4.0142e-07
18:45102301 G A 0.106927 -7.2346e-06
18:45102453 C T 0.039304 -2.4746e-05
18:45104529 G A 0.244797 -8.2337e-07
18:45107986 C G 0.476370 -9.9993e-07
18:45108095 G A 0.373335 -2.0558e-05
18:45109640 A G 1.140113 -1.1500e-05
18:45110880 G A 0.036840 4.5769e-06
18:45115834 A G 0.138830 -4.0178e-06
18:45116733 A C 0.237348 -1.3284e-05
18:45118943 G A 0.032569 7.1842e-06
18:45119261 G A 0.023237 -8.2660e-06
18:45124176 C T 0.044377 -1.0931e-05
18:45125405 C T 0.892417 -1.5215e-06
18:45125891 C G 0.464497 -3.7990e-05
18:45126019 C T 0.041287 -1.5637e-05
18:45128281 A G 0.080480 2.0672e-06
18:45132833 C T 0.304114 2.2779e-05
18:45133375 C T 0.137626 -1.9411e-06
18:45145784 A C 0.049960 -2.9913e-05
18:45148116 G A 0.324657 -1.4966e-05
18:45148150 G A 0.109011 3.1297e-05
18:45148717 C T 0.038745 -6.6693e-06
18:45163379 T C 1.186826 -5.6302e-05
18:45173858 G A 0.026379 1.3081e-05
18:45175960 A G 0.045234 -3.7319e-05
18:45179478 G C 0.131829 -2.9247e-06
18:45206947 A C 0.027645 -9.1314e-07
18:45207728 A G 0.093230 8.7122e-06
18:45220530 A C 0.563725 2.8405e-05
18:45229162 C G 0.205727 -1.6002e-05
18:45229702 G A 0.190228 2.0409e-05
18:45232915 G T 0.106145 -6.3787e-05
18:45233159 T C 0.033604 5.7205e-06
18:45235821 C T 0.358222 7.2189e-06
18:45237652 C T 0.029316 -1.8614e-05
18:45238757 T C 1.246287 -3.3917e-05
18:45243955 G C 0.082798 8.7145e-06
18:45252035 A G 0.020949 -5.2770e-06
18:45257622 T C 0.101156 -4.1444e-06
18:45257946 C A 0.292176 4.4103e-05
18:45259283 G A 0.313657 8.7327e-06
18:45264035 G A 0.171438 1.6039e-05
18:45271722 T G 1.505193 -4.0434e-05
18:45278325 G C 1.507702 -4.9136e-05
18:45284641 G A 0.078497 -9.8216e-06
18:45321669 A G 1.182273 -2.1397e-05
18:45324584 T C 0.026509 2.7966e-05
18:45327841 A G 0.109099 3.9876e-05
18:45330595 C A 0.059016 7.9261e-06
18:45334464 T C 1.097443 1.0395e-05
18:45335199 T C 0.038781 -3.9393e-06
18:45335727 A G 0.653761 -1.9325e-05
18:45358666 G A 0.068325 -3.1181e-06
18:45362721 T C 0.146874 3.4893e-05
18:45364276 C T 0.047376 1.5342e-05
18:45366422 G T 0.022461 -3.4104e-05
18:45369316 C T 0.241697 4.2315e-05
18:45369542 G A 0.068484 -5.4701e-06
18:45371695 G A 0.087884 1.5809e-05
18:45394078 T C 0.110306 4.3123e-05
18:45394206 G T 1.119359 1.8937e-05
18:45394919 C T 0.140054 -2.3699e-05
18:45401321 T C 0.025859 1.7952e-05
18:45419602 C G 0.095437 1.7062e-05
18:45422180 T C 0.077182 2.7486e-05
18:45422375 C G 0.057042 1.8314e-06
18:45434712 T G 1.039115 1.1863e-05
18:45446307 C T 0.686408 -6.9464e-06
18:45454493 C T 0.069659 -6.7106e-07
18:45466757 T C 0.049593 1.0833e-05
18:45468500 C T 0.088183 1.9904e-05
18:45474282 G A 0.047837 4.6813e-05
18:45475857 T C 0.082301 -5.3266e-05
18:45481488 G T 0.026171 2.1752e-05
18:45481926 T C 0.065566 1.6737e-05
18:45482855 C T 0.374046 1.0860e-05
18:45483540 T C 0.374172 5.4230e-05
18:45484821 T C 0.031549 -1.8416e-05
18:45485223 T C 0.209346 -1.2532e-05
18:45487567 C A 0.041728 2.7020e-05
18:45488690 A C 0.036467 2.5916e-05
18:45493026 C T 1.252107 3.0034e-05
18:45501768 A G 0.095372 -9.9318e-06
18:45502847 A G 0.031436 -6.3487e-06
18:45503008 A T 0.103334 2.1172e-05
18:45503509 A G 0.150739 2.6549e-05
18:45506758 A C 0.340429 1.0874e-06
18:45509964 G A 1.003590 2.1956e-05
18:45511144 T C 0.151492 2.4977e-05
18:45516051 A C 0.240120 2.9007e-05
18:45522273 T C 0.031978 -1.1392e-05
18:45523541 T C 0.041060 2.4215e-07
18:45525112 C T 0.607635 -1.5440e-05
18:45528170 T G 0.061677 -1.7757e-05
18:45529243 A G 1.527388 1.3464e-05
18:45530765 A G 0.141953 -6.7789e-06
18:45532918 C A 1.761610 -3.2229e-05
18:45542804 C T 1.204373 -1.7135e-05
18:45544093 T C 0.216117 -3.0547e-05
18:45545052 T G 1.436060 -5.6739e-06
18:45548347 T C 0.815579 -1.7002e-05
18:45548541 A G 0.178021 -1.1511e-04
18:45548696 T C 0.022208 -9.7737e-06
18:45549279 A G 1.011244 1.4510e-06
18:45550368 T C 0.306938 -2.7751e-06
18:45551909 C T 0.565472 -4.4014e-06
18:45557951 C T 1.800739 -1.8226e-05
18:45560939 T C 0.335112 -2.1653e-05
18:45566276 A G 0.331856 -2.2218e-05
18:45573448 C T 0.204928 2.1737e-05
18:45574640 A C 0.490165 6.0037e-06
18:45578363 A G 0.044426 -9.9283e-06
18:45580597 T C 0.047928 -3.0618e-05
18:45581922 G A 0.936775 -1.7181e-05
18:45582074 A G 0.074050 2.8240e-05
18:45585555 A G 0.138736 2.0185e-05
18:45590104 C A 0.069896 2.6524e-05
18:45591201 A G 0.321454 1.6972e-05
18:45591684 A G 0.198336 -2.1102e-07
18:45593910 T C 0.347599 -1.5004e-05
18:45595556 T C 1.238380 9.3512e-07
18:45601607 A G 0.882241 8.3600e-06
18:45602184 T C 0.140113 -2.2269e-05
18:45603797 A G 0.438631 2.1213e-06
18:45604221 A G 0.713929 1.3447e-05
18:45612861 T C 0.200342 2.6013e-05
18:45613978 A C 0.603350 1.8701e-05
18:45614429 T C 1.012974 1.9572e-05
18:45616828 T C 0.079864 3.9316e-06
18:45620052 A C 0.213893 -1.1589e-04
18:45622347 C T 1.296620 -6.7671e-05
18:45622889 T C 0.075712 -5.5959e-05
18:45625208 T C 0.437382 3.4516e-05
18:45631301 G C 0.060122 7.9253e-05
18:45631492 T C 0.408951 -3.3172e-05
18:45633129 G A 0.040050 -7.9405e-06
18:45634768 T C 0.031725 -1.5934e-05
18:45635964 T G 0.377347 -5.8137e-05
18:45636110 C T 0.036207 9.8788e-06
18:45636391 C T 0.134400 2.5757e-05
18:45636462 A G 0.440527 3.0899e-05
18:45636639 T C 0.436541 1.4802e-05
18:45636905 T C 0.805500 -3.9305e-05
18:45641215 T C 0.041871 -2.7313e-05
18:45643649 A G 0.896026 -2.8510e-05
18:45645902 C T 0.133494 -1.2362e-05
18:45651464 T C 0.360410 -8.9700e-07
18:45651799 T C 0.078721 3.5937e-05
18:45655386 A G 1.673418 2.8298e-05
18:45659367 G A 1.662415 3.0172e-05
18:45662963 T G 1.249396 1.8941e-06
18:45667119 G C 0.043757 4.9691e-05
18:45672896 T C 0.391943 1.7688e-05
18:45682592 C T 0.020939 -2.3283e-05
18:45682632 A G 0.138782 4.8419e-04
18:45691119 G A 0.060392 3.2626e-05
18:45692340 T C 0.915953 -2.4358e-05
18:45693416 T C 0.058798 7.4686e-05
18:45694281 T C 0.150574 -1.3318e-05
18:45699630 G C 0.044026 -2.9438e-05
18:45701620 C T 0.141193 -1.3366e-04
18:45705488 G T 0.091945 7.3377e-06
18:45708200 C T 0.191371 -4.0743e-05
18:45708315 G A 0.631277 3.7852e-06
18:45710307 T C 0.513639 8.0068e-06
18:45711009 A G 0.145254 4.0192e-05
18:45713644 C T 0.171733 -4.1008e-05
18:45713666 A G 0.105570 -6.9349e-05
18:45714306 G A 0.065923 -3.7923e-05
18:45716831 T C 1.079954 -2.9454e-05
18:45716893 C T 1.039563 -2.9525e-05
18:45716978 A G 0.103961 2.1667e-05
18:45717055 A G 0.136107 4.0765e-05
18:45717299 C A 0.107336 1.2791e-06
18:45717664 A G 1.208950 -2.9028e-05
18:45720714 A C 0.058334 3.2487e-05
18:45725835 C T 0.391284 -1.9843e-06
18:45730000 C T 1.949596 -2.2779e-06
18:45730255 G A 0.176687 -9.1223e-07
18:45731007 C T 0.207824 1.1741e-05
18:45734172 C T 0.662463 -3.3241e-05
18:45734656 C T 0.035091 -1.9155e-05
18:45739857 C T 1.966873 -1.2643e-05
18:45748937 G A 0.148584 -2.5647e-05
18:45750304 C T 0.048648 7.1148e-06
18:45750414 T C 0.094217 4.1890e-06
18:45750804 C T 0.059567 -1.9587e-05
18:45751237 C G 0.712628 6.4488e-06
18:45751472 C T 0.378723 -1.2474e-06
18:45753616 C T 0.635130 -1.2296e-05
18:45753665 T G 1.323122 2.6705e-05
18:45753742 C T 0.464617 -5.3694e-05
18:45754292 T C 1.861835 4.7647e-05
18:45755247 C T 1.962507 2.9027e-05
18:45755977 C A 0.114782 -4.6624e-05
18:45757475 T C 0.034185 -1.7346e-05
18:45758698 A G 0.039995 -7.1033e-06
18:45759744 A C 1.070996 -1.2093e-05
18:45761057 A G 0.138542 4.1538e-05
18:45762602 T C 0.101328 4.1663e-05
18:45764569 C G 0.073245 1.4415e-06
18:45765284 T C 0.199213 1.9278e-06
18:45775181 G A 1.885607 1.8094e-05
18:45776859 C T 0.027541 -1.3968e-05
18:45779072 C A 0.105197 5.8525e-06
18:45786220 C G 0.154066 9.6234e-06
18:45789594 T C 0.479681 9.0151e-06
18:45791693 A G 0.409013 1.1352e-05
18:45792198 T C 0.102747 1.1548e-05
18:45796231 A C 0.085479 1.5396e-05
18:45801610 C T 0.028414 -1.8040e-05
18:45807009 T C 0.143316 1.6285e-05
18:45809276 C T 0.178300 -1.6728e-05
18:45815417 G A 1.013925 3.3494e-05
18:45817748 G A 0.581973 -1.2366e-05
18:45819148 A G 0.318734 -4.3674e-05
18:45819621 T C 0.386312 -1.6635e-05
18:45820350 T C 0.341269 -2.8547e-05
18:45820351 A G 0.358161 -8.5662e-06
18:45821540 T C 0.543419 -2.5052e-05
18:45825336 G A 0.529719 -4.3859e-05
18:45825434 A G 0.048399 -1.2955e-05
18:45825782 T C 0.033253 1.3259e-05
18:45832524 G A 0.392411 -1.9004e-05
18:45833529 G C 0.193318 -4.3761e-05
18:45839642 G A 0.459103 2.6065e-05
18:45846308 A C 0.138094 -1.5945e-05
18:45847499 A G 0.098131 -7.5027e-06
18:45854663 T C 0.373526 1.6170e-05
18:45857926 G A 0.053641 -4.1952e-06
18:45860953 T C 0.394176 -1.9489e-05
18:45866196 C T 0.401496 -1.3949e-05
18:45866936 A G 1.681062 -1.1793e-05
18:45871970 A G 0.331736 8.2503e-06
18:45872236 G A 0.432487 -2.2355e-05
18:45872538 T C 0.143242 8.4845e-05
18:45878104 G A 1.149626 -7.7316e-06
18:45878812 T C 0.758241 3.8166e-05
18:45881610 A G 0.025275 -1.2927e-05
18:45885064 T C 0.287648 -1.2294e-04
18:45885272 T C 0.058860 -2.8754e-05
18:45885792 T C 0.559162 3.4525e-05
18:45886723 C T 0.633377 3.0813e-05
18:45895209 C A 0.052920 2.2260e-06
18:45898910 G T 0.028011 2.0647e-05
18:45902495 T C 0.077858 6.3196e-06
18:45902745 T C 0.276963 -3.5277e-05
18:45907070 A G 0.606918 3.6899e-05
18:45907792 A G 1.487114 -3.9534e-05
18:45911493 C T 0.023808 1.4617e-05
18:45916846 G A 1.975130 -1.7015e-05
18:45917870 A T 0.031786 -1.0768e-05
18:45920214 A G 0.147896 -4.5450e-05
18:45924996 G A 1.076991 -2.0809e-06
18:45925320 T C 0.611497 -2.8491e-05
18:45926039 G T 0.038508 5.7019e-05
18:45929775 C G 0.192497 1.5527e-05
18:45938415 G A 0.110063 -4.3983e-05
18:45941307 A C 1.943020 -4.3812e-05
18:45942870 C T 0.560226 7.6057e-07
18:45950628 C T 1.372910 3.6550e-05
18:45952352 G A 1.575621 3.5531e-05
18:45961515 A G 0.032809 1.5080e-05
18:45970701 A G 1.942370 -1.1558e-05
18:45971139 A G 1.529167 3.9137e-05
18:45981270 C T 1.736371 2.8167e-05
18:45988298 A G 0.201108 1.3384e-05
18:45990557 G C 0.716980 -2.5880e-05
18:45991258 T G 1.888152 -8.8141e-06
18:46001112 A G 0.069217 1.3210e-05
18:46002193 C T 0.108576 7.9504e-06
18:46002758 G A 1.686012 3.2394e-05
18:46008209 C T 1.774334 -1.5632e-05
18:46012050 A G 0.043176 -9.5713e-06
18:46012721 T C 0.029472 -1.1008e-05
18:46012745 T C 0.038765 4.8422e-06
18:46014777 T C 0.033796 -3.6001e-06
18:46016047 T C 1.847271 -1.9241e-05
18:46031653 T G 0.069477 3.8284e-06
18:46039636 C T 0.082882 -5.9430e-06
18:46041176 C G 0.103707 -9.7635e-06
18:46043519 T C 0.116947 5.4972e-05
18:46050580 G T 0.050921 2.1927e-05
18:46059576 T C 1.876737 -1.3150e-05
18:46063299 A G 0.092360 -6.2804e-05
18:46090775 A G 0.033805 -3.2878e-05
18:46095943 G A 1.424307 -5.3452e-06
18:46098396 A G 0.063852 -2.8562e-06
18:46100362 G A 0.170085 -2.0565e-05
18:46101379 A G 0.071785 -2.6915e-06
18:46102722 C A 0.114876 -2.1638e-05
18:46103107 C G 0.059710 7.1797e-06
18:46111291 T A 0.033724 -8.2991e-06
18:46119000 C T 0.042300 6.6970e-06
18:46120940 T C 0.448528 -1.5934e-05
18:46123229 C T 0.033912 9.2183e-06
18:46124640 A G 0.113786 -6.1772e-05
18:46134647 T C 0.115506 2.2382e-05
18:46136515 T C 0.057617 -1.8054e-05
18:46139386 A G 0.052881 -9.1762e-06
18:46144728 C T 0.076150 9.3504e-06
18:46146221 A G 1.329646 -1.1649e-05
18:46148055 T C 0.123533 -9.4771e-08
18:46150975 G A 0.246868 1.0576e-05
18:46157363 C T 0.068500 8.3213e-06
18:46163049 T C 0.071002 9.2328e-06
18:46168227 G A 0.092724 2.1482e-05
18:46169361 T C 0.251042 1.2481e-05
18:46169547 G A 1.440874 2.9861e-06
18:46174186 A C 0.049363 -1.5882e-05
18:46175116 G A 1.409604 4.3751e-06
18:46187508 T G 0.033474 3.4779e-05
18:46192616 C T 0.137350 -4.6181e-05
18:46192724 T C 0.041946 -1.4976e-05
18:46198872 A G 1.536074 5.7184e-06
18:46199840 A G 1.344499 9.6611e-06
18:46202233 T C 0.618700 1.3472e-06
18:46203620 A G 0.200871 1.4889e-05
18:46203708 C T 0.039645 -3.3035e-05
18:46205799 A G 0.097469 3.3996e-06
18:46207268 A G 0.064751 -6.0195e-05
18:46209339 A G 0.144809 5.8906e-06
18:46209915 G A 1.013373 -1.3365e-05
18:46210448 C T 0.076546 2.1128e-05
18:46210515 G A 0.070727 -4.2117e-05
18:46216413 A G 0.473459 1.3222e-05
18:46216928 G A 0.045104 2.3248e-05
18:46219975 G A 0.452919 1.3521e-05
18:46221997 A G 0.082866 -1.6499e-05
18:46222367 A G 0.020595 1.1117e-05
18:46228514 A G 0.243823 6.1741e-06
18:46228795 T C 0.082483 -1.7550e-05
18:46230053 G A 0.050018 -3.0092e-05
18:46233804 T C 0.030446 5.7481e-05
18:46238689 T G 0.081331 1.7808e-05
18:46239127 T C 0.464169 -6.8172e-05
18:46240403 G A 0.275626 -1.1432e-04
18:46240711 C A 0.860686 -2.0279e-05
18:46241499 C T 0.043468 -1.6553e-05
18:46241882 C T 0.043377 -4.6106e-05
18:46241943 G A 0.084421 -8.0892e-06
18:46246851 C T 0.545701 -7.4786e-05
18:46250522 T C 0.108917 -1.0266e-05
18:46252305 A G 0.076608 -1.9069e-05
18:46257693 G A 1.456263 2.8811e-05
18:46259014 A C 0.291436 2.4071e-08
18:46259466 A G 0.024386 2.2828e-05
18:46264969 T C 1.372566 1.4697e-05
18:46266174 G A 0.204727 7.5343e-06
18:46267719 A C 0.053709 4.3441e-05
18:46275227 T C 0.235150 5.5657e-06
18:46277226 A G 0.161022 -6.0622e-06
18:46277754 T C 0.033627 1.1435e-05
18:46280931 A G 0.089851 -1.2112e-05
18:46283966 A G 0.425167 7.3726e-06
18:46284084 T C 0.044461 -3.2968e-05
18:46284840 C T 1.053474 -2.1735e-05
18:46285113 G T 0.181159 2.2862e-05
18:46293053 A G 0.188923 2.0809e-05
18:46293788 T G 0.242966 -5.3170e-09
18:46294222 T C 0.075115 -2.3130e-05
18:46294270 C A 0.830023 -2.4484e-05
18:46294895 G A 1.494648 -5.6960e-05
18:46297120 T G 0.328926 -5.7663e-05
18:46298052 A G 0.029297 2.1749e-05
18:46298940 G A 0.251168 -2.8281e-05
18:46301315 A G 0.084671 -1.8984e-05
18:46301471 T C 0.201741 9.9405e-06
18:46301791 C A 0.873169 -5.8932e-05
18:46303400 C A 0.615444 -2.1291e-06
18:46304354 A G 0.177381 5.3986e-05
18:46304543 A G 0.044309 6.5029e-06
18:46305957 G A 0.524091 -5.0271e-05
18:46309630 A G 0.238312 1.4227e-05
18:46311832 T C 0.149383 4.9717e-05
18:46312960 G C 0.269095 -1.0085e-05
18:46313284 T C 1.304049 1.6109e-05
18:46327155 A G 0.108803 -5.1103e-06
18:46334286 C A 0.131057 6.4661e-06
18:46335140 G A 0.239815 -1.2611e-05
18:46335744 T C 0.291527 3.1586e-05
18:46337861 G A 0.240610 -3.0064e-05
18:46339954 G A 0.069681 -4.2312e-05
18:46342603 A G 0.184116 -2.3284e-05
18:46344952 T G 0.192542 -8.0421e-07
18:46346108 A T 0.429686 3.0257e-05
18:46347205 T C 0.916641 -1.3912e-05
18:46348334 T C 0.395523 -3.7559e-05
18:46355117 T C 0.221901 -2.1922e-05
18:46359024 T C 1.018170 -2.4346e-05
18:46359103 C T 0.097758 -4.6690e-05
18:46362883 A G 0.667150 -4.4174e-05
18:46368417 A C 0.076046 -6.1027e-05
18:46369541 G A 0.033740 1.4961e-05
18:46370055 T G 1.688790 1.3687e-08
18:46372096 T C 0.546905 -7.2152e-05
18:46374076 C T 0.593340 -2.1999e-04
18:46376804 C G 0.063060 1.4272e-05
18:46382353 C T 0.127577 -3.9890e-05
18:46382811 G A 0.509686 -4.1174e-05
18:46383504 A G 0.046110 5.6040e-06
18:46383898 C T 0.078984 -2.3610e-05
18:46387889 G A 1.048424 -3.4066e-05
18:46389383 G A 0.128223 -4.0672e-05
18:46389411 A G 0.025717 -1.9526e-05
18:46395022 G A 0.736617 -1.7883e-05
18:46399092 A G 0.567760 -2.8098e-05
18:46400526 T C 0.131508 -1.4329e-05
18:46400562 T C 0.111043 -5.7383e-05
18:46400784 A G 0.415372 -1.0448e-05
18:46404465 A G 0.591003 -6.0512e-05
18:46405741 A G 0.039622 -1.9257e-05
18:46408882 T A 0.132423 -1.3776e-04
18:46427969 A C 0.254706 -8.8275e-06
18:46430467 A G 0.025671 -4.1910e-05
18:46431392 G C 0.115022 -6.3976e-05
18:46440764 G T 0.210615 -4.5820e-06
18:46441577 A G 0.082548 -2.7531e-05
18:46442174 A G 0.043098 1.0389e-06
18:46445257 G T 0.042517 -1.0555e-05
18:46449718 T C 0.026648 4.9621e-06
18:46451047 T G 0.129752 -1.6848e-05
18:46453463 C T 0.953601 -5.1447e-06
18:46453754 T C 0.537960 5.4074e-05
18:46454139 G A 1.795980 -4.0344e-05
18:46456130 T C 0.113085 1.5010e-05
18:46456225 G A 1.941767 -1.5522e-06
18:46457174 C T 0.523792 -9.7407e-06
18:46459032 C T 0.600614 -2.4590e-05
18:46459909 T C 0.037596 5.1995e-08
18:46460656 A G 0.135422 -1.0951e-05
18:46462952 C T 0.114432 -1.9193e-05
18:46468251 C T 0.629457 -6.5478e-06
18:46468946 A G 0.379953 -2.3931e-05
18:46470135 T C 0.105467 -6.5214e-05
18:46481457 G T 0.062485 -1.8195e-05
18:46484188 T C 0.485647 2.8331e-05
18:46490397 T G 0.403758 -3.1429e-05
18:46491020 A G 0.442049 2.3757e-05
18:46491029 C T 0.044137 -9.4221e-06
18:46491427 T C 0.043575 7.5689e-06
18:46493966 G C 0.269413 -3.8869e-05
18:46495298 C T 0.336654 -2.9149e-06
18:46503097 C T 0.154806 -8.5742e-06
18:46503638 T C 0.113075 7.7655e-06
18:46507061 T G 0.049905 2.0445e-05
18:46508420 A G 0.943753 5.5394e-06
18:46513228 A G 0.093314 1.5943e-05
18:46513612 T C 0.111484 -6.5656e-06
18:46514068 T C 0.343720 2.5957e-06
18:46516374 A G 0.738912 2.5271e-05
18:46522504 C T 0.104597 -2.7423e-06
18:46525285 G A 0.065400 -8.6406e-06
18:46526191 A G 1.132972 8.8769e-06
18:46527453 A G 0.653407 2.2808e-06
18:46529162 G A 0.140687 4.2295e-05
18:46533841 A G 0.271779 -1.1952e-05
18:46534118 T C 0.623040 -2.8613e-05
18:46534938 A G 0.411522 -1.5543e-05
18:46535416 T C 0.028758 -1.5887e-05
18:46535541 T C 0.089280 1.5333e-05
18:46537460 T C 0.298717 1.4558e-05
18:46539434 T C 0.056474 7.4595e-06
18:46539652 C G 1.381868 -2.1280e-05
18:46541221 C G 0.102964 1.3885e-05
18:46541300 A G 0.731307 -1.3976e-05
18:46542604 A T 0.348715 1.1483e-05
18:46543380 C T 1.513727 3.1563e-06
18:46543419 C G 0.781803 -1.8596e-05
18:46545924 G A 1.153917 -5.3134e-05
18:46549407 T C 0.100994 8.8482e-06
18:46550747 T C 0.078624 1.3065e-05
18:46551262 C A 0.885497 -6.7584e-06
18:46551306 A G 0.755878 -1.2144e-05
18:46554787 T G 0.236647 7.9736e-06
18:46556472 A G 0.069454 1.6018e-05
18:46558991 C T 0.035685 -3.5432e-06
18:46562289 T C 0.502191 1.8618e-05
18:46564583 T C 0.032656 -8.7743e-06
18:46567678 G C 0.094194 -1.1744e-05
18:46573551 A G 0.332697 5.7449e-06
18:46576058 C T 0.095674 5.0379e-05
18:46577526 T G 0.166446 1.4479e-05
18:46579970 T C 1.219402 2.6021e-06
18:46587654 A G 1.782393 -6.3781e-05
18:46595499 T C 0.040096 -1.7542e-05
18:46596807 T C 0.095875 -4.4410e-05
18:46611730 C T 0.325128 5.0245e-06
18:46612334 C G 0.869807 -9.8779e-05
18:46617871 T C 0.039904 -9.4152e-06
18:46617886 A G 0.022315 3.4547e-05
18:46620107 T C 0.101477 3.5195e-05
18:46639198 A G 0.241976 -8.1352e-06
18:46642494 T C 0.098579 1.4087e-05
18:46653988 C T 0.044935 -3.8706e-06
18:46660709 A G 0.220197 -1.5770e-05
18:46669830 A G 0.057084 -2.9612e-05
18:46675499 G A 0.021854 -9.0610e-06
18:46675839 C T 0.123900 2.8057e-05
18:46683500 T G 0.186229 -9.5940e-05
18:46684910 G A 1.476786 -2.2041e-05
18:46697497 T C 0.099718 1.5151e-05
18:46708029 A G 0.042137 1.5275e-05
18:46709137 T C 0.066637 -1.5332e-05
18:46712828 C T 1.494894 -1.9581e-05
18:46750423 T G 1.630239 3.0784e-07
18:46752094 C T 0.033159 -1.6696e-05
18:46765557 T G 0.031734 6.8820e-06
18:46767588 C T 0.034354 -2.3889e-05
18:46793102 T C 0.098832 -5.4477e-05
18:46797855 A T 0.026934 5.0569e-06
18:46802105 G A 0.140294 3.1794e-05
18:46806704 G C 0.106934 2.6698e-05
18:46825501 T C 0.044065 5.8511e-07
18:46827075 C G 0.138779 3.2659e-05
18:46833961 T C 0.147834 3.5621e-06
18:46834961 T C 0.047074 3.0181e-05
18:46849610 A G 0.361553 5.6742e-06
18:46858989 C A 1.484102 -8.2845e-06
18:46875933 A G 0.104035 -1.3405e-05
18:46885256 A C 1.852399 -1.9407e-05
18:46886068 C G 0.039937 5.5679e-06
18:46891082 T C 0.027382 -1.1862e-06
18:46902576 C T 0.034256 -8.9396e-06
18:46902799 C T 0.026820 1.2374e-05
18:46919726 T C 0.057412 -3.8110e-05
18:46925090 C T 0.044202 1.2905e-05
18:46936305 A G 0.106950 2.8050e-05
18:46936726 G A 1.481518 -7.1215e-06
18:46944917 C T 0.373828 -4.6187e-06
18:46947056 A G 0.051774 1.0631e-05
18:46953226 T C 0.107684 2.0894e-05
18:46959500 C G 1.131797 4.7840e-05
18:46969939 A G 0.210738 -6.6165e-06
18:46972438 G A 0.029138 3.3087e-06
18:46974441 C T 0.020952 -1.4440e-05
18:46975168 C T 0.217532 -1.5780e-04
18:46978427 C T 0.138954 2.9285e-05
18:46982456 G A 0.104269 -7.3804e-06
18:46991160 G A 0.674950 2.7384e-05
18:46994685 A G 0.069688 -7.8981e-06
18:47012403 C G 0.135854 1.1197e-05
18:47019210 G A 0.121462 2.0935e-05
18:47026049 C T 0.037392 -8.9304e-06
18:47026826 G A 0.084083 1.1333e-05
18:47027023 G A 1.192211 7.1226e-06
18:47035722 G A 0.072564 2.8162e-05
18:47036699 A G 0.185570 3.2637e-05
18:47038431 A G 0.025515 -4.3555e-06
18:47043632 T C 1.056886 3.5269e-06
18:47047479 C T 0.957963 4.5682e-06
18:47047929 T C 0.052086 2.2875e-05
18:47048097 T A 0.033072 7.2996e-06
18:47054317 G A 0.384650 6.3513e-07
18:47056432 C T 0.030027 -8.0457e-06
18:47059152 T C 0.104697 -4.0238e-05
18:47062054 T G 0.036061 -3.2247e-05
18:47066204 T C 0.050946 -4.5861e-05
18:47078911 T C 0.375425 2.9704e-05
18:47082314 C G 1.604798 1.1157e-05
18:47085026 G C 0.135013 2.3902e-05
18:47085329 A G 0.027304 8.6884e-06
18:47093864 T C 0.596359 1.3891e-05
18:47095675 T G 0.075735 2.2102e-06
18:47101589 C T 0.129794 -1.9563e-05
18:47109955 G A 0.027327 -3.6495e-05
18:47117374 G A 0.611608 -9.8798e-06
18:47128369 C G 0.117645 1.1657e-05
18:47130342 A G 0.695749 -2.2813e-05
18:47131684 C T 1.956441 9.7862e-06
18:47132949 G A 0.189284 -5.0108e-06
18:47136392 T C 0.757780 9.1087e-07
18:47146125 A G 1.063342 1.2842e-05
18:47151206 T C 0.055848 -1.9101e-05
18:47156594 G C 0.046311 1.0082e-05
18:47156720 C G 0.038145 1.5995e-05
18:47159090 G A 1.644731 -3.8642e-05
18:47160953 T G 1.646942 -3.0384e-05
18:47166694 G A 1.310752 -8.4947e-05
18:47167214 C T 1.640963 -3.9117e-05
18:47167682 G A 0.038239 2.7580e-06
18:47174380 G A 0.442620 2.0877e-05
18:47177869 A G 0.493882 -1.7113e-04
18:47181668 T A 1.645183 -3.5593e-05
18:47182838 A G 0.692546 2.4588e-05
18:47196129 C T 0.136565 -2.6673e-05
18:47196870 G A 0.021854 -3.5339e-05
18:47200119 A C 0.069879 6.2641e-06
18:47203461 T G 0.031738 1.2979e-05
18:47208092 T C 0.184739 -4.2809e-05
18:47210824 A G 0.769524 2.1142e-05
18:47218021 A G 0.032591 -1.0967e-05
18:47223429 A G 0.182036 -4.9085e-05
18:47226644 G A 0.133689 -3.7467e-05
18:47230494 T C 0.087086 -2.4319e-05
18:47234071 G A 0.066913 6.2796e-05
18:47250020 A C 0.853802 -2.5810e-05
18:47258695 G A 1.813693 -4.3543e-05
18:47261702 C T 0.244485 -6.4254e-06
18:47269746 C T 0.975429 -5.1790e-05
18:47270060 T C 0.049275 2.7390e-05
18:47272034 T C 0.401187 -2.3545e-05
18:47272391 A G 0.022396 5.3083e-06
18:47278998 T C 0.068166 -4.1070e-05
18:47279602 G A 0.487844 1.0979e-05
18:47288909 T C 0.375721 -3.7403e-05
18:47310917 T G 1.101747 -4.0383e-05
18:47313850 T C 0.188810 2.3196e-05
18:47327294 T C 0.078591 6.3060e-07
18:47344725 A C 0.445207 4.0426e-05
18:47348536 C T 0.073781 -1.7251e-05
18:47361450 C T 0.027606 1.8468e-05
18:47375932 G C 0.974056 -4.5279e-07
18:47383243 T C 0.096479 -1.9953e-05
18:47391025 G T 0.306335 -7.3837e-05
18:47397294 C T 1.455597 -9.1884e-06
18:47405905 C T 1.511107 2.2028e-06
18:47419248 A C 0.035935 -4.7148e-05
18:47422280 T C 0.037642 1.3479e-05
18:47428107 G A 1.949131 3.4463e-06
18:47429022 T C 0.265398 3.0490e-05
18:47431496 T C 0.096982 -3.6244e-05
18:47432679 T C 0.029709 -2.5348e-05
18:47434715 A G 1.242661 -2.2680e-05
18:47435415 A G 0.043290 1.3192e-05
18:47435643 A G 0.075767 8.5646e-07
18:47435908 T C 0.054290 7.1034e-05
18:47447858 C A 0.031267 1.8946e-05
18:47455598 C T 1.140450 -2.4971e-05
18:47459845 A G 0.661100 -2.1835e-05
18:47462193 C T 1.122199 -1.7678e-06
18:47464423 T C 1.676959 -7.1315e-06
18:47471504 G A 1.200151 6.4549e-06
18:47476790 G A 0.900389 -9.1465e-07
18:47477827 A G 0.301281 8.3826e-06
18:47479185 T C 0.225046 2.6212e-05
18:47479855 C A 0.033208 -2.5812e-07
18:47480625 C T 0.037119 1.2618e-05
18:47484139 G A 0.071960 4.8467e-06
18:47485894 A C 0.440923 9.1600e-06
18:47486720 G A 0.183538 -9.4405e-06
18:47491076 C T 0.748312 -1.0675e-05
18:47494673 A G 0.035182 1.8821e-05
18:47499835 G A 0.236374 9.3206e-07
18:47499892 A G 0.112643 1.1082e-05
18:47500836 A G 0.042429 -7.0213e-06
18:47503579 T C 1.360001 4.3046e-05
18:47505974 A G 0.114584 1.0590e-05
18:47511113 A C 0.128041 2.0182e-05
18:47511627 T C 0.221583 4.0679e-06
18:47516411 T C 0.072492 3.1677e-07
18:47519167 G A 1.758313 -3.2550e-05
18:47524795 C T 0.414391 2.5843e-05
18:47529534 G A 0.025872 -7.3431e-06
18:47532215 C T 0.569389 9.5800e-06
18:47534832 C A 0.277083 9.9811e-06
18:47540001 C T 0.143268 1.5702e-05
18:47552802 A C 0.310064 -2.3278e-05
18:47553638 A G 1.572041 -1.4900e-04
18:47560840 A G 0.103383 -2.4388e-05
18:47564512 G T 0.051226 1.3169e-05
18:47565051 T C 0.031543 -2.0067e-05
18:47566647 G A 0.060041 -3.5281e-05
18:47566678 G C 0.029144 3.5518e-05
18:47572116 A G 0.071418 -2.3073e-05
18:47575633 T G 0.093528 1.9405e-05
18:47575725 G A 0.472313 -2.0380e-05
18:47576318 C T 0.108420 -1.2529e-06
18:47596892 A G 0.055630 3.3507e-05
18:47600272 G A 0.105178 1.9476e-05
18:47601709 G A 0.310655 7.7854e-05
18:47610455 A G 0.039794 -3.2757e-05
18:47624701 T C 0.348874 4.2591e-05
18:47633461 T C 0.050703 1.0754e-06
18:47637612 A C 0.042709 1.2961e-05
18:47638717 C A 0.102036 2.1002e-05
18:47638861 A G 0.040086 -2.6489e-05
18:47639553 A G 0.043822 1.0629e-05
18:47647643 G A 1.195077 1.1554e-05
18:47651537 T C 1.736952 2.1509e-05
18:47662494 C T 0.140590 7.4925e-06
18:47665918 A G 0.049924 1.9888e-05
18:47669268 A G 0.062816 1.6373e-05
18:47669381 A C 0.043871 1.9523e-05
18:47678905 C T 0.769212 -2.1714e-06
18:47693130 C T 0.025707 -4.0443e-05
18:47704575 T A 0.609751 -7.3944e-06
18:47707547 C T 0.036791 2.1001e-05
18:47708307 C T 0.127327 5.1335e-05
18:47713636 A G 0.272562 -1.5805e-06
18:47715721 G T 0.544601 -1.3539e-05
18:47718351 C A 1.780498 -2.6472e-06
18:47722896 A G 0.552021 -6.1308e-06
18:47735555 C T 0.470869 9.2593e-06
18:47744743 T C 1.188982 -5.7801e-05
18:47746434 C A 0.123682 -2.9582e-06
18:47753491 C T 0.359998 -4.5635e-05
18:47769082 C T 0.599845 -3.4248e-06
18:47777244 T C 0.779810 -2.0265e-05
18:47789989 G C 0.218986 4.9669e-05
18:47795073 T C 0.053254 -1.0008e-05
18:47800179 C G 0.407685 2.8642e-05
18:47804309 C T 0.074992 1.3806e-05
18:47805294 C A 1.821288 5.6470e-05
18:47806957 T C 1.401603 8.6671e-06
18:47811305 G T 0.362026 -5.0797e-05
18:47818749 A G 0.958242 1.5124e-05
18:47818781 A G 0.359193 1.4002e-05
18:47821745 A C 0.055607 -1.3337e-05
18:47822024 G A 0.620849 -7.0147e-07
18:47836845 C T 0.066306 -2.4196e-05
18:47843483 T G 0.094661 -1.3677e-05
18:47843534 G A 1.560973 -3.3640e-05
18:47853372 G C 0.486760 3.1890e-05
18:47858481 C T 0.110627 -5.9689e-05
18:47862551 A G 0.711651 2.4189e-05
18:47877641 C T 0.106629 6.3556e-06
18:47887545 T G 0.040206 1.6236e-05
18:47896077 A C 0.692760 -2.9863e-05
18:47901471 T C 0.521257 4.6207e-05
18:47902163 T C 0.025438 3.3167e-05
18:47905089 G T 1.384926 -4.9001e-05
18:47908076 A G 0.141959 2.3719e-05
18:47908556 A G 1.187602 2.6956e-07
18:47910350 T C 0.111751 3.0839e-05
18:47910888 G A 0.046782 5.3620e-06
18:47922511 T C 0.102961 -2.5347e-05
18:47937316 A G 0.676949 -5.1373e-05
18:47938225 A G 0.147594 -1.6371e-06
18:47939494 T C 0.058980 1.0068e-05
18:47945254 T C 0.045149 3.5396e-05
18:47945686 G T 0.030618 8.2622e-06
18:47956586 T C 0.343571 1.9962e-05
18:47964975 A C 1.473910 -2.7720e-05
18:47965828 T C 1.410363 -6.2007e-05
18:47966005 T C 0.622235 -5.6834e-05
18:47967247 A T 1.174405 2.4114e-05
18:47967720 T C 0.046545 -7.8774e-06
18:47969647 A G 0.072956 -1.4594e-05
18:47972802 C A 0.025489 -2.0647e-05
18:47974744 T G 0.775175 -1.8179e-05
18:47988073 G A 0.135585 -7.0247e-05
18:47988927 G A 0.097732 -1.6300e-05
18:47990314 C T 0.024808 -1.6092e-05
18:47996346 C T 0.095752 1.2623e-05
18:47997581 T G 0.048431 4.3690e-06
18:47999799 C T 0.621793 3.7223e-05
18:48004449 C T 0.123296 8.6739e-06
18:48004800 A C 0.055818 -6.5254e-06
18:48010269 C T 0.302138 7.5295e-06
18:48017317 T C 0.220697 1.2258e-05
18:48024255 G A 0.035402 1.9465e-05
18:48038231 C T 0.133913 -2.6170e-05
18:48040327 A G 0.025908 1.3773e-05
18:48041916 T C 0.103737 -6.7288e-06
18:48045637 T G 0.048622 -1.0173e-05
18:48047211 T C 0.044974 -8.5502e-06
18:48062822 C T 0.531050 -2.4157e-05
18:48065829 T C 0.056679 -2.7314e-05
18:48069527 G T 0.485514 1.2925e-05
18:48076797 T C 0.364795 -5.1166e-06
18:48081171 C T 0.495845 -4.0926e-05
18:48084024 A G 0.196512 -1.7184e-06
18:48087851 C T 0.967999 3.8449e-05
18:48118791 T C 0.056812 -1.1587e-05
18:48139738 G A 1.231473 5.8209e-06
18:48142474 A G 0.427771 5.2530e-05
18:48153446 G A 0.975763 -2.5051e-05
18:48157253 T G 0.596602 -3.9075e-05
18:48161544 A G 0.392907 3.8874e-05
18:48166556 T C 1.522769 -1.2999e-05
18:48167267 A G 1.940420 4.0461e-05
18:48172820 A G 0.104704 2.6386e-05
18:48173397 T C 0.489730 5.0339e-05
18:48177600 A G 1.743151 5.5362e-05
18:48184678 C G 0.236841 4.2223e-05
18:48190440 A G 0.810187 3.3848e-05
18:48192137 T C 0.055916 -6.9194e-05
18:48192646 A G 0.051498 1.0290e-05
18:48195801 C T 1.050417 -2.1004e-05
18:48202547 C T 1.726146 -2.3765e-05
18:48204377 C G 0.091039 5.8069e-06
18:48213037 G A 0.090299 -1.0011e-05
18:48222876 T C 1.740892 -2.9969e-05
18:48223787 C T 1.120417 -4.1976e-05
18:48224088 G A 0.028842 1.2407e-05
18:48225809 G A 0.689546 9.9239e-06
18:48226111 G A 0.031819 5.2044e-06
18:48230277 C G 1.380748 6.3720e-06
18:48232112 A G 0.164943 -6.3757e-05
18:48233078 A G 0.681399 -7.1089e-05
18:48234429 A G 0.088374 -2.1869e-05
18:48235488 C T 0.615405 -1.2174e-05
18:48239146 G A 0.040904 -3.4905e-05
18:48240837 T C 0.822518 1.3522e-05
18:48242634 A G 0.025522 6.7024e-06
18:48246218 T C 0.229977 5.4223e-05
18:48249119 T C 0.228889 -2.1246e-05
18:48250288 A G 0.362909 9.0808e-06
18:48257756 T C 0.085829 3.4438e-06
18:48262420 A G 1.631738 -1.4568e-05
18:48263987 G A 0.858897 -8.5469e-06
18:48276551 T C 0.034795 -2.3691e-05
18:48278791 C T 0.277839 -3.1894e-05
18:48279646 C G 0.067273 -1.0561e-05
18:48284003 C T 0.153696 -1.4387e-05
18:48292910 C T 0.823326 2.1993e-05
18:48297005 A G 0.132686 8.4929e-05
18:48304266 A G 0.024532 1.5455e-05
18:48309958 A C 1.868898 -6.4488e-05
18:48311274 A G 0.111562 -1.2857e-05
18:48314711 A C 0.074589 1.1734e-05
18:48321014 A G 0.827046 -3.6838e-05
18:48324336 T C 0.088030 3.7132e-05
18:48325407 C A 0.088481 2.6742e-05
18:48328825 A G 1.511834 -3.6700e-05
18:48331457 A G 0.142930 -1.6678e-05
18:48331524 A G 0.986374 -5.2555e-06
18:48331553 C T 0.844019 -6.0651e-06
18:48334741 T G 0.939017 -4.0489e-05
18:48336154 G A 1.678209 -9.5669e-05
18:48341134 G C 0.681218 3.4380e-07
18:48344777 T C 1.240720 -6.1830e-05
18:48346024 T G 0.458528 -8.6741e-05
18:48347125 G A 0.429033 -6.5925e-06
18:48347777 C A 0.120790 -1.6579e-05
18:48347917 C A 0.168692 -5.9187e-05
18:48348045 C T 0.039200 -2.0140e-05
18:48349191 C T 0.454841 -7.5024e-05
18:48350316 G A 0.728389 -2.9765e-05
18:48350339 C T 0.273844 3.1987e-05
18:48350388 T C 0.073843 -5.3117e-05
18:48351954 G C 0.284961 -2.0436e-05
18:48357201 A G 0.312661 2.1101e-05
18:48358340 A G 0.272474 1.1217e-05
18:48360595 T G 0.808022 -5.5981e-05
18:48367534 G A 0.065673 -1.5097e-06
18:48371543 C T 0.079487 -1.1300e-05
18:48372249 C A 1.591279 4.3639e-05
18:48373001 C T 0.294964 -3.1747e-05
18:48373892 T C 0.075764 7.1544e-06
18:48378234 C T 0.398006 -5.3503e-05
18:48384463 C T 0.809175 1.5284e-05
18:48387381 G C 0.089582 1.2609e-05
18:48387441 T C 0.028453 -2.5658e-05
18:48397082 G T 1.932269 -3.8299e-05
18:48398966 G T 1.843194 -4.4244e-05
18:48402322 T C 1.096482 -5.9466e-05
18:48417664 T C 0.060187 -1.3629e-05
18:48421952 T C 0.052027 4.8404e-05
18:48426317 G A 0.680961 -1.2901e-05
18:48447462 C A 0.032004 -2.0772e-05
18:48447564 C T 0.060294 6.6751e-07
18:48452307 T C 0.147198 -8.7317e-06
18:48458662 A G 0.148604 4.0751e-05
18:48461647 T C 0.038840 3.8963e-06
18:48470182 A G 0.030310 -2.8568e-05
18:48472082 G A 1.049314 -3.4846e-05
18:48476450 A G 0.532319 4.8483e-05
18:48495164 T G 0.027028 -1.6254e-05
18:48495481 G A 0.756261 4.0426e-05
18:48499915 T C 0.030014 -3.0685e-05
18:48536915 T G 0.110796 2.7304e-05
18:48550816 C G 0.052086 5.2865e-06
18:48557612 G A 0.034909 -2.0451e-05
18:48557969 G A 0.061067 -1.9605e-05
18:48565553 T C 0.752454 6.2540e-05
18:48565560 A G 0.131235 -9.1070e-06
18:48568313 T C 0.086735 -3.9971e-05
18:48572383 C T 0.050492 1.9211e-06
18:48589718 C T 0.168767 -2.0215e-05
18:48600991 C T 0.041965 3.7130e-06
18:48606016 C T 0.090237 -1.2475e-05
18:48609968 G A 0.472566 5.2816e-05
18:48611975 G T 0.042280 -5.1063e-06
18:48627917 A G 0.039252 -3.0565e-05
18:48648862 C T 0.757621 3.9793e-05
18:48661789 A G 0.037772 -2.3954e-05
18:48663427 G C 0.038989 -1.4622e-05
18:48666626 G A 1.082025 -3.3592e-05
18:48666798 G C 0.750230 1.5656e-05
18:48672964 C T 0.054744 4.5726e-05
18:48674356 T C 0.815864 -2.0763e-05
18:48678612 A C 0.277960 -1.7957e-05
18:48678689 T C 0.066500 3.8529e-06
18:48681255 T C 0.052913 -3.9894e-05
18:48685445 T C 0.051628 -3.0076e-07
18:48685468 A G 0.914550 -1.8582e-05
18:48690619 G A 0.168432 4.1012e-05
18:48693595 C A 1.086995 1.8109e-06
18:48697811 T C 0.896942 -2.3239e-05
18:48704264 A G 0.030248 2.5315e-06
18:48706660 G T 0.035334 -4.4072e-05
18:48721294 T C 0.043066 7.6429e-07
18:48721618 T C 0.089140 5.3012e-05
18:48726621 T C 0.169030 4.0783e-05
18:48731235 C T 0.107167 -3.7844e-06
18:48736918 T C 0.039713 1.2393e-05
18:48741532 G T 0.438209 9.1223e-06
18:48754780 G T 1.076939 8.5975e-06
18:48760184 G A 0.246086 -2.8960e-05
18:48772322 A G 0.075125 -3.8539e-05
18:48772510 T C 0.066053 4.8373e-06
18:48774088 T G 1.088384 1.7934e-05
18:48774300 T C 0.023532 8.1422e-06
18:48780405 A G 0.204172 8.4391e-05
18:48783707 C T 0.119943 -3.0330e-05
18:48789736 T A 0.594888 9.5459e-05
18:48789819 G A 0.024694 5.9437e-06
18:48790070 T G 0.039508 -3.5670e-05
18:48791228 G A 0.342353 -1.2526e-06
18:48793351 T C 0.043627 -7.8043e-07
18:48802080 T C 1.816952 1.3930e-05
18:48802242 A G 0.079967 -2.7787e-05
18:48820528 T G 0.357807 1.0824e-05
18:48823225 G T 0.055773 5.5290e-06
18:48829095 G T 0.189660 -4.3739e-05
18:48829377 A G 0.146254 1.2584e-05
18:48844773 C T 0.508897 1.8956e-05
18:48845975 T C 0.074479 1.2889e-05
18:48846414 A G 0.052232 1.8448e-06
18:48853841 G A 1.148419 2.2561e-05
18:48871224 A G 0.051628 -3.0956e-05
18:48873965 G A 0.156202 1.3227e-05
18:48878293 T G 1.761678 6.1609e-05
18:48888310 G T 0.083346 4.6353e-05
18:48890750 G A 0.660837 -8.9862e-06
18:48909275 G A 0.053060 -5.3679e-06
18:48910792 A G 1.808503 6.1348e-06
18:48912118 C T 0.033779 1.0989e-05
18:48917638 C A 0.650522 -8.7833e-06
18:48924361 A G 0.768982 -1.2193e-05
18:48925370 C G 0.058185 -1.9454e-06
18:48926398 C T 0.054413 -9.9216e-07
18:48940826 A G 0.050998 -1.0227e-05
18:48940948 G A 1.576092 -5.8378e-05
18:48943066 T C 0.036249 2.6073e-05
18:48949383 C T 1.479733 -4.6166e-05
18:48954160 T G 1.468496 -3.6393e-05
18:48956527 A G 1.135049 -9.5284e-05
18:48965384 A G 0.026473 2.5863e-05
18:48968249 G A 0.685606 -5.5046e-05
18:48981991 T G 0.352140 1.1380e-05
18:48986514 T G 0.043377 1.9199e-05
18:49002076 C T 0.245167 8.2273e-06
18:49002466 T C 0.574109 2.0148e-04
18:49002810 A G 0.042971 2.3880e-05
18:49003995 A C 0.146971 -1.5336e-06
18:49007559 T G 0.102863 7.4688e-06
18:49010897 T C 0.083515 -2.9649e-05
18:49013145 C T 0.160639 1.2930e-05
18:49013927 T C 0.031137 1.4087e-05
18:49014157 A G 0.054299 5.7084e-06
18:49014317 C T 0.716623 -1.4866e-05
18:49014411 C A 0.060106 1.1880e-05
18:49016459 G A 0.089397 1.1468e-05
18:49016987 A C 0.079565 2.0102e-05
18:49017653 A C 0.025145 -4.1237e-05
18:49017661 A G 0.133825 -2.7684e-05
18:49020703 G A 0.546068 2.1390e-05
18:49021464 A G 0.028777 5.3193e-06
18:49021719 G A 0.103328 6.9177e-06
18:49029467 G A 0.110929 -2.2512e-05
18:49030535 A G 1.384098 -9.0498e-05
18:49039809 A G 0.031319 -7.0929e-06
18:49040967 T C 0.395994 1.2582e-04
18:49051558 A C 0.099329 1.3043e-05
18:49063271 C T 1.396114 6.4920e-05
18:49070001 T C 1.338605 -1.2388e-04
18:49071274 T G 0.029031 4.5755e-06
18:49071914 T C 0.037570 -2.4231e-06
18:49085463 T C 0.057993 -1.8938e-05
18:49086479 C T 1.671519 -2.3831e-05
18:49087150 A G 0.084427 -2.4892e-06
18:49088899 C G 0.106849 2.4162e-05
18:49094014 T C 0.113977 -1.0904e-05
18:49106577 A C 0.030761 1.0005e-05
18:49111225 A G 0.056776 -1.8731e-05
18:49123119 C A 0.036652 -1.7197e-05
18:49123194 C T 1.238445 -7.2577e-06
18:49128710 A G 0.095067 -6.5428e-05
18:49130122 T C 0.337933 1.0730e-04
18:49133344 T C 0.036188 1.9256e-05
18:49140233 G A 0.093843 5.4550e-05
18:49142668 G A 0.671402 7.1322e-04
18:49146939 G A 0.040157 -1.4109e-07
18:49148238 A C 0.053702 -1.0343e-06
18:49151252 C T 0.419283 3.3438e-06
18:49155040 C A 0.063683 5.5929e-05
18:49166518 C T 0.144968 -1.6002e-05
18:49166695 T C 0.150210 2.3552e-06
18:49173708 G T 0.599205 1.8696e-05
18:49173712 A G 0.020478 -2.8588e-05
18:49180430 A G 0.339692 3.6719e-05
18:49188933 C T 0.037882 -3.1353e-05
18:49191936 C A 0.226929 -2.4801e-05
18:49193718 G A 0.197525 -5.8213e-06
18:49204707 G A 0.280456 -3.0906e-05
18:49218240 T C 0.021117 -8.0638e-06
18:49220616 A C 0.734073 -3.7395e-06
18:49237514 C A 0.913002 -1.8896e-05
18:49246730 G A 0.248562 9.1753e-06
18:49252189 A G 0.070684 -1.2532e-05
18:49252638 G A 0.050184 7.4511e-05
18:49255332 C A 0.022627 4.9171e-06
18:49266070 C T 0.232719 1.6687e-06
18:49277171 T C 0.586998 -2.0428e-05
18:49282489 T C 0.034237 6.1084e-05
18:49285941 C A 0.047204 2.0254e-05
18:49286356 T C 0.051946 1.5885e-05
18:49288587 A C 0.021049 -1.4884e-05
18:49295069 G A 0.145449 1.2469e-05
18:49296439 T C 0.072275 2.5549e-06
18:49297573 C A 0.071908 -5.3751e-06
18:49297654 C T 0.446155 3.0390e-05
18:49306115 G T 0.134257 1.5731e-06
18:49308459 C T 0.075715 -5.2251e-06
18:49313675 C T 0.045000 2.1162e-05
18:49337835 A G 0.406007 -1.1775e-06
18:49346471 A C 0.083642 -2.7456e-05
18:49346638 C T 0.041751 5.6107e-05
18:49365997 C G 0.153281 -7.2849e-06
18:49375381 T C 1.559483 -1.5024e-05
18:49382362 G A 0.165232 -8.0864e-06
18:49395283 A G 1.821398 9.8485e-06
18:49399178 A G 0.086592 -3.2359e-06
18:49418620 T C 0.065459 1.6705e-05
18:49439925 A G 1.670029 -4.5341e-06
18:49440760 T G 0.088192 -1.1466e-06
18:49441356 G A 0.274081 -2.9299e-05
18:49443835 G A 0.039206 4.1475e-05
18:49453473 A G 0.113838 1.8941e-05
18:49453983 A G 0.121196 -3.7673e-07
18:49457785 T C 0.046561 -4.1971e-05
18:49459814 G A 1.145656 1.6688e-05
18:49469467 A G 1.088270 -2.6242e-06
18:49478180 C A 0.138675 2.4857e-05
18:49479761 G A 0.568234 -2.4934e-05
18:49489704 T C 0.121660 1.1355e-05
18:49502964 C T 0.166741 -3.3195e-05
18:49504464 C T 0.427235 -2.2680e-05
18:49507148 T C 0.407059 6.5810e-07
18:49515199 G A 0.219077 -8.3117e-06
18:49519948 A G 0.035123 2.1982e-06
18:49535051 C T 0.049505 1.3130e-05
18:49538636 A G 0.026265 4.1863e-05
18:49541713 T C 0.250006 -6.5753e-05
18:49541753 T C 1.226075 1.7274e-05
18:49543937 C T 0.045334 4.9221e-05
18:49548461 G A 0.064602 1.4020e-05
18:49582061 T C 0.033549 -5.1068e-06
18:49584137 T C 0.080565 3.6607e-05
18:49586943 C T 0.068993 -2.1040e-05
18:49603051 C T 0.691111 1.2763e-05
18:49604801 G A 1.959369 -9.1293e-06
18:49609939 T G 0.041115 4.1257e-05
18:49614444 A G 0.040696 -2.2884e-06
18:49617808 C T 0.072148 3.9321e-06
18:49627851 C T 1.056938 -1.1147e-06
18:49634581 T C 0.761188 4.2280e-06
18:49641570 T G 1.576400 9.1107e-06
18:49641683 C T 0.031209 -1.5221e-06
18:49643879 A G 0.023597 6.6178e-06
18:49644613 C T 0.196678 -2.1705e-05
18:49648589 A C 0.260776 -7.2322e-06
18:49649535 A G 0.059743 7.3720e-06
18:49652466 C T 0.023574 1.8542e-06
18:49661814 A G 0.528505 1.0921e-05
18:49664993 G A 0.068497 1.3336e-05
18:49670155 G A 0.026596 6.3093e-06
18:49674186 A C 0.105330 -1.4574e-05
18:49676115 G A 0.992846 4.6028e-06
18:49682024 G C 0.054338 5.7744e-06
18:49695068 G A 0.345044 2.8216e-06
18:49705286 T C 0.917959 1.2863e-05
18:49708728 T C 0.413739 2.1559e-05
18:49713756 G A 0.064410 3.3926e-05
18:49716106 T C 0.162772 -2.0991e-05
18:49716447 A G 0.067490 -1.2095e-05
18:49716804 T C 0.054364 3.4981e-06
18:49717787 T C 0.962391 2.5290e-06
18:49721814 C T 0.041115 -1.2587e-05
18:49737774 A C 0.030637 -1.0879e-05
18:49738240 G A 0.342052 2.8040e-05
18:49738983 G A 0.087092 -5.3501e-05
18:49744800 G C 0.141203 2.5773e-05
18:49750430 A G 0.128106 -1.2367e-05
18:49753011 G A 1.653063 9.8779e-06
18:49768061 C T 0.210868 -4.7789e-06
18:49769160 G A 0.064842 1.7322e-05
18:49769534 C A 0.024477 3.8697e-05
18:49770092 A G 0.430728 3.4155e-06
18:49770954 A G 1.104058 8.7128e-06
18:49774256 T C 0.081042 -4.9607e-05
18:49776874 C G 1.505047 -9.9549e-06
18:49786306 T C 0.147526 -2.4826e-05
18:49789847 G A 0.403768 7.8984e-06
18:49790755 A G 0.021844 -3.3093e-06
18:49799444 G C 0.271036 -1.8425e-05
18:49799959 A G 0.308331 7.3361e-06
18:49806875 T C 0.190981 3.4866e-05
18:49809321 G T 0.189173 -5.9881e-07
18:49815328 G A 0.035409 -1.8102e-05
18:49831865 G T 1.614701 -3.6495e-05
18:49849624 A G 0.022286 -5.1743e-06
18:49857711 A C 0.140499 9.2543e-06
18:49859021 C T 0.104022 5.2876e-05
18:49860475 T C 0.035876 -1.7820e-05
18:49866783 G C 0.041748 2.2845e-05
18:49867224 C T 1.974618 8.6528e-07
18:49869358 G A 0.236270 -9.7200e-06
18:49870266 A G 0.023912 1.7134e-06
18:49877174 G A 0.751863 -3.2392e-05
18:49878614 T C 0.072807 -1.4004e-05
18:49878620 A G 1.688819 -2.2429e-06
18:49884856 C T 0.038684 -2.1469e-05
18:49888000 T C 0.345307 7.5989e-06
18:49891228 A G 0.102065 -1.3279e-05
18:49895680 A G 0.040654 -2.3661e-05
18:49898756 C T 0.316079 3.2061e-06
18:49908050 G A 0.069970 -5.3538e-06
18:49912700 A G 0.180056 -2.7002e-06
18:49913768 T C 0.026070 1.0910e-05
18:49917873 G A 0.257368 -4.1643e-05
18:49926444 C T 0.229223 2.6205e-06
18:49930690 T C 1.611637 -3.1653e-05
18:49933120 G A 1.640301 -2.8240e-05
18:49935748 G A 0.338614 1.6826e-05
18:49941166 A G 1.480366 -3.9205e-05
18:49942001 C T 0.226062 1.1489e-05
18:49946646 T C 0.116629 -8.0825e-07
18:49947233 G A 0.025652 2.0713e-05
18:49947295 G A 0.844269 9.1487e-06
18:49948735 C A 0.353084 -4.6244e-06
18:49949570 T C 0.081584 -2.0881e-05
18:49952739 A C 0.051170 -1.8592e-05
18:49953847 T C 0.363958 5.3190e-05
18:49956578 G A 0.228740 8.7292e-06
18:49961836 C G 0.946937 -8.0566e-06
18:49962302 C A 0.107716 -1.0777e-05
18:49963557 A G 0.352146 -2.4682e-05
18:49967840 A G 0.100617 -1.5122e-05
18:49992030 G A 0.581529 2.0189e-05
18:49992128 A G 0.024444 -9.1946e-06
18:49993249 C T 0.164557 3.9806e-05
18:49996808 C T 0.391349 1.6116e-05
18:49998514 G A 0.069146 2.7939e-05
18:50001522 T C 0.122540 -4.8552e-05
18:50002189 G A 0.059165 4.2008e-05
18:50014911 A G 0.033218 5.9032e-06
18:50016901 G A 0.041835 -9.2759e-06
18:50018784 G C 0.100475 -2.0046e-07
18:50018817 A G 0.139402 1.6146e-05
18:50021382 A G 0.039868 -2.4768e-05
18:50025509 G A 0.041459 2.2822e-06
18:50026236 G A 0.234349 -1.0108e-05
18:50030722 G A 0.201640 2.2642e-05
18:50031450 A G 0.074417 -1.2673e-06
18:50039676 T G 1.255249 2.1000e-06
18:50043650 C T 0.040745 7.3250e-05
18:50044745 T C 0.033974 7.2635e-06
18:50047766 T C 0.031202 6.9459e-06
18:50049093 G T 0.074148 -2.0120e-05
18:50061282 A G 0.074057 -4.8205e-06
18:50062852 A G 0.085839 -1.8617e-06
18:50067680 T C 0.103389 5.0081e-05
18:50077817 G A 0.469363 1.4860e-05
18:50084999 T C 0.189378 4.2124e-07
18:50091233 T C 0.093119 -3.8591e-05
18:50097456 G A 0.022276 1.4089e-07
18:50106099 G T 0.314618 -2.9431e-05
18:50106919 A C 0.217636 3.4115e-06
18:50107698 G T 0.075008 -5.3984e-07
18:50110149 C T 0.046412 7.4298e-06
18:50117536 A G 0.022954 1.7999e-05
18:50125725 A G 0.122332 -2.4917e-05
18:50132645 C G 1.780923 -2.6551e-05
18:50138130 C T 0.686616 6.7600e-06
18:50138931 G A 0.029670 6.3374e-06
18:50142437 G C 0.076416 -4.7025e-06
18:50144161 C G 0.070327 4.5758e-05
18:50152229 A G 0.435145 2.2072e-05
18:50152962 C T 1.194766 4.8519e-05
18:50155338 A G 0.036804 1.6485e-05
18:50157120 G A 0.232982 4.6610e-05
18:50158120 C T 0.835518 -6.3725e-05
18:50169167 C G 0.071035 -8.5464e-07
18:50173001 A G 0.193555 3.5869e-06
18:50174055 A G 0.098241 -1.7013e-05
18:50175401 A C 0.260958 -3.4811e-05
18:50180024 T G 0.163914 1.5860e-05
18:50180704 C T 0.385114 -5.8005e-06
18:50181185 A G 0.035769 2.7174e-05
18:50183942 T G 0.758601 -6.5037e-06
18:50186625 A C 0.401600 -2.9428e-05
18:50192989 T C 0.101757 -3.4089e-05
18:50196068 G A 0.061388 -2.9394e-05
18:50205965 A G 0.320717 -2.7440e-05
18:50206346 A G 0.326384 1.4788e-05
18:50207227 A C 0.955363 2.2046e-05
18:50207714 T G 0.061654 -3.3875e-05
18:50219291 T C 0.096265 -9.8751e-06
18:50227995 T G 0.041936 3.5093e-06
18:50241419 T C 0.098069 -2.7917e-05
18:50247830 C T 0.027492 8.8064e-06
18:50249573 C T 0.254742 1.9379e-05
18:50252184 C T 1.013921 3.8338e-05
18:50275807 G A 0.023669 -4.3026e-06
18:50278563 C T 0.055416 -1.3904e-06
18:50285398 T C 0.276382 2.9501e-05
18:50286989 T C 0.099089 -2.1603e-05
18:50291861 T C 0.031046 -1.1744e-05
18:50294267 T C 0.056786 1.3471e-05
18:50311002 T C 0.159672 -1.8719e-05
18:50312399 A G 0.092876 2.4573e-05
18:50334364 G A 1.379564 -1.4666e-05
18:50335078 T C 0.065855 4.3785e-05
18:50346481 T C 0.085924 -4.8504e-06
18:50346689 A G 0.195574 -2.5515e-06
18:50348017 T G 0.035986 -1.3287e-05
18:50348223 G T 0.057889 -1.7061e-06
18:50353536 T C 0.039833 -4.6576e-05
18:50354153 A G 0.080701 -8.0124e-06
18:50354908 C T 0.561596 1.3196e-06
18:50356760 C T 1.735861 4.4979e-05
18:50357019 G A 0.058623 -1.1353e-05
18:50357064 T G 0.221300 -1.7663e-05
18:50357472 G T 0.076780 -3.0782e-05
18:50360462 T G 0.055595 3.8974e-05
18:50365388 G A 0.886318 -1.2590e-05
18:50367079 A G 0.058701 -6.8983e-06
18:50367848 C T 0.130180 -2.5308e-06
18:50371995 C A 0.054861 1.5439e-05
18:50372024 A G 0.139603 -2.1620e-05
18:50372363 A G 0.031381 2.4071e-06
18:50372475 C T 0.341448 2.3181e-06
18:50380636 C T 0.057685 -6.9934e-06
18:50385546 C T 0.081587 5.0404e-05
18:50386669 A G 0.045273 -8.1875e-06
18:50414122 G A 0.046120 2.1715e-05
18:50417778 T C 0.130258 -3.6652e-05
18:50419352 C T 0.121783 -5.8323e-06
18:50420543 A G 0.059019 -2.6262e-06
18:50423562 C T 0.041358 -2.5815e-05
18:50426220 A T 0.148944 1.2940e-05
18:50431920 C T 0.022718 -5.6738e-06
18:50432602 G C 0.710222 -2.3862e-05
18:50442169 G A 0.082476 -3.4443e-05
18:50451191 A G 0.077413 8.8833e-06
18:50458946 A C 0.935006 5.7739e-05
18:50475968 A G 0.137295 2.8940e-05
18:50481922 C G 0.131729 -2.1499e-05
18:50492071 C T 0.408026 -1.1070e-05
18:50495552 A G 0.030916 1.1138e-05
18:50498789 T C 0.060772 5.2199e-06
18:50501474 G A 0.060785 3.5439e-06
18:50525058 A G 0.059941 4.7133e-05
18:50525441 G A 0.023088 -2.5196e-05
18:50526038 A G 0.249312 -4.3229e-05
18:50528882 G A 0.280706 1.2162e-05
18:50529659 T C 1.087933 2.3701e-05
18:50533258 A G 0.217535 3.0825e-05
18:50535294 A G 0.045682 2.4476e-05
18:50540364 A G 0.038155 -1.8354e-05
18:50544039 T C 0.084791 -2.2630e-05
18:50546319 A G 1.463338 2.7063e-05
18:50550249 A G 0.076102 4.7861e-06
18:50551960 T G 0.041706 3.6431e-05
18:50556209 G A 0.081921 -2.9428e-06
18:50561639 C A 0.068007 -3.0243e-06
18:50566969 C T 0.254849 -1.0712e-05
18:50572697 G A 1.250954 1.9984e-05
18:50580975 C T 0.445584 -8.3834e-06
18:50583223 A G 0.095005 -1.9659e-05
18:50595725 G A 0.442773 -5.4031e-06
18:50597737 T G 0.801826 2.6281e-05
18:50606033 C T 0.062213 2.1483e-05
18:50607160 G T 0.201589 -2.7102e-05
18:50609919 T G 1.272234 1.6080e-05
18:50611759 C T 0.071051 -4.3750e-05
18:50617497 G A 0.071074 -4.0295e-05
18:50622015 C A 0.348534 -1.1549e-05
18:50624932 T C 0.092977 -1.9327e-05
18:50636674 G A 0.266911 8.0713e-06
18:50640488 A C 0.036126 -3.9760e-07
18:50641370 A G 0.039511 -1.4572e-05
18:50651686 T C 0.112364 2.0201e-05
18:50652265 A G 1.003200 -6.6849e-06
18:50655918 T C 0.037395 -7.6016e-06
18:50664769 T C 0.076946 -7.0278e-06
18:50683306 T C 1.116353 -2.7397e-05
18:50683727 A T 0.058039 -9.2289e-06
18:50686958 A G 0.793520 -3.1459e-05
18:50692978 T C 1.008024 -3.7224e-05
18:50698745 A C 0.041959 4.5485e-05
18:50714406 C T 0.068977 -2.4059e-06
18:50719786 G T 1.822944 -8.9606e-06
18:50723283 G T 1.015950 2.8747e-05
18:50727037 G A 0.054715 -1.1328e-05
18:50729267 C T 0.863312 2.9040e-05
18:50731947 G A 0.066640 3.0173e-05
18:50734845 G A 0.031728 8.4388e-06
18:50735890 A G 0.035561 -6.8048e-06
18:50737358 T G 0.799684 4.1690e-05
18:50750198 G T 1.822719 -3.5641e-06
18:50750875 A G 0.156287 -7.1906e-06
18:50759220 C G 0.024990 -1.9030e-05
18:50770638 C T 0.767820 -1.0926e-05
18:50777312 T C 0.050927 3.7033e-05
18:50792601 G A 0.042141 3.6418e-05
18:50800643 T C 0.129369 -2.2581e-05
18:50801524 A G 0.042118 6.2836e-06
18:50808700 C T 0.268060 5.1506e-05
18:50813011 C T 0.130164 -2.1633e-05
18:50820871 G T 0.173947 -1.9403e-05
18:50835265 T A 0.049268 6.4921e-06
18:50837242 A C 0.129930 7.3527e-06
18:50840598 T C 0.074268 2.0921e-05
18:50841197 A G 0.052027 7.4053e-06
18:50849435 A C 0.173272 -2.5730e-05
18:50852319 G A 1.241879 1.3618e-05
18:50887302 T C 0.020546 1.4312e-05
18:50887841 C T 0.379752 -2.2842e-05
18:50888136 G A 0.179647 -3.5657e-05
18:50891963 C T 0.037876 -1.3142e-05
18:50906642 T C 1.051089 2.3316e-05
18:50906869 T C 0.197755 -3.4364e-06
18:50907118 A G 0.418442 -2.0660e-05
18:50911770 A G 0.635912 -1.2461e-05
18:50913757 T C 0.028115 -4.5958e-05
18:50920636 C A 0.280378 -3.3962e-05
18:50920919 C A 0.074339 -5.3332e-06
18:50932656 G A 1.084482 4.4094e-05
18:50953376 T C 0.066150 -9.6166e-06
18:50967439 A G 1.111260 3.6115e-05
18:50970906 T C 0.037285 -1.4092e-05
18:50995324 G A 0.097868 -8.3011e-06
18:51000262 T C 0.565906 -6.0459e-06
18:51007641 A G 0.238575 2.7948e-06
18:51027114 A G 0.033263 5.0172e-06
18:51027555 A C 1.759014 2.7926e-05
18:51047103 T C 0.101500 -4.9712e-06
18:51053176 G T 0.857486 3.0428e-05
18:51057298 C A 1.727714 1.2450e-05
18:51063768 T C 1.487098 -1.5007e-05
18:51083764 T C 0.165024 -1.4777e-05
18:51099503 T G 0.055763 8.6008e-06
18:51104274 A G 0.174031 -1.3805e-05
18:51109020 C T 0.590818 1.2763e-05
18:51111564 T C 0.355340 -2.1393e-05
18:51134173 C G 0.231801 5.2209e-07
18:51141796 T C 0.034990 2.7521e-06
18:51143289 C T 0.025266 -1.1070e-05
18:51146451 C T 0.026259 -1.6804e-05
18:51148674 T C 0.053186 1.5668e-05
18:51148959 C T 0.038346 2.5050e-05
18:51149085 T C 1.053413 1.2765e-05
18:51155297 C A 0.984771 -3.6829e-06
18:51163377 C A 0.056672 2.0317e-06
18:51178691 A G 0.427443 -7.2848e-06
18:51179593 A G 0.044958 -3.1210e-05
18:51180253 C T 1.107700 -3.5470e-06
18:51181723 C T 0.598485 -1.0448e-05
18:51185144 T C 0.081616 1.8957e-05
18:51185199 C T 1.006089 -7.1071e-07
18:51185872 G A 0.065059 1.8387e-05
18:51186186 C T 0.244420 1.6957e-05
18:51190573 A G 0.136575 2.8523e-05
18:51193612 C T 0.703854 -6.7236e-06
18:51201619 T C 0.368125 -4.2325e-05
18:51215919 C T 0.053839 1.9693e-05
18:51216892 G C 0.073275 8.8006e-07
18:51217479 A G 0.039878 2.6218e-05
18:51227220 T C 0.051252 9.9553e-06
18:51233643 T C 0.733278 -1.8749e-06
18:51235712 G A 0.043987 -1.1964e-05
18:51246760 T C 1.438625 -4.2697e-06
18:51250551 A C 0.490058 -1.5688e-05
18:51250663 A G 0.244417 1.8091e-05
18:51251934 C T 0.070253 -2.0276e-05
18:51252585 A C 0.168218 -2.4316e-06
18:51258999 A G 0.075732 3.1283e-05
18:51261377 G A 0.082950 2.0779e-05
18:51266352 T C 0.076748 2.5260e-05
18:51278842 G A 0.079597 2.4295e-05
18:51287384 A G 0.055841 3.9140e-07
18:51290522 T G 0.044078 1.9495e-06
18:51291046 A G 0.039674 1.6341e-05
18:51307859 A C 1.768342 -1.1093e-05
18:51310434 A G 0.048003 -1.4284e-05
18:51337176 A G 0.455522 3.2323e-06
18:51345857 A C 0.081035 -1.0773e-05
18:51354312 A G 0.505323 2.4396e-06
18:51366801 C T 0.080451 3.4807e-05
18:51366855 T C 1.126477 1.1780e-05
18:51367087 T C 0.050408 4.3935e-06
18:51368099 G A 0.091597 -1.7176e-05
18:51370648 A G 0.074313 -2.2195e-05
18:51378836 T C 0.046289 1.7811e-05
18:51384851 A C 0.046071 -5.5754e-06
18:51389391 G A 1.614922 -4.5939e-06
18:51399745 C A 0.301872 -2.9914e-05
18:51403165 A C 0.039541 1.0687e-05
18:51411787 A G 0.570191 1.7207e-05
18:51414444 C T 1.765866 3.5596e-05
18:51425863 C A 0.422486 7.4202e-06
18:51426740 T C 0.075378 1.8091e-05
18:51427064 G A 0.026888 2.0842e-06
18:51432876 T C 0.022435 -1.7097e-05
18:51434835 C T 0.071684 2.2513e-06
18:51446074 G A 0.058006 1.2438e-05
18:51446441 T C 1.008485 2.0668e-05
18:51455936 A G 0.134890 2.1860e-05
18:51457267 C T 0.151775 3.4345e-05
18:51461021 G A 0.092879 7.5792e-06
18:51473193 T A 0.256161 5.9714e-06
18:51475704 C T 0.043384 -1.3133e-05
18:51477430 A G 0.523435 1.9178e-05
18:51485416 C G 0.020257 -2.9243e-06
18:51490042 T G 0.156731 2.8972e-06
18:51491393 T C 1.780423 1.2921e-05
18:51508548 C T 0.472634 1.9510e-05
18:51515722 A G 0.549470 1.0519e-05
18:51519748 T C 0.335885 -5.8378e-07
18:51526568 A G 0.151908 -3.7579e-06
18:51542468 C T 0.135997 1.5297e-05
18:51545460 G A 0.039161 5.7021e-06
18:51547230 C T 1.767261 1.8400e-05
18:51549158 T C 0.530829 2.0199e-05
18:51554701 A G 0.538220 2.0174e-05
18:51555089 A G 0.035000 9.9460e-06
18:51558284 C T 1.965828 -1.0115e-06
18:51558497 G T 0.386867 -2.8139e-06
18:51559756 G A 0.207519 1.0568e-05
18:51566422 G A 0.024230 -1.3925e-05
18:51566901 C T 0.071674 1.7400e-05
18:51572115 A G 0.131819 4.9938e-05
18:51574368 A G 0.070652 4.8021e-06
18:51593656 G A 0.166248 -1.1971e-04
18:51609981 T C 0.114844 1.0002e-05
18:51620901 T G 0.727899 2.8528e-05
18:51629729 C T 0.028099 6.6694e-06
18:51649813 T C 0.055909 -4.1519e-05
18:51660908 C T 0.724530 3.9900e-05
18:51680757 C T 1.300340 2.2908e-06
18:51681244 C T 0.876052 -6.9752e-06
18:51693408 A T 0.023402 -4.6707e-06
18:51701796 T C 1.587245 -9.3527e-06
18:51703492 A C 0.026191 1.2345e-05
18:51708514 A G 0.061804 1.0532e-05
18:51722924 T C 0.096057 -5.7155e-06
18:51724582 A G 0.116080 1.3908e-05
18:51727100 A G 0.709914 2.2590e-07
18:51733937 T C 0.023724 1.4466e-05
18:51738078 A G 0.047623 6.0325e-06
18:51760939 T C 0.035344 3.6593e-06
18:51767941 T C 0.594054 3.2078e-05
18:51771567 A G 0.275597 3.2532e-06
18:51774270 T G 0.024009 2.3410e-05
18:51775491 G T 0.025016 2.6232e-05
18:51777246 G C 0.120138 -2.5795e-05
18:51781894 C T 0.801975 7.2394e-05
18:51802827 A G 0.029810 4.7008e-05
18:51803950 A G 0.126960 -2.8821e-05
18:51805130 G A 0.575316 -1.5028e-05
18:51807260 G A 0.055114 2.4261e-05
18:51818901 T G 0.448946 -1.6301e-06
18:51820209 C T 0.063092 -1.4228e-05
18:51820805 A G 1.380739 4.7354e-05
18:51839699 G A 0.033143 -9.7052e-07
18:51841147 G T 0.556513 -1.7873e-05
18:51855721 T C 0.116603 -1.6791e-05
18:51866513 C T 0.825277 7.9154e-05
18:51880889 A G 0.066952 2.1572e-05
18:51888169 C G 0.115431 -1.6704e-05
18:51902356 T G 1.885935 1.6944e-05
18:51912611 G C 0.450105 -2.0363e-05
18:51917425 T C 0.043932 -3.9756e-06
18:51925340 C T 1.361731 3.8827e-05
18:51933941 A G 0.523006 -2.9316e-05
18:51939063 A C 0.864055 5.7704e-05
18:51945230 C T 0.054780 1.1809e-05
18:51947383 T G 1.335745 4.3583e-05
18:51951477 G A 0.061567 3.1588e-06
18:51952358 G A 0.062907 1.2108e-06
18:51962431 C T 1.811418 4.6500e-06
18:51963308 C A 1.272971 4.3550e-05
18:51964773 C A 0.672626 -6.9642e-05
18:51972841 A G 0.175674 -4.0544e-06
18:51983566 G A 0.067864 1.7622e-05
18:51985801 T C 0.021351 3.3732e-06
18:52019494 T C 0.039352 -7.0714e-05
18:52024499 G A 1.432503 3.9037e-05
18:52033980 A G 0.035662 2.0457e-05
18:52040749 T C 0.029079 -1.1687e-06
18:52047009 A G 0.061395 8.1953e-06
18:52047714 C T 0.054507 6.3066e-06
18:52051919 T C 1.316400 1.2392e-04
18:52053722 A C 0.129697 8.4501e-06
18:52055579 C T 0.089695 4.4385e-05
18:52057669 C T 0.078104 -2.1774e-05
18:52058680 G A 1.418296 2.8895e-05
18:52209411 T G 1.180147 1.9460e-05
18:52211330 C T 0.026755 5.8745e-05
18:52225206 G C 0.065335 5.7110e-05
18:52226097 A G 0.081418 2.4797e-06
18:52227120 C T 0.089676 -4.5499e-05
18:52235078 G A 0.243106 1.4951e-05
18:52236414 C T 0.113789 -1.0869e-05
18:52248789 T C 0.062268 3.9974e-05
18:52252173 A G 1.476513 1.3288e-05
18:52258288 G A 0.062583 1.1478e-05
18:52258548 C T 0.305189 -5.1899e-06
18:52265059 T C 0.027245 -3.3335e-06
18:52265308 C A 1.083113 3.8596e-05
18:52269870 A C 0.034704 -5.3365e-06
18:52274922 T C 0.085128 1.0062e-05
18:52286421 A G 0.164528 3.0322e-06
18:52288911 G A 1.371313 1.4656e-05
18:52297561 T C 0.062985 3.0288e-05
18:52309542 A G 0.034857 -8.6844e-05
18:52310293 T C 0.141307 -7.7054e-07
18:52311009 C T 1.161843 1.2870e-05
18:52345168 A C 1.585722 3.6985e-06
18:52347426 A G 0.078247 -2.3535e-05
18:52351702 C T 0.039839 7.6197e-06
18:52358410 G A 1.128145 4.0897e-05
18:52366897 T C 1.107836 3.7491e-05
18:52369403 C T 0.206386 6.3917e-07
18:52375539 A G 0.037931 -2.4532e-05
18:52378623 G A 1.618275 1.0407e-05
18:52385723 C T 0.065949 -1.9258e-05
18:52390497 T C 0.057779 3.6632e-05
18:52391095 A G 1.151327 5.0476e-05
18:52405913 T C 0.052952 -1.2104e-05
18:52414205 A G 0.137912 1.2096e-06
18:52430607 T C 0.129865 3.7884e-05
18:52436772 G A 0.103957 -2.3811e-05
18:52441379 A C 0.036269 -2.1063e-05
18:52445363 G A 0.027830 1.1672e-05
18:52453755 A G 0.861949 -3.8151e-05
18:52458396 G A 0.038745 1.1068e-05
18:52461046 A G 0.070850 -2.2877e-05
18:52465948 C A 0.238636 3.2442e-06
18:52468141 C T 0.723696 -1.3021e-05
18:52469164 G A 0.025025 4.5694e-07
18:52476212 G A 0.051862 -1.0435e-05
18:52480654 A G 0.020517 -4.0477e-06
18:52494374 C A 1.529122 1.8922e-05
18:52496921 G A 0.081506 1.0281e-05
18:52503052 T C 0.114227 -3.4111e-05
18:52503313 C A 0.519644 -2.1145e-05
18:52510377 C T 0.067422 1.6510e-05
18:52511321 C A 0.466922 -9.9796e-06
18:52512035 T C 0.053407 -1.6952e-05
18:52512776 A G 1.532153 1.2372e-05
18:52523437 C T 0.513850 -5.4894e-06
18:52523477 A G 0.826287 2.4276e-05
18:52526984 A G 0.087079 2.8532e-08
18:52527070 T C 1.913879 3.5995e-05
18:52527465 C T 0.445068 1.3171e-05
18:52528849 A G 0.520368 1.4370e-06
18:52535772 A G 0.035149 1.6296e-05
18:52548995 C A 0.648750 1.8076e-05
18:52559460 A C 0.142628 8.3687e-07
18:52566469 A G 0.112929 1.0452e-05
18:52579078 T G 0.021371 2.8748e-05
18:52586545 G A 0.089241 1.7962e-05
18:52601481 T C 0.326183 -2.5110e-05
18:52604083 C T 0.095943 -1.2474e-05
18:52605279 T C 0.077118 1.0585e-05
18:52607717 G A 0.749068 2.6761e-05
18:52613090 C A 0.117785 6.3374e-07
18:52622529 A G 0.057380 1.9408e-05
18:52625909 G A 0.045860 4.1583e-05
18:52625995 G T 0.038002 5.5274e-06
18:52639549 G T 0.378041 -2.3920e-05
18:52642359 A C 1.427751 -2.3079e-05
18:52674388 G T 0.130576 -1.3005e-05
18:52677342 T C 0.176563 -3.0731e-05
18:52677589 T C 0.044900 2.1345e-06
18:52713249 C T 0.529910 3.3984e-05
18:52715175 C T 1.123565 -2.0796e-05
18:52717037 A G 0.680565 5.7829e-06
18:52717101 T G 0.291667 3.5842e-05
18:52722267 T C 0.058272 4.0755e-05
18:52727565 C G 0.127503 2.2984e-05
18:52733951 C T 0.231476 -2.4203e-06
18:52734527 G A 1.796613 2.1637e-05
18:52740266 A G 0.086034 4.5954e-07
18:52752017 A G 0.811421 -9.8093e-06
18:52753199 G A 0.040605 2.7860e-05
18:52753672 G T 0.171068 2.2073e-06
18:52758295 T C 1.061336 5.0021e-05
18:52758796 G A 0.073450 -3.0717e-06
18:52759825 G A 1.187570 1.7736e-05
18:52760971 A G 0.065020 -3.2496e-06
18:52761698 G A 1.863062 3.2350e-05
18:52762704 T C 0.028242 -4.5821e-06
18:52763944 A G 0.169718 -1.1997e-04
18:52765176 T C 0.146737 -2.3270e-05
18:52772539 A G 0.174658 5.6025e-06
18:52778911 A C 0.100374 -1.4035e-05
18:52779000 T C 0.049327 -7.9952e-07
18:52793587 T C 0.036512 7.6313e-06
18:52794813 A G 0.112127 8.4748e-06
18:52795084 C T 0.660746 5.6068e-05
18:52803458 C A 1.522925 -5.9199e-06
18:52813371 T C 0.025246 2.2476e-06
18:52814649 G A 0.023516 -3.3268e-06
18:52818888 A G 0.105853 1.8408e-06
18:52820151 A G 0.246514 -3.1293e-05
18:52828716 A G 0.075595 -1.2450e-05
18:52828885 G A 1.188307 -2.8916e-05
18:52830654 C T 0.656497 -8.9791e-06
18:52831233 A G 0.142622 4.8852e-05
18:52833250 A G 0.118391 -1.2654e-05
18:52835378 A G 1.740350 1.2713e-05
18:52841647 A G 0.544185 -5.0968e-06
18:52847695 A G 0.056510 -7.1686e-06
18:52850880 T C 0.305689 -1.2321e-05
18:52863108 G C 0.599806 -9.1866e-07
18:52864576 T C 0.290362 -2.2989e-05
18:52874399 A G 0.772464 6.3174e-06
18:52880875 A C 0.103208 3.8555e-05
18:52902683 T C 0.217568 2.6347e-06
18:52903085 G A 1.828867 2.4069e-05
18:52911702 C T 0.576056 3.7089e-05
18:52918380 A G 0.141771 2.4807e-05
18:52935941 G T 0.194983 1.1600e-05
18:52937872 C T 0.209632 4.8648e-05
18:52938369 A G 0.749585 3.2815e-05
18:52938538 C T 0.059519 -3.6705e-05
18:52954518 A T 0.037048 8.5325e-07
18:52957822 G A 0.094022 6.7163e-06
18:52971109 A G 0.572281 4.1356e-05
18:52977359 C T 0.047321 1.0163e-05
18:52991218 A C 0.098176 -4.7454e-05
18:52997092 C T 0.069117 -5.5919e-06
18:53004083 A G 0.077621 -2.6234e-05
18:53005429 T C 0.049385 -4.8869e-05
18:53011777 T C 0.157351 -1.3123e-05
18:53012047 C T 0.066763 2.3579e-05
18:53026793 C T 0.021182 -7.0780e-06
18:53045051 A G 0.065796 -4.0184e-06
18:53050489 G A 0.130242 1.8177e-05
18:53050646 C A 0.162934 -3.6255e-06
18:53051008 C G 0.047207 9.1761e-06
18:53058238 T C 0.054501 -1.5766e-05
18:53065342 G T 0.053705 -1.6478e-05
18:53074862 G A 0.045662 -7.3987e-06
18:53088349 T C 0.038775 -3.6820e-05
18:53094185 T C 0.117908 2.2377e-05
18:53103739 A G 1.234501 -8.9637e-06
18:53117304 G A 0.552732 1.6832e-06
18:53118111 T C 0.043208 -1.3070e-06
18:53125783 G A 0.027489 4.1099e-06
18:53128047 A C 0.033091 3.4721e-06
18:53134518 C T 0.037587 -4.1026e-06
18:53138622 T C 0.055234 -1.1174e-05
18:53143573 T C 0.984339 -4.2323e-06
18:53150076 G A 0.572544 5.4397e-06
18:53155002 C A 0.107901 -3.0752e-05
18:53156264 C T 0.050278 6.3653e-06
18:53170871 A G 0.077092 -2.1012e-05
18:53175787 T C 1.541280 3.7572e-05
18:53175955 C T 0.025447 1.5678e-05
18:53177132 G A 1.134533 2.2642e-05
18:53177208 G A 0.250399 -2.4376e-06
18:53186254 A G 0.192111 3.5002e-06
18:53186911 C T 0.113692 -2.9488e-05
18:53194961 C T 0.051209 -1.7351e-05
18:53202366 G A 0.088796 -2.4946e-05
18:53207207 G A 0.548213 1.0144e-05
18:53207325 G A 0.348501 6.1860e-05
18:53210302 T G 1.651466 4.0836e-05
18:53217085 A G 0.069766 4.9042e-06
18:53225637 C T 1.922392 9.5092e-06
18:53238550 G T 0.050885 2.8448e-05
18:53242546 C T 0.091626 1.3643e-05
18:53272160 G A 0.356301 3.8917e-05
18:53309114 G A 1.092237 3.4946e-05
18:53325860 C T 0.047256 1.5432e-05
18:53337912 T C 0.054975 -4.4770e-05
18:53345495 A G 0.031708 9.1017e-06
18:53358425 T C 0.101740 6.9074e-05
18:53359473 A C 1.026798 4.6995e-05
18:53363478 G A 0.054462 -2.1343e-05
18:53400656 T C 0.035331 4.3291e-05
18:53407090 T G 0.040294 -1.2818e-05
18:53417248 C G 0.023516 -2.1638e-07
18:53423144 G A 1.637480 1.8691e-05
18:53425305 T C 0.672230 1.3545e-05
18:53428085 G A 0.878661 -6.2601e-06
18:53432989 A G 0.028450 4.7658e-06
18:53441615 A G 0.029394 -3.6322e-06
18:53454041 T C 0.560184 -6.8571e-06
18:53459057 C A 1.337452 6.4174e-06
18:53477697 C A 0.036665 6.3334e-06
18:53477784 A G 0.674827 -1.5311e-05
18:53482756 G A 0.071246 -1.0933e-05
18:53494075 C T 0.677186 -3.5852e-05
18:53506030 A G 0.930387 1.7943e-06
18:53536098 T C 0.021958 -2.3762e-05
18:53538869 C A 0.173746 -9.8473e-06
18:53538902 A G 0.386928 -2.6385e-05
18:53566264 G A 0.033172 1.3535e-05
18:53568670 C A 0.081649 8.9760e-06
18:53569429 G A 0.072476 3.8796e-05
18:53571137 C T 0.272662 -2.6480e-06
18:53577888 C T 0.359323 -4.2523e-06
18:53578876 T C 0.150733 1.6100e-06
18:53594836 A G 0.426076 -4.1226e-06
18:53599790 T C 0.303624 2.3921e-05
18:53602616 C T 0.132644 -3.2836e-05
18:53618120 T G 0.126188 2.8899e-05
18:53626484 G A 0.123857 -4.1632e-06
18:53634177 T C 0.157192 -2.8253e-05
18:53638478 G T 0.104133 -1.1684e-05
18:53653957 G A 0.020397 -3.3299e-06
18:53664282 G A 0.386844 -1.7112e-05
18:53667255 C A 0.146215 -4.4976e-06
18:53668418 A G 1.783614 -1.8080e-06
18:53669408 G A 0.443299 -2.5334e-06
18:53690601 C T 0.923249 -1.7490e-05
18:53698151 T C 0.214078 1.2600e-05
18:53698691 T G 0.032773 1.3594e-05
18:53699500 C T 1.462086 2.0004e-05
18:53706621 G A 0.349144 1.1440e-05
18:53712598 G A 0.035493 -2.5993e-06
18:53714236 T C 0.044156 -1.3814e-05
18:53717464 T C 0.255249 2.6840e-06
18:53731298 A G 0.081152 -2.5830e-07
18:53741949 G A 0.509695 -2.9927e-05
18:53743014 G T 0.036230 4.9249e-06
18:53747425 A G 1.091552 -2.5189e-06
18:53750379 T C 0.101263 -7.4598e-06
18:53752832 T C 0.136390 -2.4797e-05
18:53759589 T C 0.271160 6.2472e-06
18:53765771 C T 0.152080 -1.3587e-05
18:53768615 C G 0.317523 2.9586e-05
18:53768774 C T 0.375192 -2.2124e-05
18:53770566 C T 1.733576 1.9292e-05
18:53786935 A G 0.022140 2.0706e-05
18:53787379 A C 0.168851 7.6753e-06
18:53790625 C T 0.106788 1.3225e-05
18:53795157 G A 0.024905 1.8899e-06
18:53795300 G T 0.088296 1.5963e-05
18:53795621 T C 1.250714 6.3996e-06
18:53804156 T C 0.525619 1.7344e-06
18:53807487 A G 0.130307 3.2535e-06
18:53810014 A G 1.827841 -1.3152e-05
18:53810122 A C 0.316653 -1.2263e-05
18:53810858 G A 0.083015 2.8248e-05
18:53815178 T G 0.040008 -1.1810e-05
18:53818030 C G 0.169844 -1.3197e-05
18:53819904 T C 0.387970 -1.3616e-05
18:53830184 T C 0.037940 3.2197e-06
18:53834328 G T 0.313641 4.1956e-06
18:53840345 A C 0.482434 -2.7235e-05
18:53848399 C T 1.576595 1.2027e-05
18:53852908 G A 0.425359 -9.0200e-06
18:53854037 C T 0.024454 3.3990e-06
18:53854465 C T 1.364682 -1.1624e-05
18:53855525 T A 0.964117 -8.9970e-07
18:53856227 T C 0.176738 -1.6029e-05
18:53872384 G T 0.024061 2.9608e-06
18:53872948 G A 0.067098 -2.5515e-06
18:53881022 A G 1.818626 -2.4436e-06
18:53883649 C A 0.421062 1.6521e-05
18:53887306 A G 1.458324 1.8932e-06
18:53887341 T C 0.030735 8.0714e-06
18:53890269 T C 0.099897 -1.5766e-05
18:53893322 C G 0.029339 1.8626e-05
18:53896688 C G 0.179760 4.5446e-06
18:53905940 C T 0.808175 2.6409e-05
18:53906628 T C 1.456146 -6.5740e-06
18:53906788 C T 0.075203 -5.1424e-06
18:53907168 T C 0.114591 1.3583e-05
18:53913327 A G 0.080763 8.5954e-06
18:53914715 C T 0.034932 6.5507e-06
18:53924216 A G 0.256508 2.0561e-06
18:53924392 A G 0.025418 7.9675e-07
18:53926509 T C 0.774263 5.3045e-06
18:53932514 C A 0.069370 1.3632e-06
18:53937120 C A 0.263525 -2.2824e-06
18:53938738 C T 0.110744 9.0467e-06
18:53940263 T C 0.042728 -1.2804e-06
18:53941390 G C 0.043874 2.2690e-05
18:53941432 G T 0.107872 -3.3970e-06
18:53941453 T C 0.108122 3.9755e-07
18:53941706 C T 0.043212 -1.3248e-05
18:53942344 C T 0.056059 -1.4109e-05
18:53944858 G A 1.488705 -1.4384e-05
18:53946453 C T 0.025967 4.9208e-06
18:53948968 A G 0.716643 -5.9876e-06
18:53952127 A C 0.026879 -1.3904e-06
18:53963929 G A 0.036691 -2.6950e-05
18:53965799 A C 1.775882 5.8972e-06
18:53972082 G A 0.106171 -6.3293e-06
18:53974669 A C 0.049616 1.0557e-06
18:53992578 G A 0.717629 -1.1749e-06
18:53993286 C T 0.937258 -5.9468e-06
18:53997046 C A 0.154443 7.7619e-06
18:54001461 T C 0.247767 -7.3086e-07
18:54004446 T C 0.049031 3.9736e-05
18:54006733 A G 0.174398 1.6147e-05
18:54012313 G A 0.149934 1.4818e-05
18:54016642 T G 0.042098 -3.8515e-06
18:54020562 C G 0.698025 -6.9955e-06
18:54047318 T C 0.048694 3.6783e-05
18:54048077 T C 0.590662 9.9123e-05
18:54048128 A G 0.795964 9.8669e-06
18:54052170 C T 1.267307 -5.4853e-06
18:54052273 A G 0.078838 1.5684e-05
18:54055379 T C 0.073154 -5.2223e-06
18:54069402 A G 0.067737 3.1683e-05
18:54079337 C T 0.052969 1.8065e-06
18:54080020 A C 0.020299 -1.2781e-05
18:54104333 C A 0.125503 -1.1914e-05
18:54109588 A G 0.172727 -2.3566e-05
18:54114481 A G 0.410597 1.1712e-04
18:54116256 C T 0.054692 5.4234e-06
18:54119666 T C 0.634900 -1.7161e-04
18:54130372 T C 0.156517 3.8644e-06
18:54136409 C G 0.029005 3.1045e-06
18:54152121 C T 0.635344 -3.7974e-04
18:54155330 A G 1.167679 -1.3956e-05
18:54162135 G A 0.055945 3.5937e-05
18:54175216 T C 0.038067 -3.3398e-05
18:54187180 A G 0.035392 2.4980e-06
18:54189420 A G 0.054916 -6.2089e-06
18:54189488 A C 0.425930 1.2420e-05
18:54189611 T C 0.522614 -4.9580e-06
18:54218356 T C 0.041972 9.2076e-06
18:54219052 G A 0.071532 1.4058e-05
18:54227009 G T 0.152765 -9.3838e-06
18:54230240 T A 0.150223 -2.9129e-05
18:54232162 A G 0.191546 1.3383e-05
18:54235097 A G 0.851140 -3.1770e-05
18:54236781 G A 0.045390 -2.8546e-06
18:54256019 G C 0.055974 3.7215e-06
18:54262712 G A 0.061015 2.7554e-05
18:54265130 G A 0.948580 -3.5781e-05
18:54265847 A G 0.373247 2.9035e-05
18:54281790 C T 0.115532 1.1047e-05
18:54281987 T G 1.588634 -2.1618e-05
18:54287739 C T 0.070671 -3.6119e-06
18:54306416 A G 0.187281 1.9032e-05
18:54309507 T C 0.024759 -3.2553e-05
18:54310462 C T 0.055793 -1.9834e-06
18:54313174 A C 0.110491 1.6117e-05
18:54317424 G A 0.025827 3.7341e-05
18:54329218 T C 0.029956 4.2668e-05
18:54329326 T C 0.062278 8.4712e-06
18:54338927 T C 0.032121 2.7018e-05
18:54345454 A G 0.108427 2.3855e-05
18:54351566 C T 0.102536 1.9290e-05
18:54373648 T A 0.293397 -2.7657e-05
18:54377738 G A 0.263006 1.1940e-05
18:54379956 T C 0.059937 -2.3212e-06
18:54397622 C T 0.738117 2.1021e-06
18:54400510 G A 0.065984 -1.4227e-05
18:54402420 A C 0.068062 5.8033e-07
18:54405821 T C 0.029563 2.3589e-05
18:54409971 G A 0.100004 -2.0243e-05
18:54411576 T C 0.040962 -9.2251e-06
18:54413275 C T 1.255933 3.7185e-06
18:54415284 A G 0.098297 2.1865e-05
18:54417591 A G 1.386854 9.1210e-06
18:54418390 T C 0.029232 9.2564e-06
18:54419696 T C 0.139061 2.1371e-05
18:54419722 G A 0.047084 2.1577e-06
18:54434463 A C 0.027603 -6.1098e-06
18:54435784 A G 1.278794 3.3129e-06
18:54449950 A G 0.182721 3.3552e-05
18:54456149 T G 1.268417 -1.4951e-05
18:54462006 C T 0.028291 -8.4711e-06
18:54469074 G A 0.024363 2.6735e-05
18:54476578 T G 0.166261 -1.8366e-05
18:54488864 A C 0.053176 -1.9927e-05
18:54489397 T C 0.041991 1.0654e-05
18:54494439 C T 1.599072 -1.2825e-05
18:54503811 G A 0.054790 6.9043e-06
18:54517340 G A 0.285675 2.6191e-05
18:54518866 G A 1.880031 -1.3790e-05
18:54525249 G A 0.025110 -1.2129e-05
18:54541140 C T 0.075745 9.0356e-06
18:54548804 G A 1.563047 -1.1361e-05
18:54566065 A G 1.695529 -3.9741e-05
18:54571013 A G 1.607891 -2.8799e-05
18:54574305 T C 0.025191 1.1886e-04
18:54574972 T C 0.050090 -1.5524e-05
18:54578482 T C 0.733787 -1.9571e-05
18:54595289 A G 0.031040 -9.3278e-06
18:54608001 A G 0.027615 9.9134e-06
18:54608792 G A 0.176456 -8.3713e-06
18:54609166 A G 0.028349 -9.6866e-06
18:54609979 A G 0.030835 2.8293e-06
18:54623494 G C 0.025012 1.3416e-05
18:54636802 T C 0.137496 -2.6425e-05
18:54641870 A G 0.060658 4.5772e-05
18:54642187 C T 0.057006 -4.6262e-07
18:54645235 T C 0.040852 2.6983e-05
18:54654024 C T 0.115736 -2.2187e-05
18:54655480 G A 0.076189 4.3489e-06
18:54656025 G T 0.641421 3.6626e-05
18:54660333 C T 0.537239 -2.1297e-05
18:54661715 A G 0.048590 -2.9833e-05
18:54667823 G A 1.311038 1.7031e-05
18:54669321 T G 0.021913 1.0498e-05
18:54679971 A G 0.087073 -1.2931e-05
18:54686616 G A 1.746566 1.4574e-05
18:54693858 T G 0.581159 3.3582e-05
18:54699619 A G 0.215886 -5.1800e-07
18:54704906 A G 0.184876 -9.6779e-07
18:54706186 G A 1.724887 -1.5640e-06
18:54709233 G A 0.020241 9.6217e-06
18:54711512 A G 0.043260 8.0567e-06
18:54714522 A G 0.162372 3.2301e-05
18:54725272 T C 0.514424 -4.0007e-06
18:54728683 C T 1.417881 2.3340e-05
18:54731120 A C 0.104048 2.9833e-06
18:54731875 A G 0.044231 -2.0017e-05
18:54741103 G A 0.123014 1.6024e-06
18:54746822 A C 0.023370 -1.2500e-06
18:54750824 A C 0.025759 -4.6829e-06
18:54752314 C T 0.415969 -2.5166e-06
18:54755490 A G 0.625010 6.4289e-05
18:54757738 C G 0.191838 1.3042e-05
18:54758230 A G 0.149662 3.6310e-06
18:54758438 T C 0.198709 -3.0941e-05
18:54758645 A G 0.031494 -3.5143e-05
18:54761766 T C 0.040290 -6.1856e-06
18:54763914 C T 0.180864 2.0914e-05
18:54764414 C T 0.081795 -3.9061e-05
18:54765829 A G 0.038823 -5.5953e-06
18:54776693 C T 0.144637 -3.3910e-05
18:54789414 A C 0.053144 5.3959e-06
18:54792421 A G 0.030251 1.2298e-05
18:54794024 G A 0.743528 4.1844e-05
18:54803046 T C 1.358424 -1.2961e-06
18:54805707 T C 0.244703 -1.2932e-05
18:54811081 G T 0.625545 -4.9818e-05
18:54814043 C T 0.143514 -2.3831e-05
18:54816194 A G 0.541465 2.0300e-05
18:54820495 C T 0.044435 8.4817e-06
18:54822736 A G 0.021952 -1.5479e-05
18:54827616 G A 0.112539 -1.5817e-06
18:54835559 A G 0.498887 -2.1241e-05
18:54837358 T C 0.038216 -1.6586e-05
18:54841758 G T 0.077273 -9.0682e-06
18:54853165 G A 0.028498 1.1109e-05
18:54853977 G A 0.585437 1.5159e-05
18:54860268 A G 0.035428 2.6609e-05
18:54869868 A G 0.073041 -1.3801e-05
18:54877990 A G 0.151759 2.3146e-06
18:54880765 C A 0.075355 -2.3899e-05
18:54906617 C A 0.767381 2.3645e-06
18:54913962 T C 0.669205 7.2710e-06
18:54920558 T C 1.530017 -1.4642e-05
18:54920950 G A 0.074949 -1.4039e-05
18:54922416 A G 0.110115 -9.0036e-06
18:54925175 G A 0.055591 -6.8519e-06
18:54938896 T C 1.491522 -1.8536e-05
18:54938961 T C 0.036382 1.2263e-05
18:54959143 C A 0.691543 -6.8874e-05
18:54964874 T G 0.145579 -4.3436e-05
18:54966488 T C 0.029430 -7.6833e-06
18:54966981 T C 0.053446 -2.7759e-05
18:54967751 T C 0.022289 -4.0323e-06
18:54969852 A T 0.038593 1.5251e-05
18:54977867 C T 0.724121 -5.4121e-05
18:54986641 A G 0.161308 -8.2288e-06
18:54987389 T C 0.037308 9.2854e-06
18:54987594 C G 0.523399 2.9058e-05
18:54992839 C A 0.096446 9.4201e-06
18:54995829 T C 0.143985 -2.6510e-05
18:55012766 T C 0.223069 -2.1751e-05
18:55016814 T C 0.027625 1.2145e-05
18:55021725 C A 0.329841 -2.8043e-05
18:55021936 A C 0.034922 -3.3310e-06
18:55027212 G T 1.005498 -9.1251e-06
18:55028006 C T 1.925122 2.4094e-05
18:55036633 C T 0.290975 -2.5834e-05
18:55052088 T C 0.100799 3.8787e-05
18:55053699 T C 1.753038 1.7553e-05
18:55067583 T C 0.107787 -1.4767e-05
18:55075576 A G 0.144920 -2.6764e-05
18:55076017 G T 0.139158 2.6835e-05
18:55089715 C T 1.299502 1.6187e-05
18:55091205 A G 1.743025 -2.1068e-05
18:55097852 T C 0.165170 -2.8084e-05
18:55100118 C T 0.426180 -4.2299e-05
18:55100634 C A 0.354129 -1.4245e-05
18:55102034 T C 0.089793 -2.3250e-05
18:55103512 T C 0.109832 -5.4972e-06
18:55108340 A C 0.052479 -1.5064e-05
18:55108584 G A 0.333651 2.6087e-09
18:55110386 G A 0.110627 3.8308e-06
18:55111632 A C 0.033617 -6.5597e-06
18:55111988 G A 0.172522 4.6998e-05
18:55112102 A G 0.035282 5.1653e-06
18:55112610 G A 0.204539 1.1052e-05
18:55113609 T C 0.039606 -4.7754e-05
18:55114498 T C 0.040339 -6.8650e-06
18:55119033 T C 0.074414 1.9702e-04
18:55120754 A G 1.960472 2.8582e-05
18:55128675 A G 0.193013 -2.8493e-05
18:55131802 G A 1.342899 1.4589e-05
18:55136794 A G 1.532575 -2.1796e-06
18:55138428 C T 0.042770 -8.3961e-06
18:55140645 C G 0.076611 9.1378e-06
18:55141500 T C 0.042984 8.4362e-05
18:55141974 A G 0.055413 -1.0499e-05
18:55146343 G A 0.021400 1.6583e-06
18:55151865 A G 0.637292 -4.2726e-05
18:55154266 T C 0.056133 -1.9937e-05
18:55158297 A G 0.030637 -3.7196e-05
18:55169729 G A 0.410113 -2.1918e-05
18:55172312 T C 0.116743 -9.1057e-06
18:55172589 A G 0.304303 -2.9952e-05
18:55173266 A C 0.304605 1.3907e-04
18:55175143 T C 0.371628 -1.6153e-05
18:55180897 A G 0.038690 2.1857e-05
18:55183945 A G 0.020144 1.2825e-05
18:55184820 T C 0.237143 -3.4316e-06
18:55190299 G A 0.034737 5.7384e-06
18:55191037 A G 0.937661 -4.4318e-05
18:55195681 C T 0.103545 8.1527e-06
18:55200381 A C 0.160003 4.8302e-05
18:55201885 C T 0.316189 -1.0469e-05
18:55203166 C G 0.209148 1.0731e-04
18:55203971 T C 0.055143 3.7522e-05
18:55205564 T C 0.267469 -3.1233e-05
18:55211141 A C 0.206006 -4.0223e-05
18:55211506 C T 1.315718 -8.9883e-05
18:55213381 A C 1.742733 -1.2253e-05
18:55218417 T G 0.021721 2.0027e-05
18:55221074 G A 0.027794 -1.6386e-05
18:55225480 T C 0.025733 -9.4566e-07
18:55227609 A G 0.156329 -4.0773e-06
18:55230467 T C 1.264762 -4.4359e-05
18:55231720 C T 0.264061 -2.1667e-05
18:55231818 G A 0.096541 -1.5849e-05
18:55236427 T C 0.934551 1.8600e-05
18:55238820 G A 0.086420 1.7156e-05
18:55240505 T C 0.320785 -2.2835e-05
18:55240708 C T 0.360530 3.6293e-05
18:55245504 C A 0.515979 -1.5502e-05
18:55247336 A C 0.043247 2.7774e-06
18:55247454 A G 0.323180 4.6446e-06
18:55248584 G A 0.052206 1.5710e-05
18:55256864 A G 0.110589 -3.0755e-05
18:55259389 A G 0.027723 -2.1742e-05
18:55260070 T C 1.418650 4.7867e-05
18:55261784 T C 0.051002 -5.1030e-05
18:55272968 T C 1.102380 4.3144e-05
18:55277951 C T 0.749455 1.4757e-05
18:55280221 T C 0.406660 4.0005e-05
18:55285736 T C 0.249857 9.1384e-06
18:55287527 T C 0.115934 2.2540e-05
18:55296721 A G 0.052177 -2.3525e-05
18:55305487 T C 0.566760 -5.0821e-05
18:55315709 A G 0.036490 7.4415e-06
18:55316545 T C 0.039102 -8.0233e-05
18:55319444 A G 0.122832 1.5496e-06
18:55322502 T C 0.248916 -1.5328e-05
18:55326602 C T 0.538174 9.6344e-05
18:55331985 T C 0.266729 -2.0755e-06
18:55332354 A G 0.518887 1.2606e-05
18:55333299 G A 0.447801 -7.4741e-05
18:55344672 A G 0.131855 1.6000e-07
18:55348478 A G 0.530511 9.0638e-06
18:55349914 G A 0.724715 3.2647e-05
18:55360524 G A 1.756988 -5.6703e-07
18:55361778 T C 0.039297 2.8439e-05
18:55362886 C T 0.033477 2.7528e-05
18:55363863 C T 0.513123 2.7323e-05
18:55365362 A G 0.952854 2.9092e-06
18:55370456 G A 0.066130 1.9509e-05
18:55375653 T G 1.069808 3.6385e-05
18:55376369 C A 0.322554 1.1816e-04
18:55378252 G A 0.076251 8.0693e-06
18:55394657 C G 0.100984 1.4535e-06
18:55400633 T C 0.097644 -4.0401e-05
18:55402989 A G 0.393715 -1.7865e-05
18:55405584 A G 0.360533 7.8566e-04
18:55408839 T C 0.135533 -2.6409e-05
18:55410511 A G 0.124520 -2.0289e-05
18:55411231 A G 0.221661 6.0234e-05
18:55419745 A G 0.276473 -4.2900e-05
18:55419846 G A 0.828468 1.1060e-05
18:55420059 C T 0.033458 -7.7016e-06
18:55420552 G A 1.658685 2.2229e-05
18:55422468 G T 0.457892 -1.1188e-04
18:55425076 C A 0.170977 -7.7011e-05
18:55432311 C T 0.042403 1.6651e-05
18:55434202 A G 1.712060 8.8324e-07
18:55439590 G A 0.592866 1.6689e-05
18:55439962 T C 0.085550 -4.6785e-06
18:55440801 A G 0.715182 1.1679e-05
18:55442825 G A 0.490139 1.8388e-05
18:55444738 T C 1.352808 1.6647e-05
18:55447427 T C 0.350556 8.9335e-05
18:55448601 G A 0.244258 -1.8001e-06
18:55451373 T G 0.730856 -1.2405e-05
18:55453595 T C 0.032046 -1.7730e-05
18:55454377 A G 0.409984 1.1469e-05
18:55456887 G A 0.052524 -1.6168e-05
18:55459217 G A 0.607774 9.5378e-06
18:55460501 C T 0.057746 2.6706e-05
18:55461863 C T 0.648454 -2.2195e-05
18:55461874 A G 0.048415 -2.9669e-05
18:55462965 A G 0.543520 7.2060e-06
18:55469486 G T 0.466646 2.7458e-05
18:55478860 A C 0.040771 -9.7423e-06
18:55482115 A C 0.231625 -1.5123e-05
18:55482259 G A 0.382683 2.7221e-05
18:55484712 A G 0.445386 -6.8420e-06
18:55486690 C T 0.444042 2.0118e-05
18:55493868 T C 1.170383 -4.8943e-06
18:55495208 A G 0.579422 -2.5577e-06
18:55496623 G A 0.211654 -1.4572e-05
18:55500628 T G 0.205831 1.0780e-05
18:55503131 T C 0.199891 4.6877e-05
18:55509981 C A 0.382787 -2.3729e-06
18:55510452 A G 0.198102 -1.3018e-05
18:55510583 G A 0.202416 3.6906e-05
18:55513345 T C 0.997692 -1.0599e-05
18:55521472 G T 0.856252 4.3385e-06
18:55523546 A G 0.041465 2.0968e-05
18:55524513 G T 0.040768 -1.5525e-05
18:55527402 G A 0.190978 2.8055e-05
18:55534861 G A 0.576825 -1.8791e-07
18:55537555 G A 0.197336 2.5908e-06
18:55539753 C A 0.036863 -3.4551e-05
18:55544082 C T 0.966467 4.8763e-06
18:55545907 T G 0.083632 2.5089e-05
18:55546006 C T 1.816679 3.5378e-05
18:55552047 T C 0.032487 -4.2464e-05
18:55555209 C T 0.073479 1.3974e-05
18:55558984 T G 0.033176 2.5845e-05
18:55561360 C T 0.141677 3.6970e-06
18:55562464 A G 0.581275 -1.2185e-05
18:55562771 A G 0.743440 2.1424e-06
18:55570276 T C 0.087008 -1.9918e-05
18:55573841 C A 0.064170 -3.3691e-05
18:55574053 A C 0.799736 8.1369e-06
18:55576978 A G 0.072314 1.4021e-05
18:55577703 G A 0.141924 1.5852e-05
18:55586823 A G 0.646448 -1.0229e-05
18:55587779 C A 0.309626 -7.9079e-05
18:55589140 C T 0.457707 -1.7003e-05
18:55591146 T C 0.105905 1.4656e-05
18:55595424 C A 0.056841 -2.2780e-05
18:55600681 A G 0.047697 1.0793e-05
18:55610813 C T 0.427414 -4.0793e-05
18:55620350 A G 0.107103 1.5995e-05
18:55621269 A C 0.300550 1.2883e-05
18:55624434 G A 0.146948 5.2658e-06
18:55627548 C T 0.224322 -5.4770e-05
18:55627840 G A 0.147150 4.0125e-06
18:55629640 G A 0.124315 5.5909e-05
18:55638783 T A 0.142936 1.3895e-07
18:55641414 T C 0.073619 6.2591e-05
18:55648269 T C 1.281764 -6.7799e-06
18:55653059 T C 1.163960 2.6363e-05
18:55655487 C T 1.081460 -8.7579e-06
18:55657181 C T 0.242109 1.8900e-05
18:55660363 C A 0.647925 1.4903e-05
18:55661407 A C 0.064183 2.7014e-05
18:55667709 G A 1.015444 -3.6914e-05
18:55673220 C T 0.102253 2.0007e-05
18:55676160 C G 0.946473 4.3828e-05
18:55677401 T C 0.051005 2.9355e-05
18:55695206 A G 0.198404 -9.8598e-06
18:55704166 G T 1.770923 2.9779e-05
18:55704276 A G 1.109618 1.2890e-05
18:55705373 C A 0.076072 -5.4575e-05
18:55707379 C T 1.770790 2.8963e-05
18:55712753 C T 1.782082 3.3255e-05
18:55713536 T C 0.168481 6.8249e-06
18:55715523 G A 0.106431 -3.3993e-06
18:55720852 A C 0.022773 2.0171e-05
18:55723491 T C 0.318876 4.5573e-05
18:55724318 G A 1.505729 4.8951e-06
18:55725708 T C 0.179257 -2.7291e-05
18:55732344 T C 0.187933 -1.8944e-05
18:55734650 C T 0.124257 3.8577e-05
18:55734705 T C 0.133936 -2.6437e-05
18:55736877 T A 0.041420 -5.7324e-05
18:55741415 G A 0.034591 5.1781e-05
18:55743468 T C 0.030550 1.0296e-05
18:55748199 T C 0.063070 -5.1135e-06
18:55752296 T C 1.674252 2.3605e-05
18:55753165 G T 0.173025 -4.5670e-05
18:55760288 G A 0.560973 -1.6598e-05
18:55762107 T C 0.060684 -6.5046e-06
18:55762668 T C 0.154582 2.0643e-05
18:55762996 G T 0.078659 -4.4509e-05
18:55764668 G C 0.071876 2.2645e-05
18:55767199 C T 0.375354 7.5399e-06
18:55771653 A G 1.115301 -2.6557e-05
18:55772592 G A 0.480538 3.5787e-05
18:55776449 A G 0.020838 4.1579e-05
18:55780673 G T 0.224069 -1.6453e-05
18:55781245 C A 0.263697 5.6363e-05
18:55781367 C T 1.825569 1.2753e-05
18:55782405 T C 0.025421 -1.5100e-05
18:55783497 A C 0.369304 8.1925e-06
18:55783683 A G 0.792634 4.2324e-05
18:55785081 C T 0.593931 5.9638e-05
18:55786562 T C 0.227435 5.6831e-06
18:55787203 T C 0.043611 -3.9603e-05
18:55789897 G T 0.526824 -2.9915e-05
18:55791003 T C 0.023273 -7.5847e-06
18:55792095 A G 0.065322 3.0437e-05
18:55792781 T C 1.506047 7.7323e-05
18:55800277 A G 0.741869 -1.3379e-05
18:55805679 A G 0.168075 -7.3556e-06
18:55806015 C T 1.959820 6.7642e-05
18:55806329 C T 1.722174 6.2905e-05
18:55809738 G C 0.727438 1.3807e-05
18:55810733 G A 0.914855 -2.6845e-05
18:55814770 T C 0.071570 1.9908e-06
18:55815256 G A 0.270854 3.2357e-05
18:55815824 G A 1.176216 -2.3992e-06
18:55816791 A G 0.678751 2.3464e-05
18:55822964 G A 0.070730 -7.2602e-05
18:55824844 C T 0.103276 -4.0064e-05
18:55828001 A G 1.021140 9.3797e-06
18:55828023 T G 0.057987 -7.0518e-05
18:55829732 G A 0.212352 -1.7805e-05
18:55836666 T C 0.097164 1.2532e-05
18:55839162 G A 0.371962 -5.7009e-05
18:55846489 A C 1.411876 -1.1860e-05
18:55847692 T C 0.111017 3.0320e-05
18:55847718 G A 0.060376 3.3748e-05
18:55848266 A G 0.459774 1.8626e-05
18:55851812 G A 0.328072 8.9358e-06
18:55852296 A G 0.258991 -5.2352e-06
18:55852371 A G 0.777005 4.7659e-05
18:55852480 A G 0.240081 6.0372e-07
18:55855508 G C 0.612964 -4.6155e-06
18:55858946 T C 0.084911 -1.7844e-05
18:55861132 A G 0.047746 1.7813e-05
18:55862847 A G 0.507462 -1.0262e-05
18:55863482 C A 0.054777 -2.3290e-05
18:55865613 T G 1.318432 1.6572e-05
18:55867522 G A 0.526252 -1.8173e-06
18:55871190 T C 0.101354 -6.4987e-06
18:55872459 C T 0.071243 -2.9274e-07
18:55873995 A G 0.171078 -3.0188e-05
18:55874159 A G 0.170136 -1.7187e-05
18:55876761 G A 0.677001 2.5701e-06
18:55881654 T C 0.022107 -7.3357e-06
18:55882593 C T 0.020585 -9.5066e-07
18:55884213 T C 0.108729 2.1268e-06
18:55891339 T C 0.066160 4.4886e-06
18:55893108 C A 0.077578 2.8032e-06
18:55894356 G A 0.051644 -1.9920e-06
18:55897720 G A 0.516946 2.0561e-05
18:55898088 G C 0.121569 -3.0626e-05
18:55902693 C T 0.940069 1.5410e-05
18:55906563 A G 0.273649 -1.5209e-05
18:55908714 G C 0.059444 -4.1384e-05
18:55910523 T C 0.685898 -7.4562e-06
18:55916881 A G 0.169974 2.4818e-05
18:55922789 G A 0.619726 -3.7362e-06
18:55924444 G A 0.195509 2.0388e-05
18:55928305 G A 0.041115 1.1084e-05
18:55938471 C T 0.438372 4.0998e-05
18:55943412 T G 0.366655 -1.9052e-05
18:55945512 T C 0.040871 -1.8661e-05
18:55946020 G A 0.222368 1.6586e-05
18:55946523 G A 0.410707 3.2107e-05
18:55950868 A G 0.070272 -1.8035e-05
18:55954136 C A 0.386302 -1.7513e-05
18:55961578 A G 0.125523 -1.4913e-05
18:55965433 A C 0.526528 -2.8532e-05
18:55968715 A C 0.165534 1.9266e-05
18:55975932 T C 1.869661 4.7826e-06
18:55978410 G T 0.039089 -2.2151e-05
18:55979045 T C 0.106064 -1.1614e-05
18:55979238 A G 0.044994 1.5117e-05
18:55979292 T C 0.068974 -1.4555e-05
18:55982599 T C 0.211690 -8.9400e-06
18:55984480 C A 1.807792 1.5057e-05
18:56007432 T C 0.084697 1.6214e-05
18:56009604 T C 1.000045 -1.7629e-05
18:56010715 T C 1.591669 7.5654e-06
18:56011057 T G 0.091695 -3.5812e-06
18:56020793 A G 0.117862 -1.0916e-05
18:56021233 T C 0.098660 5.2955e-05
18:56022353 C A 0.860627 2.9458e-06
18:56026704 T C 0.030297 -4.0704e-06
18:56032163 G A 0.032027 1.4098e-05
18:56037488 C T 0.334158 -2.1322e-05
18:56040649 C T 1.869343 -1.5899e-05
18:56041180 G A 0.127483 -2.6671e-05
18:56047182 T C 0.522373 1.1692e-05
18:56053899 G A 1.032702 -1.1650e-06
18:56055584 A G 0.035600 1.3699e-05
18:56059400 G A 0.046496 -1.1896e-05
18:56067045 G A 1.159312 -6.1996e-06
18:56069658 T A 0.117723 -2.3202e-05
18:56069773 T C 0.095732 -4.6867e-06
18:56070038 A G 0.047022 5.6570e-06
18:56071572 A G 0.544098 -2.3663e-05
18:56075890 C T 1.979373 -4.8557e-06
18:56080241 G C 0.098060 -4.9145e-06
18:56089662 A G 0.024029 -1.6919e-06
18:56095378 G T 1.595288 2.6080e-05
18:56105868 G A 1.644621 2.4626e-05
18:56109859 A C 1.479447 2.3266e-05
18:56120654 T C 0.410415 -7.6886e-07
18:56122968 A G 0.234939 -1.4006e-05
18:56130563 T C 0.070522 -1.4292e-05
18:56132430 T C 0.225354 -9.4179e-06
18:56137702 A G 0.559425 1.3421e-06
18:56138685 G A 0.860004 -5.5166e-06
18:56149099 C T 1.623234 1.4525e-05
18:56152053 C T 0.534795 -2.3586e-05
18:56159039 A G 0.323411 2.0373e-05
18:56162563 C A 1.492638 -3.9371e-05
18:56167346 G A 0.386562 9.0818e-06
18:56172790 C T 0.511597 -7.2845e-05
18:56173120 T C 0.184843 3.2988e-05
18:56179565 T C 0.332941 2.6433e-05
18:56183560 T C 0.076283 5.0592e-06
18:56184343 A G 0.024564 1.7752e-05
18:56191053 A G 0.109271 -3.4709e-06
18:56192100 T C 0.313138 -2.0862e-05
18:56193755 A G 1.568107 4.6254e-05
18:56200022 T C 0.030602 -2.7670e-05
18:56202470 A G 0.024224 5.5353e-06
18:56202683 C T 0.272546 -8.4836e-07
18:56203074 A G 1.012094 5.1161e-05
18:56203136 C T 0.051687 4.8325e-06
18:56204250 C A 1.564631 5.7486e-06
18:56204489 G C 0.046922 3.6850e-06
18:56204747 A G 1.875565 7.4530e-06
18:56204768 A G 0.038690 3.3584e-06
18:56205262 C A 1.119521 3.7718e-05
18:56206542 A G 0.300018 6.6643e-06
18:56206931 T C 0.684181 -1.1893e-05
18:56206955 T G 0.591594 1.9455e-05
18:56207382 T C 0.221083 -2.1129e-05
18:56209387 T C 0.104009 -1.0101e-05
18:56211187 A G 0.969619 2.4409e-05
18:56213390 A G 0.378765 -4.7737e-05
18:56215191 G A 0.068256 1.2775e-05
18:56218750 G T 0.729074 -1.8735e-06
18:56219841 A G 0.119297 -2.3078e-05
18:56223402 T C 0.436693 -2.1272e-05
18:56225216 G A 0.048905 -2.9821e-05
18:56228134 A G 0.221907 2.5308e-06
18:56228353 T C 0.046214 -1.0039e-05
18:56231691 G A 0.053475 2.4991e-05
18:56231908 T C 0.063505 1.5944e-05
18:56243312 G A 0.314582 2.9853e-05
18:56244720 A G 0.023032 2.6241e-05
18:56246818 A G 0.061099 -1.9266e-06
18:56249362 T C 0.986802 -2.9424e-06
18:56257504 G A 0.627032 -4.9247e-06
18:56257685 T C 0.061129 -7.2156e-05
18:56261471 G A 0.055293 1.0847e-05
18:56265900 G T 0.266998 2.1225e-05
18:56274450 C T 0.093811 -1.2499e-05
18:56275608 G A 0.072268 -6.5929e-05
18:56279025 G T 1.578393 1.4311e-05
18:56282958 T C 0.021880 -3.3439e-06
18:56285051 A G 1.073054 -2.7847e-06
18:56285908 A C 0.062047 -6.4359e-06
18:56289004 T C 0.399577 1.5541e-05
18:56290176 A G 0.059675 2.8500e-05
18:56291466 A G 0.058951 -1.1208e-05
18:56291484 G A 0.182422 1.7101e-06
18:56296979 A G 0.735124 2.8992e-05
18:56297220 G A 0.380729 -1.7063e-05
18:56299460 T C 0.020949 -3.4010e-05
18:56304801 C T 0.573427 8.6888e-06
18:56307599 T G 0.221703 -5.9471e-05
18:56318033 G A 0.506131 5.3204e-06
18:56323879 C T 0.270984 -8.3792e-06
18:56327492 C T 1.237640 -9.1180e-06
18:56332739 T C 0.025924 -9.1253e-06
18:56333866 A G 0.114308 -1.8244e-05
18:56366581 G A 0.103785 8.3268e-05
18:56367209 T C 0.048470 6.5013e-05
18:56367823 G A 0.076871 2.3901e-05
18:56372083 A G 0.290651 9.8367e-06
18:56375795 G T 0.643933 3.8904e-05
18:56384192 G T 0.466055 -9.5905e-06
18:56387049 T C 0.050833 -3.3294e-06
18:56404766 A C 0.443224 -1.9023e-05
18:56413217 T G 0.180698 1.2195e-04
18:56420830 C T 0.332249 -1.0770e-05
18:56421922 G T 0.102863 9.4832e-05
18:56430992 A C 0.094535 8.3298e-07
18:56433915 C T 0.126256 4.0386e-06
18:56434266 T C 0.046097 8.6093e-06
18:56448499 T C 1.058444 -4.8434e-05
18:56448951 T C 0.220330 1.9608e-05
18:56456233 T C 0.297824 -8.0786e-06
18:56457591 A G 0.025431 -3.1201e-05
18:56460751 T C 0.370728 -5.8578e-06
18:56461646 T C 0.915748 -2.4218e-05
18:56466585 A G 1.651778 -7.0191e-06
18:56467299 T C 1.298048 -2.4897e-05
18:56471068 C G 0.378100 2.8768e-05
18:56471243 A G 0.261523 5.3757e-06
18:56474908 T C 0.287999 -3.6094e-05
18:56478595 T C 0.023172 1.4120e-05
18:56480954 C A 0.035961 -2.1825e-05
18:56490018 T C 0.260695 1.9710e-07
18:56497040 A G 0.364094 3.1871e-06
18:56497583 C T 0.373588 9.9693e-06
18:56500072 G A 0.648594 1.0859e-05
18:56512139 C A 0.069237 2.3113e-05
18:56514359 T C 0.085417 -7.2413e-07
18:56519322 G T 1.946512 1.5948e-06
18:56527275 C T 0.353045 -2.5839e-05
18:56527399 T G 0.056088 1.2452e-05
18:56528896 T C 0.596765 3.2804e-05
18:56529508 C A 0.095424 3.0915e-06
18:56532315 A C 0.059425 -4.7436e-06
18:56539571 G T 0.207366 -7.5322e-06
18:56543939 T G 0.114318 4.7270e-06
18:56545680 T G 0.196025 -3.7781e-05
18:56546022 G A 0.262815 -2.6114e-05
18:56547500 A G 0.440345 -1.0984e-04
18:56556611 C T 0.048798 -5.2253e-06
18:56559423 G A 0.543390 -3.2979e-05
18:56565927 T G 0.066182 3.3476e-06
18:56570039 G A 0.049703 -1.6479e-05
18:56583620 G A 0.127561 -6.3015e-06
18:56587802 C A 0.061856 2.5463e-06
18:56600372 T G 0.032059 1.0306e-05
18:56604524 T C 0.229658 2.1744e-05
18:56605110 G A 0.588682 -2.5686e-05
18:56609986 G A 0.313563 1.9005e-05
18:56613398 G A 0.051969 -6.7736e-06
18:56622718 G A 0.997192 -2.0280e-05
18:56628684 A G 0.070103 6.7150e-05
18:56629776 G A 0.024074 -1.3963e-06
18:56643532 G T 0.047220 -1.7335e-06
18:56644124 A C 1.919192 7.7704e-06
18:56644453 G C 0.036571 -4.3593e-06
18:56644579 G C 0.100689 5.3682e-06
18:56650081 C T 0.063037 -6.9906e-06
18:56650443 A G 0.034996 4.7780e-07
18:56654265 G A 0.047980 -1.0156e-05
18:56655950 A G 0.711414 -1.9533e-05
18:56656824 G A 0.662583 -2.0583e-05
18:56658380 G A 0.102289 -6.4071e-07
18:56663562 T C 0.232495 -9.1971e-07
18:56666844 T C 0.061927 -2.1871e-05
18:56669574 A G 0.447911 1.2102e-05
18:56672598 C T 0.615026 -1.0293e-05
18:56678602 G A 0.039453 -1.9127e-05
18:56687072 G A 0.155258 -6.3408e-06
18:56688434 T C 0.129379 -1.8161e-05
18:56688895 A G 0.061852 5.2175e-05
18:56695236 T C 0.026070 1.3971e-06
18:56699236 T C 0.890538 8.9497e-05
18:56703216 T C 0.073896 4.5342e-05
18:56703680 C T 1.715120 3.1341e-05
18:56705351 A G 0.116155 -4.4675e-06
18:56705978 C T 0.414025 1.7339e-05
18:56714930 G C 0.698901 -7.2794e-06
18:56715755 C G 0.998036 3.1899e-05
18:56719180 G A 0.154832 -8.6040e-05
18:56719900 G A 0.349218 2.3390e-05
18:56722944 C T 0.217389 1.2598e-05
18:56727309 A G 0.489010 7.6911e-06
18:56729982 A G 0.051810 8.6961e-06
18:56730309 G C 0.035185 1.8854e-05
18:56730717 T C 0.024912 -1.9536e-06
18:56732406 G A 0.041589 1.0330e-05
18:56736053 T C 0.058600 2.7386e-05
18:56739531 T C 0.225884 2.6944e-05
18:56744666 G T 0.606827 1.2192e-05
18:56746091 A G 0.078861 1.7935e-05
18:56747782 G A 0.157942 -4.0415e-05
18:56750415 T C 0.243710 2.5316e-05
18:56751029 A G 1.755015 1.7394e-05
18:56752290 G A 0.028586 -2.0479e-05
18:56752374 T G 0.273286 5.0015e-06
18:56754073 T C 0.101666 3.2846e-05
18:56754620 T C 0.150288 2.5233e-05
18:56756520 T C 1.280189 6.0997e-06
18:56758535 G A 1.691916 1.5882e-05
18:56758627 C A 0.061924 7.0833e-06
18:56759702 T C 0.039271 -9.6219e-06
18:56759840 C A 0.140327 -2.4611e-05
18:56761318 G A 0.149152 -3.7752e-05
18:56767196 A G 0.043900 4.5018e-06
18:56767312 A G 0.033133 -1.2918e-05
18:56767625 C T 1.963877 1.6059e-05
18:56770450 A G 0.374055 -1.4778e-05
18:56770697 G A 1.583057 -1.6804e-05
18:56772563 A C 0.308594 -2.1625e-05
18:56777282 C T 0.567575 -2.9010e-05
18:56778826 G A 0.093084 -2.1499e-06
18:56787975 C T 0.274217 -2.1011e-05
18:56796715 C G 0.344015 -6.5696e-05
18:56808506 A G 0.898415 -4.2801e-05
18:56809963 T C 0.031433 -5.7656e-06
18:56815551 G C 0.369515 -1.2972e-05
18:56822372 T A 0.036658 -4.1738e-05
18:56826563 T C 0.045253 -1.0063e-05
18:56826850 T G 0.230369 -2.4186e-05
18:56828678 C T 1.310798 1.1792e-05
18:56830282 T C 0.053718 -4.3003e-05
18:56830790 G A 0.061586 -1.5979e-05
18:56832775 A G 0.488682 1.4442e-05
18:56834655 A G 1.068166 -1.2955e-06
18:56844431 T C 0.612607 4.2149e-05
18:56846324 A G 0.099183 -2.0421e-05
18:56848299 A G 0.185333 6.5255e-06
18:56850306 A G 0.377636 -4.5551e-06
18:56850342 C T 0.028865 8.8024e-06
18:56851396 G A 0.048230 1.3317e-05
18:56857467 C T 0.216224 1.5899e-05
18:56859448 G A 0.965195 -3.8907e-05
18:56860935 T C 0.108219 2.1505e-05
18:56861015 C T 0.814673 -8.0941e-06
18:56861232 T C 0.794565 -1.5018e-05
18:56863903 T G 0.252305 -3.1701e-05
18:56865694 G A 0.033202 -1.9841e-05
18:56869328 A G 0.031413 3.6463e-05
18:56872217 A G 1.202400 -2.4217e-05
18:56872398 A G 0.578740 -4.6993e-05
18:56876842 C T 0.331831 1.4311e-05
18:56877489 C T 0.866918 -6.5878e-05
18:56878157 G A 0.046594 -2.2724e-05
18:56881946 C A 0.041852 1.4545e-05
18:56887507 A C 1.489143 -9.1544e-05
18:56890011 C A 0.046574 3.8835e-05
18:56891384 G A 0.998108 -4.2828e-05
18:56892947 C T 0.060849 -1.7323e-06
18:56895854 T C 0.083995 -2.2550e-05
18:56897321 G A 0.061914 3.6562e-06
18:56899666 A C 0.113000 -1.9534e-05
18:56902831 G T 1.889731 -6.1938e-05
18:56915054 G C 0.048392 2.1653e-05
18:56915135 C T 0.155417 2.4824e-06
18:56916546 C T 0.605343 -1.5081e-06
18:56916904 T C 1.618443 -2.6354e-05
18:56923737 C G 0.608761 -3.5757e-06
18:56931661 A G 0.819367 -4.8874e-05
18:56934672 G A 0.060869 -9.0033e-06
18:56938620 G C 0.029144 -3.7142e-05
18:56940307 T G 0.611260 -9.5938e-06
18:56943236 T C 0.038087 1.0926e-05
18:56943484 T C 0.098316 -9.5706e-06
18:56943812 G C 0.585086 3.5242e-07
18:56946591 T C 0.871975 1.5781e-05
18:56948478 G A 1.423249 -2.6656e-06
18:56949562 G A 0.053371 -2.2209e-07
18:56965216 T C 0.027719 7.2861e-06
18:56965303 A G 0.229623 6.1783e-05
18:56969154 A G 0.558185 -1.7224e-05
18:56969992 T C 0.100724 3.9165e-05
18:56983991 C T 0.028024 5.8493e-06
18:57004660 C T 0.031777 -1.4953e-05
18:57011932 T G 1.431471 3.3455e-05
18:57019039 A G 0.033633 -1.2342e-05
18:57019939 A G 0.043354 7.3086e-06
18:57022429 G T 0.027450 1.6197e-05
18:57026361 G A 0.179627 5.7444e-05
18:57026436 T C 0.098021 -3.2033e-05
18:57027174 A G 0.073862 2.0137e-05
18:57028722 T C 0.099150 -1.1187e-05
18:57041019 C T 0.365503 5.1169e-05
18:57045263 C T 0.363007 -1.9768e-05
18:57048295 T G 0.407384 2.4488e-05
18:57057302 T C 0.183707 -8.9515e-07
18:57061983 A C 0.120440 -1.3769e-06
18:57065451 C T 0.278992 -9.4663e-06
18:57070969 C T 0.185434 -1.2398e-06
18:57086933 T C 0.850014 -1.3363e-05
18:57087660 C T 0.168173 5.0874e-05
18:57098391 A G 1.608495 1.8091e-05
18:57099665 G C 0.092201 -7.3694e-05
18:57103126 A G 0.026762 2.0859e-05
18:57113149 T C 0.157789 1.6477e-05
18:57116140 G A 0.492009 5.5316e-05
18:57119282 T C 0.291319 5.5952e-06
18:57120692 A G 0.030063 -2.7229e-05
18:57121869 C T 0.143371 -9.6526e-06
18:57123042 G T 0.156504 -1.3311e-05
18:57123494 G A 0.192727 1.4820e-05
18:57125827 C G 0.403031 -2.8338e-05
18:57125871 G T 0.054553 -3.8622e-05
18:57125875 T C 1.832827 5.3540e-06
18:57126336 T C 0.061181 6.6126e-06
18:57130187 C T 0.119239 1.4613e-05
18:57131113 G C 0.020630 1.5951e-05
18:57131733 A G 0.644498 -2.4178e-05
18:57131889 T C 0.028995 2.5958e-05
18:57132084 A G 0.037775 -1.4043e-05
18:57132527 G A 0.224530 -2.3844e-05
18:57134608 T G 0.051190 8.6947e-06
18:57135850 C T 0.429923 -3.3054e-06
18:57136315 T C 0.111514 2.6311e-05
18:57137846 T C 0.902466 6.2407e-06
18:57142872 C G 0.149136 -7.9698e-07
18:57155758 G A 0.575264 -1.2648e-05
18:57159558 C T 0.115448 1.4187e-05
18:57166970 A G 0.020329 -3.8909e-06
18:57167882 T G 1.132180 3.0900e-05
18:57172058 T C 0.130067 -4.8853e-07
18:57172203 A G 0.033851 1.6335e-06
18:57173844 C T 0.575199 1.2629e-05
18:57176913 T C 0.123150 1.9549e-05
18:57181281 T C 1.370222 1.3962e-05
18:57182223 G A 0.831522 9.0933e-07
18:57183504 C A 0.056786 -3.1386e-05
18:57184033 A C 0.034185 2.9072e-06
18:57184591 T C 0.022348 -1.1556e-05
18:57185343 G A 0.342766 6.7801e-06
18:57186384 A G 0.052001 7.2086e-06
18:57186586 C A 0.379359 1.0765e-05
18:57188393 A G 0.053975 1.1227e-05
18:57188494 A G 0.031017 8.5623e-06
18:57190301 C T 0.267592 -4.3460e-07
18:57197287 A G 0.729162 2.4887e-05
18:57199583 T C 1.931422 4.2615e-05
18:57199853 T C 0.112669 2.0552e-05
18:57206705 A G 1.295636 9.9032e-06
18:57206937 T C 0.511273 -2.7213e-05
18:57208035 T C 0.283088 -2.1118e-05
18:57211459 A G 0.474696 -2.6079e-05
18:57214966 C T 0.031209 1.8722e-05
18:57215748 T C 0.046052 -3.0444e-06
18:57217793 A G 0.117518 -2.0935e-07
18:57218814 A G 0.046659 -2.1746e-05
18:57221730 T C 1.457171 -2.0258e-05
18:57223832 C T 0.071051 -5.1607e-08
18:57224352 C T 0.036142 -2.6162e-05
18:57225153 A G 0.169189 8.3674e-06
18:57230184 C T 1.332272 -1.2030e-05
18:57230306 T C 0.422629 -3.5767e-05
18:57231286 G A 0.213046 4.0417e-05
18:57231533 C A 0.081435 -1.2773e-05
18:57231887 G A 0.131768 7.3847e-05
18:57233890 A G 0.038408 -8.1646e-06
18:57235234 T C 0.190046 2.5722e-05
18:57239256 C T 0.059827 -2.6398e-05
18:57241093 C T 0.026674 6.4222e-06
18:57246606 G A 0.069750 -1.0010e-05
18:57255233 A G 0.023724 -1.1670e-05
18:57263964 A G 0.020971 1.4681e-05
18:57265300 C A 0.039609 -2.9941e-05
18:57270224 T C 0.031381 1.0959e-06
18:57272874 C T 0.711323 -5.3602e-04
18:57274384 A G 0.030352 -1.4919e-05
18:57285346 T G 0.065952 3.1644e-05
18:57286766 T C 0.887389 -1.3766e-04
18:57294796 A G 0.059405 -4.3413e-06
18:57300220 C T 0.198012 3.1486e-05
18:57310309 G A 1.120040 8.7140e-05
18:57311775 G T 0.239240 6.3206e-05
18:57312615 G A 0.578536 -4.7285e-05
18:57319516 T A 0.042757 1.6777e-05
18:57320905 T C 0.168043 2.5209e-05
18:57323149 A C 1.219454 -5.6274e-06
18:57323768 C A 0.254794 -1.4199e-05
18:57324428 G A 0.077199 -2.2554e-05
18:57327370 A G 0.063258 1.3274e-05
18:57328396 A G 0.261166 -5.1443e-06
18:57329267 G C 0.081999 -2.6468e-05
18:57329420 C T 0.718266 2.8797e-05
18:57329537 T C 0.022971 -4.2066e-05
18:57330434 A G 0.050963 5.6922e-05
18:57348523 A G 0.060077 5.0070e-05
18:57350208 T A 0.078971 2.0909e-05
18:57353252 T C 0.035386 -1.1364e-05
18:57354609 T C 0.021091 1.4267e-05
18:57358447 C T 1.006813 -1.0912e-05
18:57358961 C T 0.801200 7.4033e-06
18:57359147 T G 0.072986 -2.2128e-05
18:57359881 T C 1.787678 -3.6587e-06
18:57362210 C G 0.060441 2.9194e-06
18:57365156 C A 0.036714 -1.0338e-05
18:57365342 G A 0.095596 -4.9123e-05
18:57365344 T C 1.046941 -1.7798e-05
18:57365624 A C 0.245612 -7.2065e-06
18:57367080 A G 0.033046 1.5315e-05
18:57368522 G A 0.775785 -2.9474e-05
18:57369893 G T 1.040534 -1.1478e-05
18:57370181 C A 1.429481 7.5658e-06
18:57370706 G A 0.044585 2.9089e-06
18:57372654 A G 0.315968 -1.8693e-06
18:57375585 C G 1.389434 -5.1769e-06
18:57376841 T C 0.538512 -3.4144e-05
18:57379486 G A 0.545016 1.8223e-05
18:57379718 C T 0.055900 2.6321e-05
18:57382702 A G 0.058117 9.3101e-06
18:57382739 T G 0.040797 -3.2940e-05
18:57386303 G A 0.726442 -3.0720e-05
18:57386377 C G 0.033682 -1.2228e-07
18:57391843 G A 0.642024 -3.2023e-05
18:57392641 T C 0.043072 -1.3064e-05
18:57397444 C T 0.049989 1.3945e-05
18:57402716 A C 0.116980 1.9004e-06
18:57409664 A G 0.637402 1.2749e-05
18:57415079 C T 0.056163 6.7498e-06
18:57417460 C T 0.035607 1.8435e-05
18:57420436 T C 0.036103 -9.7505e-06
18:57424352 G A 0.111449 1.7533e-05
18:57426277 T G 0.024850 9.0784e-06
18:57427804 G C 0.045640 1.0092e-05
18:57428284 A T 0.099861 -3.4494e-06
18:57432834 G A 0.080003 6.5092e-07
18:57433708 G A 0.034474 -5.1601e-06
18:57436164 A G 0.067185 2.2991e-05
18:57437338 T C 0.787116 4.6963e-05
18:57446645 G A 0.500562 -4.3257e-05
18:57447312 C T 0.031559 -9.0820e-07
18:57453034 A G 1.095038 -4.7400e-06
18:57453103 C T 1.621816 -9.0481e-06
18:57454362 C A 0.057571 1.3487e-06
18:57455357 A C 0.795107 1.5845e-05
18:57455755 C T 0.035324 2.1698e-05
18:57455833 A G 0.048184 2.7402e-05
18:57456271 G A 0.158935 1.9581e-05
18:57460077 T C 0.558561 -2.2317e-05
18:57469644 A G 0.025061 -3.0870e-06
18:57472029 G A 0.445954 5.4989e-05
18:57472766 A G 1.122877 1.6568e-05
18:57473254 A C 0.216708 -9.8799e-06
18:57473279 T C 0.024542 -1.1079e-06
18:57475808 A G 0.088267 1.9399e-06
18:57477700 A G 0.055244 -3.1962e-06
18:57481269 G A 0.090737 4.3992e-06
18:57481966 C T 0.366551 -2.1087e-05
18:57487222 G C 0.193636 2.4323e-05
18:57488576 A G 0.486478 -4.7381e-06
18:57489360 T C 0.048814 8.1287e-06
18:57489961 C T 0.275782 9.7505e-05
18:57490324 A G 1.487293 2.6309e-05
18:57497999 T C 0.678248 -4.4779e-05
18:57500836 T G 0.033432 2.1213e-05
18:57503378 A G 0.520059 4.6746e-05
18:57505073 G T 0.656150 8.0398e-07
18:57507636 G T 0.619411 5.2334e-06
18:57507924 A G 0.989548 2.2196e-07
18:57508500 A G 0.180143 -2.2155e-05
18:57514434 A G 0.370566 -3.5776e-06
18:57517751 G A 0.131680 -3.2942e-05
18:57519685 G A 0.682584 2.6654e-05
18:57519744 T C 0.044205 -6.6881e-06
18:57520218 A G 0.179011 -2.2648e-05
18:57522973 C A 0.633907 -5.0513e-05
18:57524354 C T 0.040904 9.6339e-07
18:57525004 A C 0.086995 1.1527e-05
18:57525160 G A 0.653099 3.6361e-05
18:57526298 A C 0.150564 1.6097e-05
18:57527224 C T 1.225974 -3.2625e-05
18:57529025 A C 0.586083 9.8761e-06
18:57532114 C T 0.167991 -2.8954e-05
18:57539913 G A 0.251256 -1.4514e-05
18:57541806 A G 0.048567 7.1685e-06
18:57544960 G T 1.101257 2.8204e-05
18:57549160 A G 1.529475 3.4233e-05
18:57550122 A C 0.295468 -3.9064e-05
18:57555987 T C 0.029203 3.3045e-05
18:57560606 G T 0.470168 4.5275e-05
18:57564265 G A 0.233758 2.0808e-05
18:57566947 T C 0.846765 8.7373e-06
18:57567228 G A 0.040505 1.7485e-05
18:57567451 T C 0.103636 2.2388e-05
18:57567699 A G 0.503398 -1.7825e-05
18:57573684 G C 0.045286 3.4108e-05
18:57573738 C G 0.236027 1.0150e-05
18:57574204 T C 0.067383 -8.8560e-06
18:57578824 A C 0.030981 -1.4869e-05
18:57590566 A G 0.050628 -1.8519e-05
18:57590855 C T 0.095654 -4.0632e-05
18:57594068 A C 1.048314 -2.7226e-05
18:57594259 C T 0.748481 6.7597e-07
18:57599648 C T 0.501113 -2.0418e-05
18:57607365 C T 0.749737 5.8024e-06
18:57610733 G T 0.025743 -2.7264e-05
18:57613350 A G 0.261675 -4.1087e-06
18:57614874 T C 0.032332 8.2321e-07
18:57619709 G C 0.248403 -8.2249e-06
18:57624724 C G 0.230921 -3.2883e-05
18:57625646 G C 1.174720 -2.5109e-05
18:57631975 G A 0.303481 1.6887e-05
18:57632301 A G 1.193815 -1.3030e-05
18:57636154 T C 0.049957 -1.1333e-05
18:57638330 A G 1.836479 4.2867e-05
18:57639517 A G 0.159091 -4.2302e-05
18:57641796 A G 0.045490 1.3150e-05
18:57643880 C T 0.443730 1.2762e-05
18:57649480 C T 0.052767 3.7798e-05
18:57650468 T G 0.412931 2.0243e-07
18:57652148 A G 0.404680 -4.2215e-06
18:57655100 G A 1.729782 4.0607e-05
18:57658779 C A 1.319010 3.7745e-05
18:57659982 G C 1.568815 4.5497e-05
18:57660867 A C 0.045737 3.3750e-05
18:57662115 G A 1.417556 2.3400e-05
18:57662606 T C 0.039943 1.1488e-05
18:57674362 T C 0.055380 -1.6664e-05
18:57677304 C T 1.804202 -3.1503e-09
18:57690077 T C 0.097446 -1.6513e-05
18:57712417 A C 1.297772 1.6131e-05
18:57713211 C A 1.496063 2.2088e-05
18:57713755 G A 0.099530 3.2527e-05
18:57715608 T C 0.473501 1.3959e-05
18:57716202 G A 0.068675 -2.9961e-06
18:57720398 C T 0.737867 3.1936e-05
18:57721198 T C 0.229717 -1.1669e-05
18:57725188 G T 0.498085 5.9966e-06
18:57727147 A G 0.237627 3.7694e-05
18:57728947 C T 1.108829 -4.9930e-05
18:57730096 A G 1.393920 -2.2136e-05
18:57735945 C T 0.537772 1.1092e-05
18:57744189 G A 0.496433 3.0317e-05
18:57755040 T C 0.101857 -5.5177e-05
18:57755691 C G 0.036925 -7.1656e-06
18:57758860 G A 0.669724 5.8612e-06
18:57770345 T C 0.036645 1.7235e-05
18:57785040 C T 0.029946 -1.4175e-05
18:57785211 T G 0.050602 -5.9653e-05
18:57806847 G A 0.025882 -5.8909e-06
18:57809744 T C 0.048210 -8.8260e-06
18:57813644 A G 0.034883 1.2415e-05
18:57821194 G A 0.256745 1.5693e-06
18:57822604 T C 0.045295 -1.8083e-05
18:57839769 A C 0.467870 1.2383e-05
18:57842533 A G 0.876165 -1.5875e-05
18:57851763 G A 0.473732 2.0277e-05
18:57854144 C A 0.255223 8.5707e-06
18:57855886 C G 1.584090 2.5250e-05
18:57864141 T G 0.213407 -1.7734e-05
18:57865141 C T 0.182052 8.1584e-06
18:57874703 G A 0.030611 2.6583e-05
18:57882787 A C 0.651830 -1.0803e-05
18:57884750 A G 0.534925 8.4542e-06
18:57903416 C T 0.117866 -1.9669e-05
18:57914644 G A 0.069195 -3.2257e-05
18:57918173 G A 0.053452 4.2490e-06
18:57925821 T C 1.061314 6.9962e-06
18:57929348 T C 0.163505 7.4382e-06
18:57945602 T C 0.089919 1.1067e-05
18:57947424 C T 0.093334 8.5028e-06
18:57951433 A G 0.133004 2.1140e-05
18:57959015 C T 0.649886 4.4863e-05
18:57963117 C T 0.625980 4.3873e-05
18:57969322 G A 0.560765 2.5185e-05
18:57981057 A G 0.420685 -2.8251e-05
18:57988239 A G 0.030569 -4.8963e-05
18:57988949 G A 0.026538 -2.4899e-05
18:57990462 C T 0.023295 -7.2602e-06
18:57991536 G A 0.069626 -1.2507e-05
18:58013648 A G 0.041449 6.3050e-06
18:58017423 A G 0.107307 -7.4984e-06
18:58022624 G A 1.223040 -1.7928e-05
18:58030683 T C 0.137600 -8.2024e-06
18:58034768 G A 0.026122 -1.3613e-05
18:58039276 T C 0.040359 -1.3695e-05
18:58040478 A G 0.625292 1.5032e-05
18:58040587 A G 0.275278 3.2447e-05
18:58044181 G T 0.609465 2.1915e-05
18:58050672 C T 0.106872 -1.0619e-06
18:58050748 A G 0.034198 -4.2914e-05
18:58051294 A G 0.144751 1.5877e-05
18:58055906 T C 0.096781 -4.4872e-06
18:58058931 G A 0.034617 -2.8827e-05
18:58064934 G A 0.493547 3.5921e-05
18:58065125 G A 0.371391 2.8465e-05
18:58067037 C T 0.060184 3.7080e-05
18:58072850 G T 0.031316 -9.5213e-06
18:58081945 C T 0.102922 2.4502e-05
18:58084377 C A 0.184937 9.8847e-06
18:58088188 T G 0.100465 8.3907e-06
18:58092205 C T 0.062833 -4.2961e-05
18:58092941 G A 0.837959 3.1599e-05
18:58093220 A G 0.406189 1.2637e-05
18:58093429 G T 0.291417 1.4988e-06
18:58093739 G C 0.984011 1.6078e-05
18:58093812 C T 0.108303 -1.7805e-05
18:58096599 G C 1.722073 3.6337e-05
18:58103828 A G 0.028326 2.3340e-05
18:58104556 G A 0.172671 7.2582e-06
18:58104707 A G 0.088488 -2.4547e-05
18:58106702 C T 1.694782 4.3549e-05
18:58109190 T C 1.214351 3.9815e-05
18:58109644 C T 0.072330 -7.3534e-06
18:58114187 A G 0.029897 3.8808e-05
18:58128201 G A 1.316591 4.6010e-05
18:58129721 A G 0.045156 -5.1230e-06
18:58141926 G A 0.028988 -4.4580e-06
18:58152634 A G 1.530141 3.7255e-05
18:58161464 C G 0.020209 -4.3959e-06
18:58162916 A C 0.163505 4.3030e-06
18:58164299 A G 1.281231 -1.0213e-05
18:58166332 C T 0.085940 1.1310e-05
18:58166946 G A 0.050664 -1.0489e-06
18:58168954 A G 0.543621 -7.4289e-07
18:58169019 A G 0.635932 4.8672e-06
18:58172148 A G 0.060528 -2.0454e-05
18:58177124 T G 0.983784 -2.6767e-05
18:58179582 A G 0.738328 -4.7916e-06
18:58180521 T G 0.114597 -2.4068e-05
18:58180800 C T 0.065183 2.5644e-05
18:58181347 A G 1.768634 1.4854e-05
18:58181523 G T 0.050713 -1.4273e-05
18:58183192 T C 0.046532 -1.5661e-05
18:58185550 A G 0.379281 -2.1127e-05
18:58202186 A G 0.536214 1.1039e-05
18:58203292 C T 0.025687 2.3493e-05
18:58220289 T C 0.730684 6.0836e-06
18:58226910 C T 0.041160 3.3174e-05
18:58228213 G T 0.170214 -3.0071e-05
18:58228224 A C 0.031835 -1.6358e-06
18:58228711 C T 0.109527 -3.2542e-05
18:58231715 C T 1.810194 3.7754e-05
18:58237173 G A 0.105528 -3.2853e-05
18:58237220 G A 0.043540 2.1319e-05
18:58237260 T C 0.088095 4.5147e-05
18:58243938 C T 0.097031 -2.4486e-05
18:58255175 G A 0.053066 1.7177e-05
18:58255260 G A 0.067838 7.8776e-06
18:58272186 A G 0.039544 -4.2088e-06
18:58273493 G A 0.339695 -1.3321e-05
18:58285237 A G 0.041994 -5.6826e-06
18:58298270 C A 1.041196 -7.6024e-06
18:58308308 A G 0.116363 -1.1163e-05
18:58317015 G C 0.072122 -9.8921e-06
18:58330873 T G 0.037139 3.9464e-06
18:58342539 C T 0.988701 1.0674e-05
18:58343682 C T 0.050580 -2.1717e-05
18:58348629 A G 0.967068 8.2334e-06
18:58353475 G C 0.147364 -2.7489e-06
18:58359596 A C 0.952309 6.8756e-06
18:58365895 A G 0.165729 -9.7395e-06
18:58385343 T G 0.051709 -1.0383e-05
18:58395987 G A 0.032332 4.1736e-05
18:58406118 C T 0.036701 -1.5890e-05
18:58407234 C A 1.059090 -6.8526e-06
18:58417736 A C 0.042631 1.4086e-05
18:58421390 T C 0.095742 4.5821e-05
18:58431218 A G 0.975737 7.0889e-06
18:58436259 C T 0.023260 -1.5244e-05
18:58443314 A G 0.073083 1.2007e-05
18:58455758 G C 1.935207 1.7075e-06
18:58487525 C T 0.978756 5.4945e-06
18:58492247 C T 1.016836 -8.5243e-07
18:58502371 T G 0.977704 2.9484e-06
18:58505317 G A 0.039479 -3.2328e-05
18:58507570 G A 0.041680 -1.3082e-05
18:58523947 G A 0.024068 -6.0640e-06
18:58525538 C T 0.149412 -7.5311e-06
18:58529953 G A 0.116973 -5.7803e-06
18:58533764 A C 0.897380 -1.6572e-05
18:58533855 T C 1.904547 -4.7889e-06
18:58538592 G C 0.131823 -8.8163e-06
18:58542737 A G 0.217749 -1.6461e-05
18:58548767 C T 0.459937 7.7696e-06
18:58551314 A G 0.141307 1.6639e-06
18:58556668 G A 0.143826 -1.0636e-05
18:58561280 A G 0.043134 -5.0809e-06
18:58573563 G A 0.137467 8.0999e-06
18:58576612 A G 0.146552 -2.9700e-05
18:58585599 A G 0.124403 -6.9424e-06
18:58585813 A G 0.059691 3.2512e-05
18:58591011 A C 0.035026 -3.4795e-06
18:58596965 A G 0.032864 -6.2622e-06
18:58609901 T C 0.161827 -1.0223e-05
18:58615813 A G 0.120849 -5.9833e-06
18:58628364 A G 0.040277 -1.2142e-05
18:58636593 C G 0.031348 1.5706e-05
18:58636708 C T 0.059726 -8.1074e-06
18:58668393 T G 0.078510 2.2242e-05
18:58676641 A G 1.933078 4.8879e-06
18:58679878 G A 0.116713 -6.0926e-06
18:58684849 T C 1.925365 -6.0000e-06
18:58699458 C A 1.055604 3.1387e-05
18:58706612 A G 0.022568 7.0917e-06
18:58707581 G A 0.087309 1.8349e-05
18:58712651 T G 0.882329 -2.8794e-05
18:58720991 A C 0.047636 1.1475e-05
18:58725433 A G 0.061908 8.4660e-06
18:58727662 G A 1.120219 1.8924e-05
18:58731623 A G 0.033964 -1.1111e-05
18:58738938 G A 0.072411 -1.7166e-06
18:58740073 G T 0.052154 -1.8137e-05
18:58755074 C T 0.176417 -1.6501e-05
18:58764375 G A 0.112744 -9.7288e-06
18:58773765 A C 0.098404 4.1501e-06
18:58777617 T C 0.042812 1.2953e-06
18:58781768 A G 0.109063 -2.5355e-05
18:58786588 G A 0.093123 8.7151e-06
18:58787281 T C 0.041073 8.0064e-06
18:58790350 A G 1.431536 -1.8583e-05
18:58792747 G A 0.239357 1.0987e-05
18:58798177 C T 0.038320 6.1563e-07
18:58802459 G A 0.135841 5.2161e-06
18:58811143 T C 0.039076 -1.2271e-05
18:58813712 G A 0.530303 -7.1456e-05
18:58816160 T C 0.683211 -6.0658e-06
18:58818324 G A 0.125084 -1.5546e-05
18:58821028 A G 0.050859 7.4880e-06
18:58822348 T C 0.059032 -2.7773e-05
18:58823757 A G 0.139697 -1.4654e-05
18:58834074 G A 0.024506 4.4631e-06
18:58835931 T C 0.030037 3.8854e-05
18:58839828 C T 0.420864 -3.0245e-05
18:58840518 G T 0.389992 1.6297e-05
18:58852362 T C 0.604344 1.6204e-05
18:58856268 G A 0.029787 3.8448e-05
18:58863381 C T 0.055543 8.0905e-06
18:58881369 A G 0.776827 8.2430e-06
18:58885247 T G 0.050499 -2.5203e-06
18:58896258 C T 1.443837 2.1875e-05
18:58896482 T C 0.047850 2.8297e-05
18:58906806 C T 0.033305 -1.2220e-05
18:58910278 T G 0.043540 9.9200e-06
18:58915939 G A 0.707084 2.0784e-05
18:58927129 A C 0.054338 -9.4116e-06
18:58929574 G A 0.149551 2.3116e-05
18:58930064 T C 0.028349 2.9743e-06
18:58930118 A G 0.028336 -3.1116e-05
18:58947348 A G 0.058675 -3.3277e-05
18:58950357 G A 0.441040 -1.0121e-05
18:58953480 T C 0.228740 -1.3183e-05
18:58956659 A G 0.441419 -7.4977e-06
18:58958094 G T 0.088475 1.8202e-05
18:58958513 C T 0.088598 2.7430e-06
18:58962191 T C 0.063755 1.0227e-05
18:58968687 T C 0.044685 -3.2184e-05
18:58976100 T C 0.021676 2.6316e-06
18:58987109 T C 0.071658 1.6845e-05
18:58987231 G A 0.640869 -1.2097e-05
18:58989067 C T 0.032380 -2.6783e-05
18:59004682 G A 0.195879 4.7511e-05
18:59005176 G A 0.037622 9.5585e-06
18:59012796 A G 0.912483 -3.4267e-05
18:59013243 T C 0.026830 2.9659e-05
18:59015856 C T 0.348537 -5.6620e-05
18:59017770 A G 0.049499 -2.1581e-06
18:59019513 G A 0.650317 1.6321e-05
18:59019891 T G 0.984592 2.4920e-06
18:59020751 C T 0.208262 -1.9104e-05
18:59020823 C T 0.021023 -3.2488e-06
18:59020960 T C 0.042666 -1.0399e-05
18:59021559 T C 0.108128 1.7329e-05
18:59022099 G A 0.367479 7.4275e-06
18:59022216 A G 1.940157 -6.6187e-06
18:59024736 A C 0.303443 -1.5031e-05
18:59027527 A G 0.296256 -4.5653e-06
18:59033119 T C 0.627814 -4.1698e-05
18:59034158 G A 0.119317 -1.5163e-05
18:59034273 A G 0.198437 4.0227e-05
18:59046357 G A 0.827348 2.6958e-05
18:59046615 A G 0.223352 9.5628e-06
18:59048088 A C 0.192753 2.5622e-06
18:59048700 A C 0.404008 1.5801e-05
18:59048756 C A 0.191121 1.6163e-05
18:59054412 C A 0.351416 -7.5106e-06
18:59057724 C T 0.081607 -1.1701e-05
18:59058792 A G 0.531241 1.2351e-05
18:59062177 T C 0.597183 -1.1024e-05
18:59063167 A G 0.172668 -2.6901e-05
18:59067514 A G 0.281338 1.4964e-05
18:59068854 C T 0.511438 -2.9028e-07
18:59068890 G C 0.458129 -2.2954e-05
18:59075871 C T 0.088572 9.5637e-07
18:59085089 A C 0.175080 -1.7010e-05
18:59086761 C T 0.542744 5.6202e-06
18:59088521 T C 0.030978 -2.5291e-05
18:59088804 G C 0.076082 2.7660e-06
18:59090675 C T 0.099725 -4.7256e-06
18:59093379 C T 0.288132 1.2189e-05
18:59094964 T C 0.090315 -2.5970e-05
18:59095353 T C 0.098128 -7.4751e-06
18:59096765 A G 1.493687 -5.7346e-06
18:59097126 A G 0.155102 1.4517e-05
18:59102564 T C 0.675103 2.8268e-05
18:59103973 G C 0.074424 -5.1280e-06
18:59104951 C T 0.197573 1.4383e-05
18:59105375 C T 0.043098 -1.7576e-05
18:59110784 G T 0.248205 4.3644e-05
18:59112994 A C 0.186560 -4.0649e-05
18:59117127 G C 0.032588 -1.3437e-05
18:59121350 A G 0.053481 3.0214e-05
18:59122150 C T 0.041939 -2.1267e-06
18:59122379 C T 0.572635 1.3239e-05
18:59128418 C G 0.210508 -1.2697e-05
18:59131511 T G 0.906507 -3.3188e-06
18:59131972 C T 0.029586 2.4332e-05
18:59135438 T C 0.044809 -1.8466e-05
18:59138930 T G 0.328286 2.7267e-05
18:59139452 T C 0.038427 6.9468e-06
18:59140426 C A 0.097557 4.8400e-05
18:59149369 T G 0.108170 2.1243e-05
18:59152027 T C 0.160616 4.9095e-06
18:59152247 C A 0.726374 8.9979e-06
18:59154686 A T 0.030430 -2.7307e-05
18:59157262 A G 0.307273 1.6322e-06
18:59159798 G A 0.641330 -5.1600e-06
18:59160017 C A 0.437914 1.0661e-05
18:59167019 G A 1.343574 1.2113e-05
18:59167057 A G 0.031371 -4.1208e-05
18:59169421 T C 1.541394 -5.5124e-06
18:59171513 G C 0.594311 -1.8228e-06
18:59171685 C G 0.132459 1.5730e-05
18:59174235 A G 1.715685 5.9053e-05
18:59174759 A C 0.282835 2.0339e-05
18:59175062 G A 0.078471 2.1370e-05
18:59179423 A G 0.118301 -5.1622e-05
18:59183530 T C 0.023334 6.2110e-06
18:59191476 C T 0.116119 -2.1536e-05
18:59196189 C T 0.164333 -3.2311e-06
18:59199879 C T 0.035827 -1.5987e-05
18:59202220 A G 0.207772 -1.3334e-06
18:59205707 T C 1.084547 9.5929e-06
18:59208479 T G 1.195785 1.0680e-05
18:59208800 G A 0.076907 9.3112e-07
18:59217172 T C 0.021215 -2.2859e-05
18:59219022 A G 0.039547 -2.1677e-05
18:59219067 A G 1.584226 -4.0187e-05
18:59222201 G A 0.072583 1.6633e-05
18:59222615 C G 0.166238 8.6347e-06
18:59231658 A C 0.054095 7.6932e-07
18:59231791 G T 1.314699 -3.7463e-05
18:59231900 G A 0.616934 1.3898e-05
18:59233009 C T 0.025840 -5.5855e-06
18:59236222 T G 0.166586 1.4913e-05
18:59240694 C T 0.041745 -1.0714e-05
18:59243191 A C 0.333651 8.0084e-05
18:59256975 A G 1.816280 1.0973e-05
18:59257704 A G 0.059236 1.1180e-05
18:59258787 A G 0.063949 2.4243e-05
18:59266930 T C 0.822515 4.5401e-05
18:59267379 G A 0.309434 9.0202e-05
18:59277915 T C 0.358612 -1.3746e-05
18:59280363 C T 0.020442 1.5792e-05
18:59280733 G C 0.162259 5.2144e-06
18:59287569 C A 1.539690 3.9873e-05
18:59300685 C T 0.269955 -1.1220e-05
18:59301557 G A 1.856512 -5.0741e-05
18:59311127 G C 0.103769 7.9041e-06
18:59312486 T C 0.029144 -1.7100e-06
18:59315547 A G 0.038632 -3.0100e-06
18:59321786 A G 0.036301 -1.3395e-05
18:59331686 G T 1.935609 -7.7662e-05
18:59333798 A C 0.237234 -8.2886e-06
18:59334290 A G 0.057581 1.9619e-05
18:59340335 C T 0.172918 -3.4996e-06
18:59349827 C A 0.425736 -4.3307e-05
18:59350412 A G 0.052394 -3.1714e-05
18:59353646 G A 0.321097 1.4273e-05
18:59356574 T C 0.329643 2.6401e-05
18:59359588 T G 0.194308 -4.2058e-05
18:59360621 G T 0.785269 3.3181e-05
18:59373013 G A 0.100416 -1.0989e-05
18:59386170 G A 0.027998 -2.1880e-05
18:59386519 C T 0.234780 -2.5809e-05
18:59387344 G A 0.054183 1.3921e-05
18:59387351 A G 0.032455 -1.5313e-06
18:59398467 C T 0.038168 -3.8198e-05
18:59404186 C A 0.882206 4.0300e-06
18:59404615 A C 0.257267 -2.0657e-05
18:59406090 G C 0.032335 -1.5268e-06
18:59408547 C A 1.423944 1.3184e-06
18:59410203 C T 0.099121 -2.7299e-05
18:59411582 G A 0.082236 2.8654e-05
18:59415019 C A 0.028369 9.8763e-06
18:59416401 A C 1.091811 -1.5048e-04
18:59421249 T C 0.063621 -2.8247e-05
18:59421423 C A 0.085115 5.6656e-06
18:59422486 T C 0.020111 -2.3059e-05
18:59423042 G A 0.082788 -2.4439e-06
18:59426099 G A 0.020673 4.2557e-05
18:59430754 T C 0.049590 4.4907e-06
18:59432740 C T 0.039761 3.4474e-05
18:59434837 C T 0.633585 -2.9653e-05
18:59438854 G A 0.075469 4.3135e-06
18:59445388 T C 0.557058 -4.7796e-05
18:59446487 T G 0.698012 -5.8043e-05
18:59446925 G A 0.052446 -2.7068e-05
18:59447817 A G 0.307539 -4.8327e-05
18:59449622 C T 1.973917 -2.2613e-05
18:59449673 A G 0.048103 -1.0034e-07
18:59449937 A G 0.072603 2.8614e-05
18:59451176 A G 0.548541 2.7020e-05
18:59451206 C A 0.047967 -2.5035e-06
18:59457137 G A 0.249474 -2.6380e-05
18:59459110 T C 0.980752 -4.2431e-06
18:59468405 A G 1.878463 -3.1785e-05
18:59468554 T C 0.147296 -2.6866e-05
18:59468629 G A 0.220486 -3.0449e-05
18:59469203 C G 0.422723 -1.0265e-06
18:59480921 C T 0.046289 -8.6167e-06
18:59483281 C T 0.029800 1.9461e-05
18:59494769 A G 0.253898 1.1660e-05
18:59496165 T G 0.702432 -1.1235e-05
18:59500747 A G 1.038362 7.2636e-06
18:59508606 T C 0.034260 1.4637e-06
18:59517885 C T 0.983021 2.1745e-05
18:59519020 C T 0.131365 2.4806e-05
18:59524643 A G 0.081561 -2.3366e-05
18:59529777 A G 0.062320 7.4888e-06
18:59535446 C T 0.145192 -7.3537e-06
18:59537688 C A 0.295315 5.3485e-06
18:59538784 T C 0.113380 8.1498e-06
18:59539125 C T 0.094015 1.8881e-05
18:59543978 T C 0.807961 2.4907e-05
18:59553140 A G 0.958979 2.0072e-05
18:59560027 T C 0.041628 -2.3395e-05
18:59564053 T G 1.065309 5.3820e-05
18:59568138 A G 0.808902 -7.0076e-05
18:59569880 T C 0.425609 1.5995e-05
18:59574836 C T 1.268491 -4.5369e-05
18:59575544 G A 0.070165 -2.8847e-05
18:59579209 A G 0.156037 4.3199e-06
18:59583870 G A 0.158318 -1.0187e-05
18:59585320 G A 0.139947 -1.6642e-05
18:59589187 C T 0.406153 2.3141e-05
18:59589803 A C 0.135523 -9.6347e-06
18:59592031 A G 0.938391 -1.7112e-05
18:59595048 T G 0.041426 -3.2840e-05
18:59598753 C A 0.122114 -1.6288e-05
18:59599429 A C 0.708625 9.8243e-06
18:59607217 T C 0.172762 -3.0390e-05
18:59611710 A G 0.510419 8.8709e-06
18:59616030 T C 0.176842 8.0974e-06
18:59619115 A T 0.031530 3.5251e-05
18:59623756 C T 0.038645 -3.0352e-05
18:59632332 T C 0.066059 4.5483e-05
18:59641725 T G 0.045581 -4.1807e-05
18:59661610 C T 0.125639 -5.1860e-05
18:59668443 T C 0.047717 2.1588e-05
18:59680507 A G 0.482664 7.2472e-06
18:59682216 C T 0.046399 -6.6220e-05
18:59697152 C T 0.467022 -3.0586e-06
18:59698751 A G 0.021919 -4.1523e-06
18:59701277 T C 0.138480 9.9643e-06
18:59704868 T C 1.254362 -1.3524e-05
18:59712554 C T 0.678215 -2.6113e-06
18:59713173 C A 0.029336 -3.2417e-05
18:59740459 C T 0.303270 -1.8274e-05
18:59740908 A C 0.030897 -2.9392e-05
18:59759223 T C 0.081925 4.7894e-06
18:59765088 A G 0.032565 6.2933e-05
18:59766490 T C 0.118804 1.8995e-05
18:59781800 G A 0.511808 3.3357e-06
18:59801723 A G 0.680685 1.4811e-06
18:59812275 G A 0.843710 -2.9564e-05
18:59814324 C G 1.488831 -2.4041e-05
18:59821843 C T 0.073836 -5.8311e-05
18:59828420 A G 0.025892 -3.9087e-05
18:59828987 G A 0.125250 -4.4720e-05
18:59830483 G A 1.248377 -2.2979e-05
18:59838628 A G 0.053955 -2.8292e-05
18:59852101 C T 1.249211 -2.2281e-05
18:59854886 A G 0.022935 -7.8805e-06
18:59870861 T C 0.035061 1.1094e-05
18:59874804 G T 0.041637 2.6972e-05
18:59877862 C T 0.641343 -8.5219e-06
18:59879269 T C 0.097729 -7.7530e-06
18:59889453 A G 0.114188 5.8608e-05
18:59896155 A G 0.073047 5.8308e-08
18:59899237 A G 0.825858 -1.5788e-05
18:59917178 A G 0.030702 -2.2648e-07
18:59924710 C T 0.125646 -4.6801e-05
18:59935148 T G 0.033416 2.9825e-05
18:59944186 G C 0.030485 2.8685e-06
18:59972043 T C 1.464747 -2.5248e-05
18:59986240 T C 0.654787 -2.3703e-05
18:60004253 G A 0.475163 -3.0170e-06
18:60004772 T G 0.032887 -2.8631e-06
18:60005046 C A 1.101159 1.3865e-05
18:60009035 G A 0.096248 -9.4365e-06
18:60011615 C T 0.131839 1.5325e-05
18:60022321 T C 1.335326 3.9611e-06
18:60023106 T C 0.395828 -9.0840e-07
18:60024128 C T 0.023951 -5.1507e-06
18:60024435 G A 0.191754 -8.0265e-05
18:60025809 C T 0.126474 5.1312e-05
18:60027241 T C 1.010734 -1.2204e-04
18:60027448 A G 0.240668 -1.0690e-04
18:60028244 G A 0.228847 -1.0512e-04
18:60028382 A G 0.463296 -1.3980e-05
18:60029122 G A 0.147886 -2.4958e-05
18:60037406 G T 0.026057 2.9516e-05
18:60041760 G A 0.047668 -1.2341e-06
18:60042817 T C 0.676904 -1.2014e-05
18:60046204 T C 0.100169 -3.2536e-06
18:60053891 C G 0.569026 -6.1114e-06
18:60054757 G A 0.189443 -5.5767e-06
18:60056986 T G 0.623410 1.4505e-05
18:60060735 G A 1.184509 -1.4032e-05
18:60069468 C T 0.288758 -1.9006e-05
18:60073178 C T 0.187976 -7.1607e-06
18:60080266 A G 0.061469 1.1184e-04
18:60082093 G A 1.293546 2.9788e-06
18:60089578 G T 0.049103 -2.2330e-05
18:60093816 G C 0.021767 -7.6429e-06
18:60095095 G A 0.482119 -2.1755e-05
18:60095140 C T 0.253645 -1.8152e-05
18:60096200 C A 1.880580 -2.3446e-05
18:60099718 T C 0.059126 9.0455e-05
18:60104234 A G 0.455042 -2.3829e-05
18:60104589 T C 0.322379 -4.0059e-06
18:60111782 A C 0.206990 -5.1942e-05
18:60114270 G A 0.670117 3.4661e-06
18:60115718 T C 0.055572 1.9127e-06
18:60119725 T C 0.289534 -7.2099e-06
18:60123742 A G 0.210005 -2.3648e-05
18:60125134 G A 0.260026 4.2316e-05
18:60126112 C T 0.933162 -1.7043e-05
18:60132424 T C 0.055134 6.2408e-06
18:60138673 C T 0.082895 4.3847e-06
18:60143444 T A 0.021306 -1.5733e-05
18:60157068 G A 0.048626 -1.2574e-04
18:60163918 C G 0.047684 1.4488e-05
18:60165636 T C 0.577316 6.9366e-06
18:60181514 A G 0.096651 3.2732e-05
18:60192143 A T 0.219489 2.9620e-05
18:60194844 T C 1.559444 3.3192e-05
18:60194893 T G 0.576342 9.3915e-06
18:60208824 G A 0.360988 3.4235e-05
18:60208952 A G 1.745670 1.6446e-05
18:60210242 A G 0.033091 -2.0980e-06
18:60227833 C T 0.220145 -8.3334e-05
18:60233646 A G 0.602549 1.7887e-05
18:60237388 G A 1.276681 -1.0890e-05
18:60241699 C T 0.129849 -4.5114e-05
18:60241732 T C 0.740474 -4.5504e-06
18:60250049 G C 0.329890 2.1041e-05
18:60252864 G T 0.180309 -3.8017e-05
18:60263080 G A 0.491918 1.0239e-05
18:60263090 A G 1.753392 1.6551e-06
18:60268174 G T 0.069347 -4.9983e-05
18:60269141 A G 0.057756 -2.1744e-06
18:60269356 T C 0.261312 -2.7682e-05
18:60270175 G A 1.374948 -2.3769e-05
18:60270997 T G 0.881355 -2.8037e-05
18:60273688 C A 0.299856 -1.2993e-05
18:60277715 G A 0.941591 1.0991e-05
18:60278953 A G 0.105567 -4.4477e-08
18:60279464 C T 0.326280 2.1263e-06
18:60287113 T C 1.593051 -1.5508e-05
18:60287339 T C 0.065838 1.0637e-06
18:60292135 G A 0.134429 -3.7696e-05
18:60298712 A G 0.084736 -2.1614e-06
18:60312133 T G 0.244521 -3.1380e-05
18:60313602 G A 0.258384 -4.2907e-06
18:60317491 C T 0.116837 1.5781e-05
18:60321002 C T 1.492677 -1.1886e-05
18:60329225 T C 0.075852 -8.3497e-06
18:60341321 T C 0.252613 -4.2452e-06
18:60355524 G C 0.156381 5.6435e-06
18:60356626 T C 0.116827 1.0016e-05
18:60365920 G T 0.131242 8.8042e-06
18:60378094 G T 1.668354 -3.4040e-05
18:60386825 T G 0.112341 -3.6426e-06
18:60405659 T C 0.112205 -3.1465e-06
18:60411564 A G 0.139979 4.9525e-06
18:60424354 C T 1.165264 -3.6902e-05
18:60424615 A G 0.150434 1.6834e-05
18:60426328 G A 0.045367 -3.9344e-05
18:60435897 T G 0.184700 2.3653e-05
18:60440257 A G 0.168056 2.8231e-05
18:60457304 A G 0.245459 3.7912e-05
18:60481969 C A 0.079821 1.8937e-05
18:60531692 G A 0.218097 -1.3697e-05
18:60532841 G A 1.054432 -1.8978e-05
18:60533816 T C 0.175956 2.2006e-05
18:60544351 C T 1.234462 1.0073e-05
18:60561233 G A 0.058204 2.1033e-05
18:60562298 T A 1.223920 -5.2833e-06
18:60583712 C T 0.031699 -7.4242e-06
18:60586949 T C 0.970968 -4.3116e-05
18:60591759 A G 0.035532 4.8235e-06
18:60593784 T C 0.736663 -4.6862e-05
18:60594623 A C 0.065712 5.1190e-05
18:60620443 C T 0.082402 -2.0692e-05
18:60630156 C A 0.137938 2.2551e-05
18:60641347 C A 0.106401 -1.6702e-05
18:60651829 T C 0.044857 -1.3749e-05
18:60652882 C T 0.259358 -2.1868e-05
18:60656082 T C 0.172029 1.5195e-06
18:60658761 A G 0.058078 -1.0383e-05
18:60661983 T C 0.147893 8.7765e-06
18:60663993 G A 0.152395 5.8138e-06
18:60665539 A G 0.827867 -1.5100e-05
18:60668246 A G 0.735384 -1.4152e-05
18:60672009 A G 0.180990 -3.3411e-04
18:60673332 A G 0.176018 5.8239e-05
18:60683506 A G 1.471180 -2.4211e-05
18:60683891 C T 0.499292 -5.7087e-05
18:60684456 G A 0.110053 -1.1476e-05
18:60684893 A G 0.051083 4.2614e-05
18:60691999 T G 0.088549 -3.8064e-05
18:60692158 C T 1.321885 -9.8965e-05
18:60692384 A G 0.173519 -7.3492e-05
18:60692800 A G 0.057256 -1.0732e-05
18:60699088 T C 0.831224 4.2033e-05
18:60703752 G A 0.061379 7.2463e-05
18:60704332 T C 0.414472 3.6342e-06
18:60704462 C G 0.047178 -9.1262e-07
18:60706088 G C 0.374250 1.8281e-05
18:60706313 A G 0.051102 -8.5985e-06
18:60714843 G A 0.159146 -4.2366e-05
18:60720240 C T 0.180741 2.0669e-05
18:60722756 T C 0.027002 4.2162e-05
18:60723562 C A 0.051300 -3.9312e-06
18:60726768 A C 0.162486 2.4491e-05
18:60729348 A C 0.086092 3.5975e-05
18:60730633 T C 0.083392 3.2347e-05
18:60737480 G A 0.923126 2.3629e-05
18:60738461 T C 0.047175 3.1430e-05
18:60750766 A G 0.046993 -3.9806e-05
18:60751323 C T 0.064456 1.3374e-05
18:60754708 T G 1.838160 -3.5349e-05
18:60755145 A G 0.955266 3.2911e-05
18:60758286 C T 1.422756 -2.8581e-05
18:60763112 G A 0.960291 3.1747e-05
18:60767088 C T 0.483995 5.5512e-05
18:60778664 C T 0.469999 3.7875e-06
18:60779018 G A 0.169796 6.1338e-06
18:60779581 A G 0.110751 -2.6551e-05
18:60781023 C T 0.363318 1.3610e-05
18:60781377 C T 0.967503 -4.6019e-05
18:60783211 A G 0.193234 5.2071e-06
18:60789010 G A 0.221070 -4.6580e-06
18:60793921 C T 0.138327 -1.4646e-05
18:60804334 G A 0.080273 -1.6152e-05
18:60812130 C T 0.311729 -2.7874e-07
18:60813215 T C 0.155887 -5.2971e-05
18:60813636 C T 1.072005 -6.3926e-05
18:60813981 G A 0.609245 -2.6996e-05
18:60814744 T C 0.028154 -1.3855e-05
18:60815263 G A 0.063696 -3.4686e-06
18:60818812 C T 0.047058 1.8152e-05
18:60819132 G A 0.078085 -9.0598e-06
18:60820716 G A 0.515103 -1.1905e-05
18:60821744 C T 0.047467 -4.5217e-06
18:60822264 T G 1.191695 -3.1096e-05
18:60823554 G A 0.822606 1.7722e-05
18:60825829 G A 0.185109 3.2143e-05
18:60826467 G A 0.078033 -6.0388e-06
18:60835738 C T 0.252613 -2.6794e-06
18:60836015 C T 0.120589 1.1716e-06
18:60836231 C T 0.075066 3.2068e-07
18:60838789 G A 0.270614 7.2646e-06
18:60840866 C T 0.056273 3.0641e-06
18:60842636 C T 0.025149 -2.9156e-06
18:60844597 T C 0.068698 3.0326e-05
18:60845099 C T 0.114935 1.8957e-05
18:60845776 T C 0.174252 -3.8927e-05
18:60845884 C T 0.751113 -6.2021e-06
18:60848599 A G 0.099235 2.0610e-05
18:60848639 C T 1.536584 -2.5752e-05
18:60849930 A G 0.035172 -2.2220e-05
18:60850820 G A 0.104103 -3.5013e-05
18:60852258 C T 1.464237 -5.0704e-05
18:60853255 G A 0.043926 -4.5075e-05
18:60856685 G C 0.060824 4.3748e-05
18:60856815 A C 0.047376 4.7613e-06
18:60860930 T G 1.396588 -6.0898e-05
18:60862555 A G 0.025493 4.3237e-08
18:60867780 T C 1.467214 -3.9477e-05
18:60876016 C T 0.041988 3.7050e-05
18:60877735 G T 0.190611 2.0564e-07
18:60877866 A G 0.032679 -3.4919e-05
18:60878883 G A 0.497468 3.8051e-05
18:60878964 C G 0.072392 1.3459e-05
18:60881555 A G 0.049363 4.2704e-06
18:60883552 A G 1.165115 -8.2621e-06
18:60886937 C T 0.075024 4.3482e-05
18:60891454 A G 0.084888 -2.0649e-05
18:60893061 A G 0.052839 2.1422e-05
18:60902172 G C 0.128200 -4.4461e-05
18:60905500 T C 0.374305 2.4352e-05
18:60908132 G A 0.144731 8.8835e-06
18:60911957 G A 0.043166 7.9549e-06
18:60912060 A G 0.020585 1.8231e-05
18:60915643 G T 0.022373 -5.2643e-07
18:60915873 T C 0.377434 1.2565e-05
18:60917775 A G 1.839153 7.0125e-05
18:60920854 T C 0.058993 8.9329e-06
18:60921215 T C 0.030280 -3.2171e-05
18:60922274 A G 0.246228 2.4656e-05
18:60923434 C A 1.958892 4.0570e-05
18:60923936 G T 1.595697 1.9251e-05
18:60924514 A G 0.050197 -3.6132e-05
18:60928341 C T 1.679890 -1.3003e-04
18:60931418 C T 0.179075 6.1736e-05
18:60936047 G A 0.431747 -1.2397e-05
18:60939734 T C 0.028683 -3.5288e-07
18:60941958 T C 0.343911 9.9407e-05
18:60943095 C T 0.731139 -3.0781e-05
18:60944538 C T 0.038164 -6.0627e-06
18:60946126 G A 0.267076 4.7871e-05
18:60947111 C T 1.111286 -8.4971e-06
18:60952416 T C 0.397335 9.7601e-06
18:60952478 A C 0.036048 1.9536e-06
18:60954293 G C 0.090169 -1.3015e-05
18:60956767 A G 0.778677 -3.6363e-05
18:60960310 T C 0.066741 -9.0657e-06
18:60962710 G A 1.097998 -5.2560e-06
18:60962957 G T 0.040914 7.1621e-06
18:60963068 G A 0.072616 2.2342e-05
18:60967183 T C 0.061486 5.3478e-07
18:60971971 T C 0.100630 2.4784e-05
18:60975741 G A 0.778592 -5.8157e-06
18:60976193 G A 0.245294 8.5112e-06
18:60978979 T C 0.040995 -3.8395e-06
18:60980871 C T 1.086225 -3.4048e-05
18:60985879 C T 0.858391 -3.6425e-05
18:60989924 T C 0.024289 -7.9933e-06
18:61002652 A G 0.065705 1.0306e-05
18:61012361 G A 0.855947 -2.1126e-05
18:61014368 C T 1.442455 -1.4042e-05
18:61022556 T C 0.091201 -5.2690e-05
18:61024042 A G 0.044309 -1.4697e-05
18:61027622 T G 0.209674 5.9965e-06
18:61033426 G C 0.248929 9.6091e-06
18:61035240 A G 0.113864 8.6705e-06
18:61036146 T C 0.170679 1.7421e-07
18:61043973 G C 1.137815 2.8744e-05
18:61044454 T G 0.107726 -2.9247e-05
18:61052331 A G 0.075105 -1.1593e-05
18:61053877 A G 0.452202 -1.9742e-05
18:61053896 G A 0.026544 -1.1298e-05
18:61053929 G A 0.042085 3.4597e-05
18:61054048 G A 0.444668 9.4861e-06
18:61061515 C T 0.089633 4.2511e-06
18:61062455 C T 0.069766 -3.4009e-05
18:61063919 A G 0.327731 1.2192e-07
18:61069793 C A 0.101497 3.0289e-05
18:61075127 T A 0.037337 9.1352e-06
18:61084394 T C 0.075615 -3.6284e-05
18:61085126 A C 0.441007 9.0953e-06
18:61088581 A G 0.918426 -4.3640e-07
18:61096919 C T 0.048207 1.0516e-05
18:61102027 C A 1.920653 -1.3258e-05
18:61103404 G A 0.056769 5.6652e-06
18:61105607 T C 0.159250 -1.8019e-05
18:61109568 T C 0.136662 -2.3452e-05
18:61111090 C A 0.508679 3.4915e-06
18:61111855 A G 0.407117 2.9127e-06
18:61116095 T G 0.026651 1.8200e-05
18:61124919 A G 0.081503 2.0645e-05
18:61129765 G A 0.327238 -4.1434e-05
18:61130519 C T 0.087137 -8.3888e-06
18:61137936 T C 1.329510 1.7878e-05
18:61142199 T C 0.939365 2.0548e-05
18:61152885 A G 0.026288 -1.0648e-05
18:61153004 C T 0.039859 -2.1445e-05
18:61155578 T C 1.261769 5.3884e-05
18:61160287 C T 1.383199 2.8119e-05
18:61160320 C G 0.116314 -2.6426e-05
18:61166753 T C 0.288057 1.0401e-05
18:61167595 T C 0.143910 -2.2118e-05
18:61170500 C T 1.284299 4.4409e-05
18:61170782 G A 0.999279 2.9322e-05
18:61173772 T G 0.212456 -6.5719e-06
18:61174043 T C 1.414492 2.8086e-05
18:61175079 C A 0.392018 -1.9553e-05
18:61176266 A C 1.357924 1.3165e-05
18:61176566 A G 0.423045 1.3328e-05
18:61178008 T C 0.048175 1.1787e-05
18:61182256 A G 0.156176 3.4623e-06
18:61184368 C T 1.657403 -4.2628e-06
18:61187045 A C 1.651376 -1.7892e-06
18:61188306 G A 1.106229 9.5833e-06
18:61188741 A G 0.029920 4.9767e-05
18:61195860 G A 0.141722 1.3775e-05
18:61215341 C T 1.479876 -8.8273e-06
18:61221476 A G 0.045623 2.9816e-05
18:61225304 G A 0.119894 -9.7024e-06
18:61227455 T C 0.026502 3.0371e-06
18:61230076 G T 1.425661 -8.7920e-06
18:61233907 T C 0.052972 -2.5363e-06
18:61253760 A G 0.076903 -1.6737e-06
18:61253961 A G 0.068626 -1.1640e-05
18:61255179 G A 0.098439 3.4413e-06
18:61256828 G C 0.021030 -3.5631e-05
18:61264298 A G 1.593288 -5.1025e-06
18:61272353 A G 0.060275 -9.3616e-06
18:61273843 C G 0.159224 -1.4660e-06
18:61274691 C G 0.081159 -7.1743e-07
18:61278031 A G 0.047386 2.4078e-06
18:61308559 T A 0.201231 -1.1185e-05
18:61322995 C T 0.190900 -2.0068e-05
18:61323012 G C 0.307169 2.4621e-05
18:61325815 G A 0.046905 -1.8584e-06
18:61330572 C G 0.513457 -2.3642e-05
18:61331265 A G 0.027807 -3.1262e-05
18:61339595 C G 0.029336 5.7807e-06
18:61353816 T C 0.023750 2.0440e-05
18:61353981 G C 0.136701 -1.5200e-05
18:61375975 A G 0.214793 1.3258e-05
18:61377472 A G 0.045292 -4.4386e-05
18:61377579 C A 1.675051 1.8771e-05
18:61383354 T C 0.327932 -8.3922e-06
18:61387277 T C 0.054251 2.1133e-05
18:61387389 A G 0.546389 -3.6596e-06
18:61387647 C T 1.072953 9.6513e-06
18:61390332 T C 1.464549 2.3482e-05
18:61390361 C T 1.466623 3.0324e-05
18:61390515 C T 0.036873 2.6315e-05
18:61390833 C T 1.469019 2.8705e-05
18:61391738 C T 0.120423 -1.7794e-05
18:61398078 T C 0.203611 1.1874e-05
18:61406403 C T 1.961083 -1.9703e-05
18:61412428 T G 1.058772 1.1338e-05
18:61412756 C T 0.071113 -5.4304e-06
18:61414665 C T 0.055218 2.0230e-05
18:61418880 T C 0.046938 5.4124e-05
18:61420010 G A 0.156721 4.1306e-05
18:61423617 T C 0.061979 2.1937e-06
18:61429183 C T 0.037953 2.2999e-05
18:61431386 A G 0.039044 1.8138e-05
18:61431775 A G 0.088793 -1.6323e-05
18:61434294 T C 0.522565 -1.8544e-05
18:61442619 G A 0.070973 -1.2255e-05
18:61442910 A G 0.555718 -1.0432e-05
18:61443722 T C 0.033289 4.7147e-06
18:61443825 A G 0.071366 9.4882e-06
18:61444083 G A 1.162077 1.8415e-06
18:61444740 T C 0.857262 -5.3888e-06
18:61451114 G A 0.112916 -1.1706e-05
18:61452376 T C 0.045409 -4.0670e-07
18:61459366 A G 1.023870 -1.1673e-05
18:61459510 C T 0.047185 6.4304e-06
18:61460166 C T 0.089682 1.3534e-05
18:61471523 A G 0.463533 -6.6395e-06
18:61478759 T A 0.099650 -6.0673e-06
18:61479971 A G 0.049512 -3.9068e-06
18:61497804 A G 0.538177 -2.7239e-05
18:61499709 T G 0.418621 -6.3429e-06
18:61501980 C T 0.037035 4.2079e-05
18:61502195 T C 0.154443 -3.5482e-05
18:61505812 T C 0.382988 -9.4451e-06
18:61506951 A G 0.091234 -4.0677e-05
18:61511631 C A 0.054825 -1.8186e-05
18:61517939 G A 0.086530 -6.6272e-05
18:61550298 T C 0.119044 -2.2192e-05
18:61565062 G C 0.080850 -3.1728e-05
18:61570529 G C 0.438569 -2.1371e-05
18:61581325 T C 0.029446 1.3378e-05
18:61585260 C T 0.377405 -1.9711e-05
18:61587053 A G 0.028573 -7.4341e-06
18:61587067 T C 0.405537 -2.0000e-05
18:61600384 T C 0.525051 -2.0752e-06
18:61602360 A G 0.226325 -4.2128e-05
18:61604962 C T 0.503077 -5.2727e-06
18:61605994 G A 0.073424 4.3228e-05
18:61617819 T C 0.518440 -2.9531e-06
18:61621506 C T 0.027836 -3.3015e-05
18:61628150 C T 0.417566 -1.7447e-05
18:61631433 T C 0.104103 2.4077e-05
18:61637819 C A 0.108956 3.0843e-05
18:61639361 G T 0.433243 -1.8252e-05
18:61641670 G A 0.353243 -7.4465e-06
18:61644018 A G 0.061982 -3.2696e-05
18:61646352 A G 1.312323 -3.5943e-05
18:61647069 A G 0.562654 -1.7557e-05
18:61647895 T C 0.828549 -4.3312e-05
18:61649355 G A 0.095096 1.2143e-05
18:61650865 A G 0.654349 -3.8871e-05
18:61651482 C T 0.318837 -4.0537e-06
18:61654297 G A 0.171256 1.9058e-05
18:61654329 T C 0.082356 -2.8473e-05
18:61654463 G A 1.164229 7.2314e-06
18:61661040 C T 0.291215 2.9015e-05
18:61662613 T C 0.068743 2.2498e-04
18:61664197 G C 0.347261 3.1545e-05
18:61664208 T C 0.124542 3.7540e-05
18:61665390 C T 0.151158 -2.9468e-05
18:61666977 A G 1.969905 -1.2454e-05
18:61672368 G A 0.131264 -9.7916e-06
18:61674036 C T 0.234005 2.4493e-05
18:61690534 C T 1.246043 1.6499e-06
18:61692293 C T 0.091672 9.5554e-06
18:61696748 C T 0.035866 -1.2434e-05
18:61697297 C T 0.966516 -2.1795e-05
18:61699469 A G 0.049457 7.0845e-05
18:61704527 A T 0.572849 -7.6010e-05
18:61720657 G A 0.143453 -4.5433e-05
18:61736549 G T 1.412174 8.6399e-06
18:61751058 C T 0.328530 -3.6911e-05
18:61753836 G A 0.120936 -1.6042e-05
18:61755457 G A 0.065306 8.0102e-05
18:61759245 A G 0.079552 3.1303e-05
18:61760195 T C 0.071944 -7.6319e-06
18:61760324 T C 0.092292 -4.1824e-05
18:61766454 A G 0.030491 1.9314e-05
18:61766946 A C 0.178748 5.0063e-06
18:61783897 T C 0.088059 4.2069e-05
18:61791915 G A 0.317568 7.0482e-06
18:61798640 C T 0.252210 3.3000e-05
18:61802304 T C 1.099530 -5.4197e-06
18:61803882 A G 0.114480 1.4172e-05
18:61804114 T C 0.331136 -3.2100e-05
18:61804949 A G 0.248403 -1.3829e-05
18:61806527 G A 0.042339 -2.3081e-05
18:61813120 C T 0.251788 2.6999e-05
18:61816186 T C 0.574170 1.3818e-06
18:61823159 G A 0.024977 -7.3747e-07
18:61825999 C T 0.035457 1.0743e-05
18:61826179 A G 0.033312 6.7059e-06
18:61829948 G A 0.081973 -1.9233e-07
18:61838947 T C 0.347985 -2.6012e-05
18:61839258 T C 0.040232 1.5281e-05
18:61846689 C T 0.049171 -3.0436e-07
18:61848999 G A 0.734514 1.6112e-05
18:61849647 T C 1.689011 4.7005e-06
18:61851278 C T 0.199466 -2.4887e-05
18:61851651 A C 1.217386 8.2804e-06
18:61856080 T C 0.271338 8.4115e-06
18:61858235 T C 0.095937 -4.9582e-06
18:61860843 C G 0.028388 -1.4593e-05
18:61861215 C T 0.541228 -2.9495e-05
18:61861375 G C 0.023659 7.9369e-07
18:61861406 G A 0.513551 1.3448e-05
18:61864288 T G 0.966425 1.5644e-06
18:61868590 G A 0.049139 2.9357e-06
18:61872909 G T 0.065205 1.3958e-05
18:61874808 T C 0.022620 -7.1941e-06
18:61877777 T C 1.840909 2.2954e-05
18:61892543 T G 0.112390 -9.6869e-06
18:61893043 T G 0.024250 -1.6782e-06
18:61897332 T C 0.036334 3.6210e-05
18:61904431 T G 1.084570 1.5087e-06
18:61904512 A C 0.135088 -3.2930e-05
18:61906262 T C 0.881047 2.9573e-05
18:61913885 T G 0.124231 3.8647e-05
18:61914687 T C 0.070996 -2.2989e-05
18:61919526 C T 1.101873 1.8423e-05
18:61921181 G C 0.062833 3.1221e-05
18:61936560 C T 0.032423 5.9504e-07
18:61938482 A G 0.133254 -1.4762e-05
18:61950742 A G 0.058743 -1.0676e-05
18:61951671 A C 0.052904 -2.9183e-07
18:61959443 G A 0.034390 1.2639e-05
18:61971563 C T 0.033166 -8.1028e-06
18:61973216 T C 0.835602 -2.2877e-05
18:61976175 G A 1.842688 3.9165e-05
18:61976334 A C 1.580954 1.1412e-05
18:61984038 G T 0.131105 -3.8655e-05
18:61989404 T G 0.039836 -1.1412e-05
18:61994580 T C 0.048697 6.4322e-05
18:61994712 G A 0.955062 2.2142e-05
18:61995012 C T 0.025220 7.1258e-06
18:61996910 T C 0.103130 6.2881e-06
18:61999350 T C 0.036081 -1.8262e-05
18:62002112 C G 0.190270 -3.7381e-05
18:62005941 A G 0.033503 1.2941e-06
18:62014651 A C 0.879655 -3.6696e-05
18:62017005 G A 1.062495 3.4920e-05
18:62019724 A G 0.041154 6.9591e-06
18:62021329 T C 0.932938 3.6673e-05
18:62023682 G A 0.202137 5.2366e-05
18:62033261 T C 0.973654 -3.6943e-05
18:62034060 A C 0.052920 -3.7966e-06
18:62043231 A C 0.041699 3.7053e-05
18:62064102 A G 0.132235 -1.0043e-06
18:62064688 G A 0.790745 -2.1115e-05
18:62068817 G T 0.099524 1.8253e-05
18:62072224 A G 0.425453 2.9485e-06
18:62072337 A T 0.891213 -2.3297e-05
18:62074644 T C 0.026593 -1.5798e-05
18:62080115 A G 0.096414 1.5226e-05
18:62081026 A C 0.097855 -1.1122e-05
18:62086508 A G 0.677576 -2.3539e-06
18:62087512 G A 0.577780 2.1387e-05
18:62087832 C A 0.372491 6.7837e-06
18:62099157 G A 0.047262 6.0044e-06
18:62100203 T C 1.933016 7.8229e-06
18:62103553 G A 0.080600 1.2091e-05
18:62105432 C A 1.015061 8.0021e-06
18:62107494 G C 0.257037 -2.1535e-05
18:62115133 G A 1.831879 -6.7357e-06
18:62116950 A C 0.096343 -1.6509e-05
18:62121611 T C 0.046863 -1.7589e-05
18:62135418 G A 0.106427 -6.9597e-06
18:62136863 C T 0.114269 2.9073e-05
18:62140266 G A 0.030865 1.6244e-05
18:62143326 G A 0.158526 -1.1250e-05
18:62144942 G T 0.203857 -2.1950e-05
18:62147531 C A 0.880297 -4.1082e-05
18:62166285 G A 1.112484 -1.8383e-05
18:62167817 C T 1.019238 -5.5272e-06
18:62175644 G A 0.054209 -8.7163e-06
18:62178382 C T 0.042374 2.3582e-05
18:62187090 C A 0.021922 3.5171e-05
18:62189544 T C 0.044101 2.7128e-06
18:62189827 G A 0.172009 -1.1274e-05
18:62192350 T C 0.735728 -1.6273e-05
18:62193301 G A 0.193159 2.4322e-05
18:62194935 T C 0.045445 5.8771e-06
18:62222706 A G 0.051622 -1.3741e-05
18:62224260 T C 1.287204 7.2147e-06
18:62226080 A G 0.926463 -1.8595e-06
18:62231187 C T 0.268547 5.1595e-05
18:62235819 T C 0.107060 1.8954e-05
18:62237184 C T 0.039164 9.3286e-06
18:62256007 C T 1.330578 2.6686e-05
18:62262340 G A 0.046415 2.5309e-05
18:62262535 T C 0.035672 7.8819e-06
18:62264706 A G 0.051209 -1.2355e-05
18:62266195 T C 0.118025 -7.2595e-05
18:62275246 A G 0.136266 -3.1838e-05
18:62281075 T C 0.674496 -1.5529e-05
18:62281281 G A 0.060288 -5.2024e-05
18:62283146 C T 1.622283 -1.6319e-05
18:62284086 T C 0.043036 1.5787e-05
18:62284758 T C 0.026836 -4.6143e-06
18:62287394 T C 0.092370 3.7270e-06
18:62290592 A G 0.042524 4.1382e-05
18:62290926 A G 0.077572 -1.3059e-05
18:62292612 C A 0.259338 4.0070e-05
18:62300047 G A 0.848352 -4.8163e-06
18:62303962 C A 0.112792 -9.9910e-06
18:62314823 T C 0.035032 1.7985e-05
18:62316841 G A 0.032776 -2.0578e-05
18:62317404 G A 0.048976 5.0279e-05
18:62325425 T G 0.022536 4.8727e-05
18:62336049 A G 0.312807 5.4690e-05
18:62337747 A C 0.607489 -4.0145e-05
18:62346022 A G 0.037716 -7.4926e-06
18:62347882 A G 1.874328 -3.4860e-06
18:62361212 G A 1.174879 1.2519e-05
18:62367856 A G 0.581847 -3.5968e-05
18:62370987 C T 1.741574 -1.5448e-05
18:62371534 C T 0.350484 2.6088e-05
18:62371875 G A 0.032806 -1.7983e-06
18:62378000 C T 0.347125 2.4855e-05
18:62379545 T C 0.155498 -8.6028e-06
18:62380432 T C 0.027164 1.8098e-05
18:62382560 T C 0.081801 -2.9729e-06
18:62387045 C T 0.034841 -1.6123e-05
18:62388448 A G 0.054325 -1.2978e-06
18:62395437 G A 0.859443 -6.8487e-06
18:62397461 C G 0.252460 2.5776e-05
18:62398190 C T 0.153560 9.3794e-06
18:62402861 C T 0.891038 -1.3689e-05
18:62417083 C T 1.742113 -3.3376e-05
18:62418444 C A 0.846833 -1.6166e-05
18:62419126 G A 0.669224 -3.8031e-05
18:62443057 C A 0.081555 3.8201e-06
18:62456898 C T 0.537564 1.7071e-05
18:62458712 T C 0.649204 3.9335e-05
18:62465011 A G 0.090266 -7.9864e-06
18:62465040 G A 0.446807 -4.8863e-05
18:62466729 G C 0.022299 -2.2340e-05
18:62485590 T C 0.098763 -4.9456e-05
18:62491146 A G 0.278495 1.9413e-05
18:62498756 T G 1.095846 -1.2767e-06
18:62505515 T G 0.077741 -1.2328e-05
18:62505918 G A 0.049294 -2.8549e-06
18:62507412 T C 0.084226 4.4401e-05
18:62511360 A G 0.074729 -2.3762e-05
18:62514331 G A 0.369528 2.6078e-05
18:62514539 T C 0.159480 -7.5255e-06
18:62517764 G A 0.196382 -1.0698e-05
18:62522310 G A 0.049882 5.1458e-05
18:62524030 A G 0.422607 1.0644e-05
18:62526203 A G 0.180851 -2.8060e-05
18:62530905 C G 1.814290 -1.0152e-05
18:62530989 G C 0.454990 7.6358e-06
18:62532328 A G 0.065864 -1.3377e-05
18:62537601 C T 0.185148 -4.3711e-06
18:62540643 A G 1.195989 2.1108e-06
18:62549053 G A 0.260241 3.5125e-06
18:62549413 A G 0.080798 -9.0272e-06
18:62553759 G A 1.019488 -3.0236e-06
18:62564365 T A 1.249425 1.4564e-05
18:62565483 C G 0.241853 5.8758e-06
18:62567605 A G 0.996650 8.0179e-06
18:62577161 T G 0.056435 -1.3800e-05
18:62591533 G T 0.041933 -2.9399e-05
18:62593968 T C 0.126957 -2.9347e-05
18:62594306 C T 1.030417 -3.6582e-06
18:62601085 C T 0.117827 6.0924e-06
18:62605380 T C 0.063751 -6.8562e-06
18:62606602 G A 0.213734 -9.6562e-06
18:62608159 A C 1.122303 3.8902e-05
18:62613183 G A 1.383868 3.9572e-05
18:62615452 G A 0.045948 1.2370e-05
18:62615975 G A 0.024681 5.0421e-06
18:62619035 G A 0.047344 4.4301e-06
18:62624429 T C 0.088569 -1.1154e-05
18:62630036 G A 1.802767 5.7386e-06
18:62648867 C T 0.039047 2.0237e-05
18:62659440 G A 0.052599 1.9969e-05
18:62661149 T C 0.030861 2.3351e-05
18:62663450 G A 0.096232 -2.4950e-05
18:62683556 C T 1.004145 -3.6040e-05
18:62685177 G A 1.834758 -1.4322e-05
18:62685854 G A 0.050028 7.4900e-05
18:62698888 C T 0.341110 -1.9472e-05
18:62707899 T C 0.040768 -1.6391e-05
18:62719849 G A 0.152492 -2.5726e-05
18:62720790 C A 0.114068 2.7997e-05
18:62728432 C T 0.029125 1.4567e-05
18:62740304 G A 0.210917 3.4499e-05
18:62745431 G A 0.048201 -6.2313e-06
18:62751719 A G 0.056708 1.4897e-05
18:62761193 C T 1.308282 -1.3346e-05
18:62785400 G A 0.076514 -2.8995e-05
18:62786087 T C 0.133433 -3.3778e-05
18:62791554 G C 0.161791 5.6409e-06
18:62798011 T C 0.041660 6.9622e-05
18:62800404 T C 1.588235 -3.2530e-05
18:62808737 C T 0.145536 -4.6809e-07
18:62832322 T C 0.437622 3.1550e-05
18:62832871 T C 0.902171 2.0707e-05
18:62833162 A G 0.462777 -4.0367e-06
18:62859853 A C 0.057039 1.4915e-05
18:62861599 A G 1.796217 -1.1621e-05
18:62862670 T C 0.272296 5.3891e-06
18:62884921 A G 0.044052 -1.1398e-05
18:62894657 T C 0.853419 3.3828e-05
18:62895315 T C 0.309340 -6.4123e-06
18:62902053 A C 0.140694 -9.0020e-06
18:62907923 A G 0.074310 2.8629e-08
18:62916544 A G 0.436060 -7.2901e-05
18:62924303 G T 0.043796 -1.3347e-05
18:62925996 A G 1.014048 2.8139e-04
18:62927790 T C 0.515911 -4.0521e-05
18:62931252 G A 0.286369 2.7261e-05
18:62937131 C T 0.041407 7.7190e-05
18:62946361 C A 0.139840 4.6487e-06
18:62947359 C A 0.694818 4.9730e-05
18:62955906 A G 1.551476 2.9007e-05
18:62967213 A C 0.034604 4.9787e-05
18:62979163 G A 0.029475 -9.8954e-06
18:62979859 T C 0.346044 -2.7157e-05
18:62991331 A C 0.072327 2.8202e-05
18:62994975 T G 0.102214 -1.8082e-05
18:62998775 G T 0.700209 -2.7455e-05
18:63000437 C T 0.287781 3.7493e-05
18:63026360 A C 0.052031 -2.3337e-05
18:63031236 T G 1.198492 1.8053e-05
18:63031505 T C 1.188777 1.7243e-05
18:63031658 T G 1.507495 -1.5146e-05
18:63031683 T C 1.917679 -9.3318e-05
18:63031900 C T 1.022851 3.4342e-06
18:63035557 C A 0.041787 1.8801e-05
18:63036504 C T 0.028722 -5.1676e-06
18:63037487 C T 0.026032 -1.0691e-06
18:63041523 T G 0.062239 1.0254e-05
18:63042202 G C 0.026979 1.7179e-05
18:63042428 T C 0.182029 6.5126e-06
18:63047392 A G 0.220843 9.8037e-06
18:63047875 A G 1.263301 2.2084e-05
18:63050037 A G 0.327604 -5.0869e-06
18:63059975 C T 0.023292 -2.4414e-06
18:63069883 G A 0.037850 2.0500e-05
18:63070360 C T 1.499744 1.5974e-05
18:63073060 C T 0.099251 -2.0220e-05
18:63075670 C T 0.032449 -1.7049e-05
18:63081224 G A 0.606671 2.5163e-06
18:63089699 A G 1.667361 1.8295e-05
18:63100741 T C 0.045704 2.1549e-05
18:63101707 T C 0.573826 5.3406e-06
18:63113845 G T 0.100799 -2.4124e-05
18:63125856 G A 0.253486 2.5072e-05
18:63125958 T G 0.084456 -6.5246e-06
18:63127324 A G 0.208132 2.7840e-05
18:63127376 T C 0.084745 -1.6952e-05
18:63130057 A G 0.325910 -4.0023e-06
18:63131419 T C 1.310752 6.8393e-05
18:63142114 C T 0.039404 -3.9977e-05
18:63144656 A G 0.031608 -4.3849e-06
18:63147552 A G 1.263503 4.9917e-05
18:63156108 A G 0.137432 2.8528e-06
18:63161923 C A 0.390525 2.9032e-05
18:63162802 C T 0.893858 2.7656e-05
18:63167000 G T 0.029511 -7.3196e-06
18:63167020 A G 0.056442 -1.0869e-05
18:63175087 A G 0.096164 -2.5661e-06
18:63190465 T C 1.787239 2.2293e-05
18:63192702 G A 0.531309 -5.6072e-05
18:63196837 A G 1.794611 3.3294e-05
18:63199340 T C 0.042244 5.7665e-05
18:63200045 T C 0.104172 1.0573e-05
18:63204981 C T 1.275136 -2.9049e-05
18:63211552 T G 0.755476 -3.3391e-06
18:63213069 G C 0.429209 -3.0948e-05
18:63221074 C T 0.044341 1.4130e-05
18:63222120 G A 0.049453 -5.1195e-06
18:63243532 T C 0.467139 1.9517e-05
18:63246411 A G 0.191478 -1.1416e-04
18:63247346 G A 0.056231 2.0027e-05
18:63252500 G T 0.069240 -7.4657e-06
18:63269714 A G 0.906861 7.5222e-06
18:63284806 G A 0.080097 -3.6883e-05
18:63287845 T C 0.048941 -1.1960e-05
18:63289394 T C 0.089199 3.2619e-05
18:63294655 C T 1.869323 1.7054e-05
18:63299241 A C 0.041190 5.2662e-05
18:63301763 A C 0.041576 -1.9845e-05
18:63314987 C T 0.225909 -1.4543e-05
18:63317952 A G 0.025658 -1.0360e-05
18:63327537 A G 0.021351 8.0082e-06
18:63328694 A G 0.079192 -2.4288e-05
18:63351486 A G 0.228672 -1.9132e-05
18:63352287 G T 0.067065 2.2685e-05
18:63365347 T G 0.025769 3.3981e-05
18:63366583 T A 0.034448 1.8329e-05
18:63368952 T C 0.264051 1.6306e-05
18:63382436 G A 1.306464 5.9467e-05
18:63392511 T C 0.264548 1.5233e-05
18:63397159 T C 0.129560 2.7042e-05
18:63402009 G A 0.095388 -4.4432e-07
18:63404364 C A 0.043221 -1.7531e-05
18:63414414 T C 0.228756 6.5816e-06
18:63419849 G T 1.926956 -7.5497e-06
18:63422346 G A 0.550937 5.5587e-06
18:63423560 C G 0.704179 3.4921e-05
18:63440161 T C 0.041540 3.4947e-05
18:63448369 G A 0.053858 -1.2637e-05
18:63448497 T C 0.071609 -1.6588e-05
18:63453228 T C 0.028953 -5.1532e-06
18:63456359 G A 0.063151 -2.9523e-05
18:63456733 G A 0.553897 3.8559e-06
18:63461638 C T 0.628788 -7.9216e-06
18:63461945 T C 0.678663 3.0152e-05
18:63468066 T G 0.080458 3.1644e-05
18:63470157 G A 1.329471 4.1663e-05
18:63475971 G A 0.042352 -7.0315e-05
18:63482093 G A 0.073404 3.6982e-05
18:63484507 T C 1.935541 5.1723e-06
18:63488801 G A 0.036837 -1.3517e-05
18:63498532 G A 0.125555 -1.5923e-05
18:63499002 A T 0.098310 3.2776e-05
18:63518486 T G 1.359680 1.4780e-05
18:63526644 A G 0.127084 -8.1639e-06
18:63530016 G A 1.407439 1.1234e-05
18:63530140 T C 0.120092 -2.3939e-05
18:63533974 T C 1.303559 1.8604e-05
18:63535499 T G 0.103250 -1.5133e-05
18:63537215 C A 0.051099 -7.5962e-07
18:63539556 A C 0.023331 -1.8565e-05
18:63540951 A G 0.072966 -1.2033e-06
18:63553462 G A 1.925823 -1.3989e-06
18:63567255 T C 0.057821 -4.7187e-06
18:63582899 G A 0.081503 -7.3203e-06
18:63585090 A G 0.057185 1.0276e-05
18:63586339 G A 0.578825 2.9649e-05
18:63588111 T C 0.084239 1.6775e-05
18:63589574 T C 1.243190 1.4552e-05
18:63592053 A G 0.032890 9.0373e-05
18:63597455 A G 0.073930 8.8408e-06
18:63603481 G A 0.132115 2.6720e-06
18:63606728 T C 0.050625 -6.8039e-05
18:63608122 C T 0.064585 -7.5157e-06
18:63609483 C T 0.672097 -1.7108e-05
18:63611924 T G 0.095765 2.1220e-05
18:63614261 G A 0.026431 3.0012e-05
18:63617591 T G 0.932328 -8.9304e-06
18:63623060 T C 0.023136 9.5123e-06
18:63626005 G A 1.019835 3.4876e-05
18:63626493 T C 0.606820 3.7111e-05
18:63628180 A G 0.100595 -5.9058e-06
18:63629945 A G 0.043565 3.4350e-06
18:63631332 G A 0.322603 4.6668e-06
18:63632952 A G 0.742658 2.7915e-05
18:63637562 T C 0.317211 1.2340e-05
18:63642078 G A 0.450686 1.7350e-05
18:63642446 G T 1.232414 -6.1562e-06
18:63648597 C T 0.757660 5.6062e-05
18:63652824 G A 0.440475 -1.4951e-05
18:63656314 G C 0.055760 -3.5055e-05
18:63658853 G A 0.224355 2.6018e-05
18:63663924 A C 0.059412 3.1762e-05
18:63668364 G C 1.610757 2.4909e-05
18:63669544 C T 0.149253 -2.9220e-05
18:63681789 C T 0.761146 -5.9954e-08
18:63696608 C T 0.044211 3.0435e-05
18:63697503 G T 0.093574 -1.1710e-05
18:63708590 A G 0.026298 3.2690e-05
18:63711640 A C 0.055942 -1.7089e-05
18:63713573 G A 0.391219 1.6628e-05
18:63720996 G C 0.026035 -8.3629e-06
18:63735750 C T 0.531809 1.0296e-05
18:63735819 T C 0.030417 7.8786e-06
18:63744370 C A 1.270364 3.7435e-06
18:63754271 T A 0.123841 3.5860e-06
18:63773409 G A 0.076981 3.9920e-05
18:63791813 G A 1.974812 -9.6995e-06
18:63796590 A G 0.126344 -1.6092e-05
18:63797979 A C 0.503187 3.3290e-06
18:63798260 A G 0.030394 4.9545e-06
18:63802542 A C 0.059249 -1.7037e-05
18:63811062 C A 0.043744 -8.8408e-07
18:63820674 T C 0.590250 -1.5642e-07
18:63838093 A G 0.130761 5.2599e-05
18:63840972 T C 0.040842 3.2007e-06
18:63846810 T G 1.333726 -1.1424e-06
18:63886711 G A 0.692328 1.0278e-05
18:63888657 G A 0.486751 -7.5703e-06
18:63898454 C T 0.059785 -2.1410e-05
18:63899479 G A 0.061943 1.8131e-05
18:63905116 G A 0.119252 2.7892e-05
18:63917211 C A 0.213322 2.7102e-07
18:63919497 G A 0.041521 6.0756e-06
18:63919620 G T 1.386854 3.8328e-06
18:63928405 C G 0.076468 5.0125e-08
18:63937034 G A 0.413155 -7.1899e-06
18:63939483 A G 1.298947 7.1977e-06
18:63939517 G A 0.084972 1.9881e-05
18:63947040 G T 1.115590 -1.5489e-05
18:63951310 A G 0.043815 -7.4077e-06
18:63953072 A G 0.420802 -2.3842e-06
18:63953723 A G 1.029602 -1.3300e-06
18:63961258 C T 0.213420 4.5390e-05
18:63968275 T C 0.987812 1.9193e-05
18:63970622 T C 0.052391 -2.6350e-05
18:63987489 T G 0.578192 3.5849e-06
18:63988239 G A 0.039440 -5.7450e-06
18:63996372 A C 0.065381 1.3236e-05
18:64004696 G T 0.123478 1.4333e-05
18:64012227 C T 0.315955 1.3740e-05
18:64019079 G A 0.053345 -2.6945e-05
18:64020486 C T 0.122076 -8.4415e-05
18:64035642 C G 0.085979 -1.3553e-06
18:64036114 A G 0.631816 3.4408e-05
18:64066517 T C 0.096810 6.5820e-06
18:64070278 C G 0.292624 2.6841e-05
18:64076013 T C 0.125175 -1.7235e-05
18:64094968 T C 0.445675 -5.8796e-05
18:64107664 T C 0.031653 1.2870e-05
18:64121325 G A 0.109057 1.2347e-05
18:64122755 G A 0.532374 3.7338e-05
18:64126855 C T 0.024863 8.6163e-06
18:64148945 A G 0.046039 4.0199e-06
18:64160370 A C 1.677125 -1.0216e-05
18:64163682 T G 0.130255 6.1320e-06
18:64173223 C T 0.442416 -6.1970e-05
18:64184444 T C 0.023042 -4.7062e-05
18:64186503 T C 0.487546 3.2317e-05
18:64204568 G A 0.068007 -1.2994e-05
18:64206434 A G 0.044370 5.3106e-05
18:64210748 T C 1.105889 2.7002e-05
18:64233142 T A 0.025308 1.1334e-05
18:64239409 T C 0.040398 -4.3686e-05
18:64241390 A C 0.042154 2.4410e-05
18:64250279 G T 0.809587 1.4535e-05
18:64252341 C T 0.319503 8.4278e-06
18:64252555 T C 0.986585 -2.4547e-05
18:64252801 C T 0.378080 -3.5802e-05
18:64256957 A G 0.049450 6.0006e-06
18:64260938 G A 0.327329 -3.0073e-05
18:64261771 A G 0.913797 -1.4878e-05
18:64288452 T C 0.239766 3.2867e-05
18:64299227 C A 0.072807 2.1280e-05
18:64301954 A G 0.750305 -1.8480e-05
18:64302223 A G 0.073346 -3.7906e-05
18:64303275 T C 0.082717 -1.7123e-05
18:64303929 G T 0.114389 -1.5053e-05
18:64308434 T C 1.354305 -3.2202e-05
18:64312289 G T 0.048191 5.4752e-05
18:64312452 T C 0.070704 5.6107e-05
18:64318404 T C 0.054669 1.1487e-05
18:64320999 G A 0.039242 4.2756e-06
18:64355141 A G 0.030981 1.8382e-06
18:64368261 T C 0.065173 -3.5734e-05
18:64369293 T C 0.042585 -1.2256e-05
18:64369982 C T 0.167400 8.9215e-06
18:64390020 G A 1.362766 -3.5297e-05
18:64402846 T C 0.047412 8.0966e-06
18:64413488 G A 0.129194 1.5570e-05
18:64436511 T G 0.387253 3.9495e-05
18:64440781 G T 0.065144 -4.6587e-05
18:64445346 C T 0.056159 -5.7467e-05
18:64494038 T C 1.378285 -1.1946e-05
18:64510407 T C 0.054764 -1.6206e-05
18:64517075 C A 1.528252 -2.7089e-05
18:64528344 T C 0.111293 2.2873e-05
18:64534825 A C 0.363458 8.9628e-06
18:64536259 G A 0.796675 7.3131e-06
18:64540485 C T 0.055017 1.8684e-05
18:64554753 C T 0.101078 1.5131e-05
18:64561128 T C 0.240710 -8.0012e-08
18:64563917 A C 0.107197 4.9809e-05
18:64567702 A G 0.078864 -3.2971e-05
18:64570385 G A 0.033899 -3.0338e-05
18:64574199 A G 0.041352 2.4577e-06
18:64587805 C T 0.050593 -1.0252e-05
18:64597828 A G 0.023026 -9.5452e-07
18:64606428 C T 0.055448 7.5379e-06
18:64615228 A G 0.033757 -2.2499e-05
18:64634918 A G 0.911353 -1.7870e-05
18:64635955 C A 0.044695 -7.1367e-06
18:64640928 T G 0.076748 -1.6307e-05
18:64644946 C A 0.035276 4.5396e-06
18:64645270 A C 1.320454 -2.7115e-05
18:64647537 A G 0.071629 5.5792e-05
18:64656010 C T 0.032413 3.1294e-06
18:64667845 C T 0.044169 -7.4778e-06
18:64669344 T C 0.075186 -2.6331e-06
18:64675654 A G 0.077325 -2.2909e-05
18:64675681 A G 0.047055 -2.9804e-07
18:64677981 T C 0.056844 -1.5613e-05
18:64685840 A G 0.311174 -1.0207e-05
18:64700918 A G 0.039177 -1.3998e-05
18:64702043 T C 1.117161 -2.0511e-06
18:64707211 C T 0.091857 1.4351e-05
18:64709031 A G 0.057013 4.5128e-07
18:64709287 G T 0.032780 -1.6564e-05
18:64711389 A G 0.028842 -1.3330e-05
18:64715255 C T 0.036009 -1.3080e-05
18:64716650 T C 0.307094 -9.7994e-05
18:64717362 G T 0.031705 1.2233e-05
18:64719539 G A 0.857635 -7.4989e-05
18:64722751 A G 0.062391 1.6068e-05
18:64723060 A G 0.258608 6.8165e-06
18:64724538 T C 1.409971 -2.0185e-05
18:64731463 A G 0.467246 4.5853e-05
18:64732318 G A 0.405141 1.5089e-05
18:64737413 G A 1.863789 -6.3410e-06
18:64742029 G T 0.079299 2.1030e-05
18:64747006 A G 0.547581 2.0454e-05
18:64748326 C A 1.848936 -4.6085e-05
18:64749780 G A 0.022828 7.2766e-06
18:64753206 A G 0.353276 -1.1438e-05
18:64754984 C T 0.614662 -4.0152e-05
18:64760898 T C 0.048035 -8.0820e-06
18:64761063 T C 0.663619 -1.1843e-05
18:64762913 A G 0.040505 1.9222e-05
18:64766587 T C 0.469898 -4.4098e-05
18:64766833 C G 0.393001 -6.6080e-06
18:64784885 T C 0.109401 2.3252e-05
18:64784976 T C 0.095593 1.0920e-05
18:64795961 G C 0.110053 8.7571e-06
18:64796058 T G 0.182292 -2.6580e-05
18:64797951 G A 0.665135 -1.6637e-05
18:64805952 C T 1.641596 4.8737e-06
18:64810019 T C 0.215942 3.6806e-05
18:64816062 G A 0.053842 -2.9168e-05
18:64828088 C A 0.106142 -3.0689e-05
18:64832417 C T 0.686090 3.4610e-05
18:64836878 A G 0.118129 -2.2918e-05
18:64838138 T C 0.053144 -3.7327e-05
18:64840236 C T 1.237117 3.2396e-05
18:64852062 T C 0.050576 -3.6423e-05
18:64852392 T C 1.464916 -1.0724e-05
18:64854154 A C 0.378067 6.6022e-05
18:64855846 C T 1.891852 1.5684e-05
18:64858809 C T 0.132426 2.6156e-05
18:64863374 G T 0.179338 -1.3056e-05
18:64866791 A G 0.145968 1.5959e-04
18:64867977 C T 0.930075 1.7223e-06
18:64874376 C T 1.387954 5.0236e-05
18:64877728 C T 0.070619 -1.9553e-05
18:64878947 G A 0.332895 3.6581e-05
18:64879378 C A 0.926320 8.8276e-06
18:64879617 G C 0.048041 -1.9379e-06
18:64884607 G A 0.078409 3.0037e-06
18:64886376 C T 0.042472 1.4184e-05
18:64887426 T G 0.617694 -1.0317e-06
18:64893588 C A 1.843863 -5.4797e-06
18:64893968 T C 0.091584 -1.2139e-05
18:64894040 G T 0.782731 -2.7904e-06
18:64894339 T A 0.032293 1.5926e-06
18:64898379 G A 0.877087 -1.0882e-05
18:64898531 A G 1.836479 7.9349e-06
18:64901409 A G 0.783536 -2.6885e-06
18:64904859 G A 0.128678 1.0250e-05
18:64907631 G A 0.031342 6.6124e-06
18:64912712 T C 1.838884 5.2754e-06
18:64942727 C A 0.679439 -1.7349e-05
18:64950837 C T 0.030280 8.6857e-06
18:64950899 T G 0.134929 -6.8953e-06
18:64951256 A G 0.035623 4.8842e-06
18:64956326 G A 1.384692 1.3364e-05
18:64969454 G A 0.233699 1.3668e-05
18:64979637 T G 0.298665 -1.4179e-06
18:64983216 T C 0.055147 7.1050e-06
18:64983425 G A 0.090130 8.4798e-07
18:64985730 A G 0.685733 -2.7760e-05
18:64985809 T C 0.042251 -6.5056e-06
18:64997366 G A 0.561460 1.6733e-06
18:64999051 T C 0.056692 -4.3112e-06
18:64999230 A G 0.170370 -4.6558e-06
18:65001616 T C 0.054618 -1.7945e-05
18:65013949 T C 0.408520 -2.1523e-06
18:65016411 A C 0.219168 -2.2023e-05
18:65017100 A G 0.123140 4.5993e-06
18:65018225 G T 0.217740 1.1704e-05
18:65018586 C T 0.113098 -3.2078e-06
18:65020380 A G 0.035201 1.0558e-05
18:65020744 G A 0.048616 -1.1339e-05
18:65021563 T C 1.429533 1.2336e-06
18:65031144 G A 0.048898 1.1565e-05
18:65036673 G C 0.089981 1.4172e-05
18:65049268 C T 0.064641 -1.3841e-05
18:65052854 C T 0.051868 -1.9983e-05
18:65053797 T C 0.698430 -1.5161e-05
18:65059003 T C 0.248147 1.5527e-05
18:65061813 G A 0.041758 8.9064e-06
18:65072051 G T 0.036444 2.7754e-05
18:65072590 A G 0.237150 -8.0862e-06
18:65077512 T C 0.052900 -1.6947e-05
18:65080262 A G 0.088290 4.3647e-05
18:65082567 G A 0.070376 1.4652e-05
18:65084373 G T 0.195704 -8.5879e-06
18:65091551 A T 0.037671 7.7784e-06
18:65092057 C T 0.286269 -3.0719e-05
18:65093153 A G 0.788560 -8.4385e-06
18:65093731 G A 0.262094 -2.0288e-05
18:65096366 T C 0.309158 2.6159e-05
18:65098117 C G 0.028956 -1.3797e-05
18:65104997 A G 0.031764 5.5694e-05
18:65106109 C T 0.242762 -4.2820e-05
18:65109675 A G 0.255200 3.3909e-05
18:65121074 C T 1.642252 4.2621e-05
18:65121463 T C 0.317857 -1.4674e-05
18:65127567 C A 0.040690 -2.3490e-05
18:65131244 A C 0.202056 5.0588e-05
18:65161477 T C 0.029933 -1.2422e-05
18:65165595 C A 0.071097 3.0074e-06
18:65166111 A G 0.241158 1.5150e-05
18:65175648 A G 1.247906 6.4726e-05
18:65179022 A G 0.030024 -4.6831e-06
18:65179829 A G 1.003742 4.1163e-05
18:65186331 T C 1.581879 4.9768e-05
18:65188496 A G 0.070366 1.6668e-05
18:65193147 T G 0.809957 2.0020e-05
18:65198797 T C 0.032614 1.6541e-05
18:65208113 A G 0.281342 -9.2154e-06
18:65228411 C A 0.612114 -2.2189e-05
18:65233498 C A 0.504853 -1.1872e-06
18:65240703 A G 0.140061 -3.6111e-05
18:65250524 G T 0.027112 1.0914e-05
18:65250665 G A 1.688670 -7.9991e-06
18:65253832 C T 0.046370 6.4337e-06
18:65254010 C T 0.919607 -1.6459e-05
18:65256173 C T 0.224890 3.5857e-06
18:65265288 T C 0.150249 2.7514e-05
18:65267645 T C 0.022104 2.5029e-05
18:65273442 T C 0.304426 1.1719e-05
18:65276581 A G 1.217772 -7.5321e-06
18:65280769 C G 0.050164 3.6200e-05
18:65284854 A G 0.105200 -1.6869e-05
18:65285279 G A 0.246037 -2.5893e-05
18:65287449 A T 0.207937 5.1877e-05
18:65288386 A G 1.752133 -2.5005e-05
18:65288719 G A 0.777158 2.2588e-05
18:65288801 A G 0.048710 1.5749e-05
18:65290652 C T 0.169942 6.4315e-06
18:65291222 G A 0.061197 8.5263e-06
18:65295233 T C 1.592668 2.6417e-05
18:65302958 A G 0.048395 1.0138e-05
18:65306602 G C 0.377171 -2.0090e-05
18:65306653 G A 0.250834 5.4178e-05
18:65306697 C A 0.045864 -1.5652e-05
18:65306894 A G 0.029358 6.2598e-05
18:65307107 A G 0.816491 4.1660e-06
18:65318536 T G 0.195168 6.6000e-06
18:65318652 A G 1.525178 2.2641e-05
18:65318794 T C 0.842941 8.3098e-05
18:65321620 G A 0.029472 7.6201e-06
18:65321816 A C 0.085713 -5.2714e-06
18:65321972 C A 0.537032 3.7225e-05
18:65326861 G A 0.074540 1.4595e-05
18:65333241 C T 0.054007 6.5331e-06
18:65337056 C T 0.049648 -1.5238e-05
18:65340559 T C 0.042004 1.3564e-05
18:65345432 G A 0.050242 -1.9631e-06
18:65345889 G C 0.082181 -1.0005e-05
18:65361508 G A 1.905173 5.7149e-06
18:65361997 C A 0.127743 5.5938e-06
18:65367000 G T 0.322846 2.0167e-05
18:65380359 C T 0.021250 -1.1708e-05
18:65381488 T C 0.096618 -8.2521e-07
18:65381880 T C 1.247270 -4.7480e-05
18:65383002 T C 0.102279 -2.9284e-06
18:65383927 A G 1.690955 -2.3454e-06
18:65389029 G A 0.040365 9.6433e-06
18:65390041 G A 1.166696 -6.9871e-05
18:65400425 G A 0.124834 4.1975e-05
18:65408842 A G 0.070753 -3.1882e-06
18:65425670 C T 0.115191 -3.1941e-07
18:65446457 A G 0.058896 -2.0084e-05
18:65455399 G A 0.033182 -2.8087e-05
18:65457166 C T 0.057763 2.4761e-05
18:65459908 A G 0.043481 1.6101e-05
18:65461520 G A 0.042952 3.6081e-05
18:65463612 T C 0.146763 -8.6756e-06
18:65469925 A G 0.433396 3.9163e-05
18:65471625 G T 0.133238 1.0346e-05
18:65477617 G T 0.075362 2.5290e-05
18:65489380 G A 0.080032 -2.6701e-06
18:65489459 G A 1.746878 -1.9697e-05
18:65490959 C T 0.797013 -1.3005e-07
18:65495122 C G 0.686502 -1.2269e-05
18:65495497 G A 0.167585 -8.4912e-06
18:65498575 A G 0.089413 -1.4036e-05
18:65500763 T C 0.052423 3.5773e-06
18:65513379 T C 0.525142 -1.9596e-05
18:65524859 G A 0.039378 -9.6967e-06
18:65525206 G A 0.763383 2.2446e-05
18:65528209 A G 0.064933 -1.6755e-05
18:65530609 G A 1.618602 6.3312e-06
18:65530648 T C 0.031673 -2.7465e-05
18:65530857 T C 0.031007 -2.9199e-05
18:65536126 A G 0.643641 -1.6873e-05
18:65544592 G A 0.627369 -2.3097e-05
18:65548431 C A 1.267683 -3.9429e-06
18:65551694 C T 0.524360 -8.8230e-06
18:65551862 G T 0.041186 -2.7351e-05
18:65568602 A G 0.123309 -3.0476e-06
18:65572048 G A 1.395916 1.6726e-06
18:65573535 T C 1.630515 5.8125e-06
18:65573875 T C 0.034737 7.9100e-06
18:65577866 C T 0.033617 -4.1609e-05
18:65593867 G C 0.031267 -2.1974e-05
18:65608035 T C 0.098621 3.7830e-05
18:65608116 G A 0.202987 1.4940e-06
18:65617506 A G 0.065712 -1.3629e-05
18:65618598 A G 0.167504 8.7432e-06
18:65620967 A G 1.885620 -3.0065e-05
18:65624599 A G 0.041144 2.7537e-05
18:65628406 A G 0.532143 -2.7296e-06
18:65636703 T C 0.298522 -3.3258e-07
18:65637011 G A 1.003337 3.3514e-06
18:65647643 C T 1.102954 -6.6098e-06
18:65649890 A G 0.515395 -1.0506e-05
18:65650609 A G 0.086251 -3.6405e-05
18:65650763 T C 1.791573 1.6946e-05
18:65678246 T C 0.064034 7.3162e-05
18:65680717 T C 0.072661 -1.6447e-05
18:65694660 A C 0.307691 -1.4250e-05
18:65695878 T C 0.113412 -5.7009e-06
18:65708435 T G 0.028625 -4.0240e-06
18:65710148 G T 0.196940 5.2750e-05
18:65712339 G A 0.056000 2.3157e-06
18:65716403 G A 0.097803 2.5558e-05
18:65719429 C T 0.038414 -1.2534e-05
18:65732923 T C 0.502288 -3.8009e-05
18:65733082 C T 0.155605 -1.3088e-05
18:65734966 C T 0.178517 2.5806e-06
18:65735183 G A 0.210145 7.5316e-06
18:65740802 T C 0.077617 -4.4863e-06
18:65742185 C A 0.051696 1.3995e-05
18:65746104 G A 0.037720 4.0871e-05
18:65748778 T C 0.957356 -3.5361e-05
18:65752873 C A 0.107697 -1.4085e-06
18:65758364 G A 0.157887 4.7797e-05
18:65761157 G A 0.037207 2.8902e-06
18:65761648 T A 0.039943 -2.4492e-05
18:65776675 C T 0.171964 9.8505e-06
18:65782404 G T 0.173739 -1.0566e-05
18:65783093 G C 0.059879 -1.3158e-05
18:65787231 T G 0.081723 2.9284e-05
18:65788664 C A 0.338949 8.4939e-06
18:65801415 T C 0.048489 1.3496e-06
18:65801690 T C 0.037554 1.7079e-05
18:65808846 T C 0.972316 -2.0955e-05
18:65817312 C T 0.153781 2.2059e-05
18:65822721 T C 0.101380 1.4887e-05
18:65824781 A G 1.620836 -7.4650e-05
18:65828694 A G 0.093353 5.1631e-07
18:65829028 C T 0.028265 -9.2430e-06
18:65829140 C T 0.063303 4.2757e-06
18:65830606 G A 0.223306 3.5795e-05
18:65830711 G A 0.044799 -1.9037e-05
18:65832099 G A 0.092857 2.6411e-05
18:65832542 T C 0.049463 -1.2051e-05
18:65832656 T C 0.050856 2.4254e-05
18:65832888 A G 0.047655 3.6822e-05
18:65833138 G A 1.388918 -1.2615e-05
18:65833432 A G 0.350043 -2.2199e-05
18:65833614 C T 0.239149 2.2399e-05
18:65833755 C T 0.417842 1.1385e-05
18:65834599 C G 1.387951 -9.4554e-05
18:65839816 T C 0.036314 -9.5520e-06
18:65842226 T C 0.119829 3.5912e-07
18:65842825 A C 0.519540 -2.2088e-05
18:65843260 C T 0.501263 1.3049e-04
18:65845502 C T 0.141586 -2.2526e-05
18:65852207 T G 1.271672 2.0277e-05
18:65852739 C T 0.290959 -9.7932e-05
18:65852814 C T 0.529612 6.0624e-05
18:65855224 C T 0.298041 7.2796e-06
18:65861686 G A 0.265885 -3.9657e-05
18:65870266 A C 0.452439 3.2037e-05
18:65872795 G A 1.513980 2.1991e-05
18:65875051 T C 0.029985 4.7465e-05
18:65878581 A C 0.330415 3.1856e-05
18:65889334 C T 0.097544 5.1123e-05
18:65902039 C T 0.040592 4.3374e-06
18:65905603 C G 0.056597 8.7142e-06
18:65907268 T C 1.080360 2.2074e-05
18:65913662 T C 0.090792 1.6013e-05
18:65913759 C T 0.279446 3.7946e-05
18:65913769 G A 0.043088 2.3551e-05
18:65921696 C A 0.426333 7.3894e-07
18:65925182 T C 0.115350 -5.3870e-05
18:65925409 T G 0.078140 3.2632e-06
18:65926050 C G 0.028093 2.7334e-05
18:65928526 T G 0.677612 5.4311e-05
18:65928896 A G 0.191595 5.4089e-06
18:65929131 C T 0.082476 2.5965e-05
18:65930378 C T 0.120764 1.0609e-05
18:65934092 T C 0.043241 2.5102e-05
18:65937191 A G 0.755667 3.9175e-06
18:65937502 G A 0.213721 -3.5270e-05
18:65938887 G A 1.579912 9.2247e-07
18:65939134 T G 1.223306 -1.6875e-05
18:65950708 C T 0.714737 1.1573e-05
18:65951502 A G 0.061499 -1.3976e-05
18:65953851 T C 1.206879 1.7403e-05
18:65955158 G C 0.039485 -7.3227e-06
18:65955171 A C 0.069123 2.9964e-05
18:65955736 T C 0.079237 5.0969e-06
18:65964593 A C 0.038593 1.3907e-05
18:65976527 C T 0.111046 -3.2282e-05
18:65978113 C T 0.316345 4.8010e-05
18:65978318 C A 0.101286 -4.4650e-05
18:65982452 G A 0.077825 3.8572e-05
18:65992636 C G 0.359261 -9.9220e-07
18:66001567 C T 0.996306 -1.0992e-05
18:66006840 A G 0.159023 2.5037e-05
18:66020352 C T 0.152878 1.5883e-05
18:66022893 T C 1.708145 -1.3055e-05
18:66034716 C T 0.122549 -1.7158e-05
18:66040032 C A 1.736890 -2.0640e-05
18:66041030 A C 0.053345 4.3262e-05
18:66041129 A G 0.039115 1.0185e-05
18:66046655 G C 0.030144 3.4920e-05
18:66054656 G A 1.399087 -7.9579e-06
18:66057423 T C 0.087449 -9.2957e-06
18:66059289 T C 1.793010 -9.1913e-06
18:66062879 G A 0.150882 1.0574e-05
18:66078530 T C 0.147451 2.0576e-05
18:66084894 C T 0.306176 8.1436e-06
18:66098859 G T 0.100627 -1.0604e-05
18:66100803 A G 0.024418 8.7524e-06
18:66103401 T C 0.510747 1.8143e-06
18:66114745 A G 0.209927 1.8722e-06
18:66117708 T A 0.359569 2.6954e-05
18:66121563 G A 1.591854 6.3412e-06
18:66122280 T C 0.060408 -1.8521e-05
18:66124256 C G 1.125386 -1.0575e-05
18:66128114 C A 0.223732 -1.2261e-06
18:66132837 T C 1.441471 7.6806e-06
18:66133376 G A 0.858596 -1.3196e-05
18:66137136 A G 0.063813 1.9652e-05
18:66137758 T C 0.046097 -3.3415e-05
18:66137894 C A 0.241976 5.0778e-05
18:66138702 T C 0.173785 -1.5971e-05
18:66142247 C T 0.068756 -9.3453e-06
18:66142743 A G 0.572395 -3.4162e-05
18:66147426 T C 0.833470 2.3180e-05
18:66149319 A G 0.485981 -3.8586e-06
18:66149405 C T 0.042046 -5.3047e-06
18:66153304 A C 0.079519 7.6521e-05
18:66153311 C A 0.023000 1.0765e-05
18:66156347 G C 0.109495 -3.1653e-05
18:66156630 A G 1.828013 -4.3795e-05
18:66165437 G T 0.117307 4.7304e-06
18:66166911 T C 0.105187 -3.0301e-05
18:66168243 T C 0.107372 1.2032e-05
18:66168823 T G 0.620368 4.7785e-05
18:66169215 C A 0.079487 5.2329e-05
18:66176472 C T 0.774168 7.0485e-05
18:66179310 T C 0.038622 -2.3025e-05
18:66180299 A G 0.079344 7.1402e-06
18:66188415 A C 0.532228 -2.6004e-06
18:66189680 C T 0.446457 9.6973e-07
18:66189908 G T 0.070753 9.1932e-06
18:66189964 C T 0.110329 -2.9745e-05
18:66191288 G A 0.038346 3.9210e-06
18:66191823 G A 0.370313 2.2986e-05
18:66193108 T C 0.880576 -1.6982e-05
18:66193844 A G 1.739824 3.4496e-05
18:66199323 G T 0.079646 -1.4338e-05
18:66199897 T C 1.827738 1.3247e-05
18:66200545 G T 0.078101 -3.3330e-06
18:66210476 T G 0.161639 2.7930e-05
18:66212075 A G 0.694123 -2.0110e-06
18:66232343 C T 1.974816 3.1162e-05
18:66234749 G A 0.385098 -1.7709e-05
18:66236226 A C 1.181104 2.7677e-05
18:66237275 T C 0.047230 -1.0230e-05
18:66242135 T C 0.066598 1.2139e-05
18:66248883 C T 0.382693 -8.9470e-06
18:66250753 A G 0.032371 1.5725e-06
18:66250812 C T 0.095739 -5.4821e-05
18:66253500 T G 0.052534 -5.3402e-06
18:66265795 C T 0.056072 -1.0734e-05
18:66266534 G T 0.065027 8.0961e-06
18:66271289 A G 0.057552 -2.3173e-05
18:66273280 C T 0.142651 2.2588e-05
18:66278935 T G 0.385078 -1.6508e-05
18:66283225 C T 0.119956 2.8719e-05
18:66289060 T C 1.919218 -2.2780e-05
18:66292147 C T 0.049041 2.3371e-05
18:66299929 C T 1.060509 -1.5867e-05
18:66299971 A C 1.462744 -2.0070e-05
18:66307440 G A 0.038323 1.3030e-05
18:66308840 C T 0.308211 3.2686e-05
18:66310113 A G 0.088131 1.7598e-06
18:66313355 G A 0.089890 1.8499e-05
18:66314284 C T 1.855298 -1.3561e-05
18:66314951 G A 0.025603 8.6093e-06
18:66324394 A G 0.036610 1.1198e-06
18:66324921 A G 0.020394 -1.2137e-05
18:66327333 C T 0.499844 -1.2479e-05
18:66339315 T G 0.064394 2.7465e-05
18:66343922 G C 0.023386 -5.1275e-06
18:66359597 G T 0.028950 1.0837e-05
18:66371289 C T 0.171626 3.6183e-05
18:66376889 A G 0.022854 -6.0302e-06
18:66391405 G A 0.023026 5.4773e-06
18:66396862 C T 0.652502 -6.7044e-05
18:66399131 C T 0.320999 -4.7292e-05
18:66408427 G T 0.139983 -8.9567e-06
18:66408548 G T 0.054718 1.2924e-05
18:66409450 A C 0.086199 1.0367e-05
18:66415968 C A 0.603198 -2.7626e-05
18:66437186 C T 0.036012 3.6920e-05
18:66438573 G A 0.067380 -1.5945e-05
18:66443310 G A 0.870073 1.8279e-06
18:66448392 C A 0.037684 -2.8156e-05
18:66463611 A G 0.025545 2.0542e-05
18:66463668 C A 0.329042 1.0541e-05
18:66463709 C T 0.190462 -3.7697e-05
18:66467110 A G 0.516489 -2.8034e-05
18:66467485 T C 0.048295 -8.3844e-06
18:66485816 T G 0.592584 5.6504e-06
18:66497806 C T 0.031472 -1.5520e-05
18:66499548 T G 0.331376 9.7736e-06
18:66502776 G T 0.041381 -2.1302e-05
18:66502969 A C 0.455522 5.1862e-06
18:66508709 G A 1.871306 -3.2455e-05
18:66513615 G A 0.746900 1.7386e-05
18:66513840 A C 1.246517 -1.6729e-05
18:66513846 T C 0.238928 2.0276e-06
18:66516990 T C 0.048950 -2.1191e-05
18:66517321 C T 0.053014 3.8302e-07
18:66520685 G A 0.029482 1.3522e-05
18:66536108 C T 1.297110 4.0029e-06
18:66540441 G T 0.342373 -8.2288e-07
18:66540702 G A 0.542102 -4.0096e-06
18:66542006 T G 0.343087 1.0682e-06
18:66542783 G T 0.031988 -3.9696e-06
18:66543145 T C 0.183941 -3.9456e-06
18:66544755 A G 1.663161 2.2221e-06
18:66545886 T G 1.824518 -8.1099e-05
18:66559061 G A 0.869391 -2.6065e-05
18:66561020 A G 0.038560 2.4342e-05
18:66565632 C T 0.121657 -1.0333e-05
18:66568148 T C 0.051495 1.0340e-06
18:66570423 A G 1.809642 -5.8605e-05
18:66571084 G A 0.082204 -6.8954e-05
18:66574045 A G 0.731226 -6.5324e-06
18:66579612 G A 0.053050 -1.2982e-06
18:66582515 G A 0.038564 -9.1663e-07
18:66583610 G A 1.845356 -1.0391e-04
18:66588325 G C 0.039696 -1.5697e-05
18:66591205 G A 1.785704 -1.3232e-04
18:66594724 A G 0.022020 1.8926e-05
18:66596642 C T 0.161421 5.2569e-06
18:66600079 T C 0.741785 -3.5133e-05
18:66602105 A G 0.637419 -1.2454e-05
18:66602678 C T 0.070444 -2.9004e-06
18:66605389 T C 1.383894 -5.2751e-05
18:66611959 G A 0.030209 1.1380e-05
18:66614474 C T 0.414813 8.0283e-06
18:66616772 A C 1.784951 -1.2628e-04
18:66617548 T C 0.072135 6.2966e-06
18:66630940 T C 0.075995 -3.0374e-05
18:66631445 A G 0.703260 2.6757e-05
18:66636306 T C 0.088848 3.1285e-05
18:66638059 C T 0.046548 -3.6866e-05
18:66650888 T G 0.596596 1.0783e-05
18:66655693 T C 0.082554 -2.4659e-05
18:66655853 A G 0.027758 1.2781e-05
18:66656061 A G 0.061508 -9.9185e-06
18:66657001 C T 1.949083 3.2030e-05
18:66659236 G A 1.948401 3.3020e-05
18:66665303 A G 0.115892 -2.5544e-05
18:66687632 G A 0.043105 1.6025e-05
18:66688712 A G 0.036444 -2.0231e-05
18:66690154 A G 0.329091 -2.5265e-05
18:66691781 C T 0.025240 -2.0285e-05
18:66699836 T C 0.027836 -1.2470e-05
18:66704810 T C 0.053098 -2.2240e-05
18:66708807 G A 0.050288 -4.5741e-05
18:66709377 G A 1.913353 1.0807e-05
18:66720400 G A 0.094265 1.8103e-06
18:66722729 T C 0.033714 2.4222e-05
18:66726194 G A 0.077738 -1.9740e-05
18:66731157 G A 0.029287 -1.3788e-05
18:66734457 T C 1.914417 1.0335e-05
18:66757506 G A 0.070652 -1.8554e-05
18:66759969 A G 0.452984 4.7275e-05
18:66761185 G A 0.025064 5.4607e-06
18:66769393 G A 0.190436 -1.2922e-05
18:66772033 C T 0.109229 2.9324e-05
18:66778088 A G 0.674515 -2.2870e-06
18:66778326 C T 0.470590 5.6476e-05
18:66780421 A G 0.053050 -1.8542e-05
18:66782171 G A 0.061820 -5.5815e-05
18:66782732 G A 0.075566 2.0959e-05
18:66789971 G A 0.047438 2.1120e-05
18:66791334 A C 0.033416 1.5521e-05
18:66792635 T G 0.121650 -2.8334e-05
18:66796033 G A 0.084761 -3.8731e-05
18:66797019 A G 0.220408 5.9533e-05
18:66799522 G T 0.119138 2.4778e-05
18:66809276 T C 1.794776 -7.9656e-05
18:66812705 C T 0.059100 4.0044e-05
18:66823765 A G 0.088491 1.5685e-05
18:66824054 G A 0.100007 3.3458e-05
18:66838903 A C 0.356070 -5.7603e-05
18:66871599 C T 0.517268 5.3302e-05
18:66872376 C G 0.099293 3.6334e-05
18:66874949 A G 0.192260 -2.6409e-05
18:66877616 C T 0.056305 -6.9468e-05
18:66878640 G T 0.083995 4.8557e-05
18:66881895 C T 1.227685 -1.9087e-05
18:66882220 A C 0.212121 -2.5817e-06
18:66884029 A G 1.737929 -1.1470e-05
18:66884934 A G 0.996271 -3.4877e-05
18:66888819 C T 1.278940 7.1694e-05
18:66891835 G A 0.031111 2.8794e-05
18:66898157 T C 0.498065 2.8260e-05
18:66898375 A G 1.970369 -2.1573e-05
18:66904739 C T 1.951787 -5.4794e-06
18:66905668 A G 0.033331 -1.1813e-05
18:66906413 G A 0.022315 5.0202e-06
18:66906704 G A 0.889139 -1.1821e-05
18:66906748 A C 0.019975 -1.1596e-06
18:66910435 T C 0.025668 6.1699e-05
18:66923775 C A 0.037333 -1.1803e-06
18:66923829 C T 0.068425 -3.7147e-05
18:66929084 T C 0.091834 2.0971e-06
18:66935733 C A 0.036032 6.7325e-05
18:66944466 C T 0.608213 -8.4075e-06
18:66947348 G A 1.077556 1.2269e-06
18:66957082 T C 1.886026 -3.2471e-05
18:66957429 T C 0.320480 -9.1019e-06
18:66961498 A C 0.072599 4.6693e-05
18:66980510 T C 0.049492 1.8267e-07
18:66997416 G A 0.319587 -2.7529e-06
18:66998002 T A 0.024357 -9.0897e-06
18:67000972 C T 0.044182 -1.1228e-05
18:67006072 G A 0.720869 -8.8094e-06
18:67009574 G T 0.038745 5.6971e-05
18:67009785 C T 0.047496 -4.3852e-05
18:67009804 T A 0.050288 -2.2312e-05
18:67020742 C T 0.764947 2.3030e-06
18:67021470 G A 1.698550 -1.3020e-05
18:67023213 T C 0.315614 3.1105e-05
18:67026202 C A 0.174755 -3.3879e-05
18:67035288 A G 0.118307 -2.4706e-05
18:67036030 C T 1.417881 -6.5975e-06
18:67037884 A G 0.044228 9.8342e-06
18:67042136 C G 0.082350 2.1479e-05
18:67042983 T C 0.100711 -8.1170e-06
18:67043474 A G 0.712835 -1.0286e-05
18:67048431 C A 0.368817 -1.2334e-05
18:67055376 A G 0.254239 7.0205e-06
18:67061145 C A 0.056831 9.4846e-05
18:67061824 C A 0.042579 -1.0886e-05
18:67066173 A G 0.234829 3.7199e-05
18:67080604 T C 0.147348 -5.6418e-06
18:67086786 C A 0.023854 1.5037e-05
18:67088386 G A 0.027512 7.6324e-06
18:67093168 G A 0.271650 2.9936e-05
18:67096109 A G 0.039696 -9.4221e-07
18:67098322 G A 0.210703 1.7813e-05
18:67110334 A G 0.841364 2.9151e-05
18:67111162 G C 0.054439 2.0006e-05
18:67112180 C T 0.137419 -1.0705e-06
18:67122697 G A 0.057097 3.1120e-05
18:67128863 T C 0.084505 8.6984e-06
18:67129023 G T 0.077072 1.9640e-05
18:67130866 C A 0.509689 -6.4909e-06
18:67138877 C G 0.141427 3.6832e-06
18:67139253 T C 0.526762 -1.0907e-05
18:67142857 A T 0.488513 -6.7856e-06
18:67146403 A C 0.092694 -3.6268e-05
18:67147905 A G 0.107677 -2.4662e-05
18:67150924 T G 0.064527 6.3813e-06
18:67151850 T G 0.478990 -6.2630e-06
18:67158789 A G 0.035707 -1.4446e-05
18:67160408 G A 0.109024 -6.6558e-05
18:67164503 A C 0.973274 -2.5123e-05
18:67179454 A G 0.120793 3.9772e-06
18:67180872 C T 0.079334 -1.2197e-05
18:67186057 A G 1.006274 -1.4234e-05
18:67186573 G T 0.337553 -1.7744e-05
18:67189384 G A 1.814631 8.1203e-06
18:67191085 G A 1.420286 1.4155e-05
18:67194122 C T 0.633796 3.3619e-05
18:67196583 T C 0.201488 -1.3423e-05
18:67198656 C T 0.373786 -1.4608e-05
18:67201542 C T 0.300755 3.6493e-05
18:67203278 A C 0.624672 -2.6446e-05
18:67204020 A G 0.101870 3.7256e-05
18:67205934 G A 0.072249 -9.2566e-06
18:67206142 G A 0.111728 -5.5823e-06
18:67207852 T G 1.209943 -2.0873e-05
18:67241731 A G 0.150587 -2.4640e-05
18:67242044 T C 0.504148 -1.7580e-05
18:67248671 G A 0.201715 -3.2031e-05
18:67251918 G T 1.450861 -4.7144e-06
18:67252916 A G 0.147831 4.8455e-06
18:67253499 T C 0.804819 -2.8427e-05
18:67257774 T G 0.073959 5.0375e-05
18:67258149 G A 1.830487 -8.2687e-06
18:67268311 C T 0.759455 -5.9668e-06
18:67270572 G A 0.935265 2.1570e-05
18:67282973 T C 1.241103 1.1034e-05
18:67292107 C A 0.033507 -2.0449e-05
18:67293079 T C 1.723735 -2.0982e-05
18:67302275 G A 1.862841 -2.3949e-05
18:67304263 G A 0.243187 -1.4603e-05
18:67307641 G A 0.094931 2.6245e-05
18:67309264 G A 0.132287 4.9519e-05
18:67310745 T C 0.157676 1.8330e-05
18:67311438 T C 0.049324 -1.6370e-05
18:67311808 C G 0.130729 1.5780e-05
18:67314080 G C 0.112672 9.1541e-06
18:67315307 G A 0.168864 -4.6926e-05
18:67316595 G A 0.057441 2.3341e-05
18:67320095 T G 0.932708 1.2633e-05
18:67320210 G T 0.458090 1.2515e-05
18:67320971 C T 1.382404 7.6330e-06
18:67321202 T C 0.059110 -1.8348e-06
18:67321682 T C 0.061781 4.0787e-06
18:67329913 G C 1.437872 -3.3308e-04
18:67331942 A G 1.756213 -1.2887e-04
18:67333335 C T 0.302423 -1.2828e-05
18:67336205 C T 0.075086 7.2152e-06
18:67338562 C T 0.713364 2.9806e-06
18:67338942 G T 1.596362 -1.3232e-04
18:67346440 C A 0.953611 -2.8170e-05
18:67348479 G A 0.265382 1.5253e-05
18:67352211 T G 0.020082 -4.7092e-05
18:67352445 A G 0.329630 -2.4986e-05
18:67355171 A G 0.082301 -2.5211e-05
18:67363933 C A 1.626951 -5.3513e-05
18:67364330 T G 0.123952 4.4205e-05
18:67370385 A G 1.411532 -1.2424e-05
18:67374601 G A 0.152570 2.8825e-05
18:67383357 A G 0.088689 5.8265e-06
18:67394701 G A 0.123140 2.9586e-05
18:67396093 A G 0.222761 1.2340e-07
18:67400921 C T 1.649788 -2.8701e-05
18:67415111 G T 0.058415 1.6672e-05
18:67420334 G T 1.379070 -2.9119e-05
18:67424336 C T 0.124841 -3.6017e-05
18:67448243 T C 0.113529 -2.3266e-06
18:67451522 C T 0.105411 1.3971e-05
18:67452510 C T 0.053420 1.0347e-05
18:67452595 T C 0.049551 -3.2235e-05
18:67463557 G A 0.370109 -2.2332e-05
18:67466068 C T 0.130482 -7.1863e-06
18:67466881 C T 0.420101 4.9998e-06
18:67467632 C T 0.124588 2.7731e-06
18:67468303 T C 0.033205 -5.9948e-06
18:67472322 G A 1.710566 -4.5249e-05
18:67472529 C T 0.156342 -4.5213e-05
18:67479083 T C 0.073333 1.4298e-05
18:67479155 C T 0.098592 5.3002e-06
18:67480734 A G 0.124899 -9.7048e-07
18:67483724 G A 0.311810 -5.6891e-05
18:67484061 G A 0.150412 6.7437e-05
18:67484195 A G 0.076215 2.5456e-05
18:67485137 C T 0.281997 3.6463e-05
18:67485212 C T 1.255680 -8.2521e-05
18:67490959 C T 0.557247 2.7084e-05
18:67493292 G T 0.101776 1.3621e-05
18:67493585 G T 0.056607 -2.0257e-05
18:67507347 A G 0.034909 1.5430e-05
18:67508929 C T 0.729279 8.3989e-05
18:67511645 C T 1.124182 -5.1316e-05
18:67519204 A C 1.064209 -8.9253e-05
18:67520110 A G 0.044085 -1.7944e-05
18:67521736 G A 0.046607 3.6884e-05
18:67531642 C T 1.054199 -1.0497e-04
18:67533828 T C 0.081869 -6.8225e-07
18:67538824 G A 0.955383 1.4044e-04
18:67539063 G T 0.077974 -1.4041e-05
18:67540368 G T 0.231236 5.5044e-06
18:67541439 A G 0.069350 -1.3578e-05
18:67543263 C T 0.145997 3.6390e-05
18:67545536 G A 0.121206 1.1612e-05
18:67549606 G A 0.641385 1.0395e-04
18:67553609 C G 0.121540 -1.9685e-05
18:67556646 G A 0.234183 -2.3849e-05
18:67556685 C T 1.073073 -3.6023e-05
18:67559734 A G 0.064128 9.8007e-06
18:67563348 C T 1.913181 -2.9866e-05
18:67565463 T C 0.473748 6.1734e-05
18:67565898 C T 1.827997 2.2912e-05
18:67566587 T C 0.788609 8.8658e-05
18:67568249 G A 0.580694 2.8819e-05
18:67568317 T G 0.385091 1.9855e-05
18:67570466 G A 0.041452 1.9456e-05
18:67570511 A G 0.055961 -2.2695e-05
18:67571148 A C 0.027927 -1.8542e-05
18:67573810 A G 1.948025 -4.3199e-05
18:67582217 T G 0.047327 -2.0775e-05
18:67584876 A G 0.155816 -2.5480e-05
18:67586137 T G 0.098352 1.6709e-05
18:67591966 A G 0.049499 4.6981e-05
18:67592177 A G 0.082736 2.9545e-05
18:67595638 A G 0.467655 1.3149e-06
18:67600383 C T 0.034782 8.8175e-06
18:67604241 C G 0.091552 3.5412e-05
18:67605124 C T 0.039375 -5.6398e-05
18:67616613 A C 0.084937 -3.7099e-06
18:67617236 C T 0.021104 -9.8346e-06
18:67617375 T C 0.061930 -1.1149e-06
18:67618838 C T 0.035847 -1.4963e-06
18:67622345 T G 0.203341 -7.0172e-06
18:67624172 T C 0.021098 1.0003e-05
18:67628357 G T 0.194490 4.3313e-06
18:67630113 A G 0.049096 -1.8848e-05
18:67637448 C T 0.083557 -2.8019e-06
18:67653239 T C 0.051612 -3.3709e-05
18:67668870 A C 0.028343 -2.0910e-05
18:67669149 T C 0.057555 -8.7169e-06
18:67670618 G T 0.168650 1.4335e-05
18:67687860 C T 0.402216 -6.7101e-06
18:67692722 T C 0.047671 -2.5184e-05
18:67695277 T G 0.050895 -5.2984e-06
18:67709143 T C 0.033413 2.4414e-06
18:67718688 G A 1.930620 7.4524e-06
18:67719444 C T 0.047882 3.0855e-05
18:67728017 A C 0.038726 1.6220e-05
18:67736703 T C 0.039995 7.3306e-06
18:67740601 T C 0.182837 -9.5380e-06
18:67751351 G A 1.929608 1.1505e-05
18:67754600 G C 0.054854 -3.1329e-05
18:67790102 C T 0.163301 -3.4006e-05
18:67790665 G C 0.027508 -2.0178e-05
18:67799735 G A 0.032101 -5.8066e-05
18:67801786 C T 0.049035 -7.1022e-05
18:67802449 C T 0.050635 -8.7555e-06
18:67813357 A C 1.896617 1.3280e-06
18:67813883 C T 0.047886 -1.8465e-06
18:67817837 A G 0.054134 -3.4361e-05
18:67819378 C T 0.095414 9.6431e-06
18:67820689 C T 1.696762 1.9955e-05
18:67832098 G A 0.050638 -1.0341e-06
18:67836115 T G 0.034487 6.2308e-07
18:67863257 C T 0.028151 -1.4838e-05
18:67863844 C T 0.047912 -3.0745e-05
18:67864262 A G 0.033409 8.2569e-06
18:67871343 C A 1.863549 2.4716e-05
18:67874366 G A 0.100488 -7.4454e-06
18:67875031 T C 0.058324 -4.7289e-05
18:67876278 C T 0.035724 1.0809e-05
18:67877560 T G 1.489435 -2.2123e-05
18:67880505 G A 0.123556 2.2877e-05
18:67881592 A C 0.076972 1.9156e-05
18:67882895 G T 1.027242 -4.0462e-05
18:67885439 A C 1.381462 -1.0830e-05
18:67886203 C T 1.871426 -3.5905e-05
18:67887314 A G 0.038908 6.3298e-06
18:67891984 C A 0.124526 5.7411e-06
18:67894608 A G 0.546363 4.4515e-06
18:67901613 C A 0.068367 -2.1373e-05
18:67901950 G A 0.367694 -3.1437e-05
18:67903192 C T 0.030008 -1.8478e-05
18:67910471 T A 0.054445 1.6840e-06
18:67910537 T C 0.155952 3.1522e-05
18:67912273 C T 0.148256 -2.5016e-06
18:67918308 T C 1.277430 -8.8295e-05
18:67920091 G A 0.049749 5.3591e-05
18:67923721 C T 0.184285 4.6547e-05
18:67937354 G A 0.034383 -1.3392e-05
18:67941466 T C 0.116288 2.2699e-05
18:67943256 G T 0.095466 6.7604e-06
18:67943480 T G 0.114574 3.5609e-06
18:67947335 T C 0.058925 5.7820e-05
18:67949282 T C 0.160448 2.3720e-05
18:67949984 G T 0.117009 2.1735e-05
18:67951026 A G 1.019186 -1.2008e-05
18:67958694 G A 0.523535 -3.0168e-05
18:67962630 A G 0.041819 -3.4498e-05
18:67963363 T G 0.226815 2.0047e-05
18:67964381 T C 0.162499 1.8694e-05
18:67965013 G A 0.555452 -4.4827e-06
18:67968972 C T 0.164148 1.5509e-05
18:67978265 A G 0.571908 -1.3085e-05
18:67985732 G A 0.040969 2.1572e-05
18:67992279 A G 0.308360 -4.9658e-05
18:67992432 T C 0.147825 2.9668e-05
18:67992684 T C 0.231145 2.7595e-05
18:68000769 A G 0.152534 2.6040e-05
18:68002470 A G 0.046091 -1.9328e-05
18:68004623 A G 0.134082 6.9989e-06
18:68007431 A G 0.061086 -3.2948e-05
18:68007758 C A 0.515385 -1.9736e-06
18:68008371 A G 0.232301 2.5187e-05
18:68023436 T C 0.532893 -3.1499e-05
18:68026637 A G 0.867025 9.8304e-07
18:68028299 A G 0.140139 1.0171e-05
18:68029763 A G 0.564202 -2.4098e-05
18:68030250 T G 0.068880 1.2493e-05
18:68032873 A G 0.079237 2.4062e-05
18:68035701 T C 0.040573 1.5626e-05
18:68036279 T C 0.111351 3.3613e-06
18:68037530 G T 0.932682 -4.0199e-05
18:68039639 G C 0.409153 2.0901e-06
18:68041124 C T 0.409516 1.3833e-05
18:68043316 A G 0.603042 1.1916e-05
18:68044640 G C 0.035623 1.6027e-06
18:68044713 G A 0.223585 1.3857e-05
18:68045018 G A 0.385072 -1.5346e-05
18:68046411 T G 0.245894 3.6467e-06
18:68046599 T C 0.806244 -2.0625e-05
18:68047277 T G 0.679926 -1.9013e-05
18:68054164 G A 1.142258 1.7348e-05
18:68054282 C A 0.121566 1.9833e-05
18:68054906 G C 0.774003 2.5765e-05
18:68065943 G T 1.481252 -1.0637e-05
18:68066389 G A 0.108060 -1.3638e-05
18:68066510 T C 0.753963 -4.7931e-05
18:68067608 G A 1.555935 -7.2782e-06
18:68069618 G A 0.495138 8.7413e-06
18:68072496 G A 0.297211 1.1081e-05
18:68076102 A G 1.033043 -1.8669e-05
18:68079674 G T 0.170510 -2.9911e-06
18:68085211 G A 0.040625 2.0270e-05
18:68086329 A G 1.711209 -3.7440e-05
18:68089309 G A 0.100101 6.0755e-06
18:68089935 T G 0.684954 -8.4264e-07
18:68093314 T C 0.059201 -2.8277e-05
18:68097409 C T 0.032533 -1.0572e-06
18:68107719 T C 0.364467 2.3978e-05
18:68109801 G A 0.086290 -2.9101e-05
18:68110294 G T 1.034724 -1.9975e-05
18:68118356 G A 0.527077 4.0938e-05
18:68118917 C T 0.639106 -1.7088e-05
18:68119168 T C 0.204003 -1.3009e-06
18:68120762 C T 0.031660 1.5379e-05
18:68122127 C T 0.821570 -1.3585e-05
18:68125739 G A 0.339091 -3.0141e-05
18:68126858 G A 0.031773 4.2973e-05
18:68130547 T C 1.282653 8.1409e-06
18:68133000 G A 0.031102 2.4107e-05
18:68135689 T G 0.046117 2.0169e-05
18:68139201 G T 0.041569 -2.8678e-05
18:68142414 A G 0.334161 -2.6170e-05
18:68153620 C T 1.665141 2.4386e-05
18:68156536 A C 0.373903 8.2353e-06
18:68161932 A C 0.023795 -9.9312e-06
18:68167273 T C 0.107856 6.1061e-05
18:68170093 G A 0.040498 -8.4095e-07
18:68173724 C T 0.456957 2.0876e-05
18:68178331 A G 0.043715 1.1444e-05
18:68178918 C T 1.418689 -2.0023e-05
18:68182149 T C 0.161457 -5.7934e-06
18:68184887 A G 0.023032 -2.1422e-05
18:68190798 A G 0.039369 1.2840e-05
18:68194384 T C 0.052891 1.3669e-05
18:68195618 G A 0.052070 -3.2204e-05
18:68210042 G A 0.864578 -3.9003e-05
18:68218580 G A 1.734952 -8.7727e-06
18:68229048 G A 0.023980 -1.5195e-05
18:68238875 A G 0.063349 -7.9677e-06
18:68240106 A G 0.037846 -3.1424e-05
18:68241268 G A 1.723027 -1.3053e-05
18:68243798 T C 0.043501 8.5086e-06
18:68245113 T C 0.028489 -2.3337e-05
18:68258195 G A 0.114360 -1.6360e-05
18:68263719 A G 0.050745 -1.0684e-05
18:68268212 G T 1.228789 -1.1868e-05
18:68274590 A G 0.087712 -1.1197e-06
18:68281174 T C 0.196613 -9.8394e-06
18:68284521 T C 0.038599 -2.8766e-05
18:68284819 T C 0.104869 1.3011e-05
18:68287755 T G 0.023156 -1.1970e-05
18:68291619 G T 0.300563 3.1980e-05
18:68294800 T C 0.033088 3.4044e-05
18:68295294 G T 0.072603 2.4307e-05
18:68325373 T C 0.046042 -8.1810e-06
18:68325959 T C 0.024892 1.4370e-05
18:68326134 A G 0.111640 2.7137e-05
18:68331248 T C 0.379836 1.9904e-05
18:68340176 A G 0.029839 -5.6619e-05
18:68341201 G C 0.095418 1.2520e-05
18:68342197 C T 1.357953 -2.6657e-05
18:68347778 C T 0.041478 -1.9417e-05
18:68358823 G A 0.325459 1.5909e-05
18:68368711 T C 0.104616 5.1983e-06
18:68368834 G A 0.050774 3.8995e-06
18:68379044 C T 0.030163 2.7028e-06
18:68393985 A G 0.059275 6.5095e-06
18:68402181 C T 0.428043 -5.5941e-06
18:68409240 T C 0.026830 8.5327e-06
18:68409727 T C 0.098485 3.8279e-05
18:68410141 C T 0.524775 1.8111e-05
18:68412483 A G 0.531186 6.7569e-06
18:68419996 G A 1.368966 -2.3235e-05
18:68421367 G A 0.036353 -9.3313e-06
18:68442349 G A 0.063372 -1.8827e-05
18:68446855 G T 0.060681 -5.4752e-06
18:68453804 A G 1.754947 -1.2419e-05
18:68455091 A G 1.643797 -6.6430e-05
18:68457829 A C 1.701426 -6.3196e-05
18:68468645 T C 0.057101 -1.8733e-05
18:68473541 G T 0.352240 -7.8284e-05
18:68473962 G A 0.048798 -5.3603e-06
18:68477007 C T 0.116739 -2.0117e-05
18:68479418 T G 0.039372 3.2612e-05
18:68482820 T C 1.645751 -7.7084e-06
18:68491551 T C 1.683224 1.2453e-05
18:68497339 T C 1.758760 3.2388e-06
18:68509091 C G 0.114337 -2.3680e-06
18:68511593 T C 0.039054 -3.7837e-05
18:68512025 T G 0.056565 -5.9194e-07
18:68514684 G A 0.023687 4.6703e-06
18:68530088 A G 0.737224 -1.2907e-05
18:68534741 G A 0.029754 -4.4189e-05
18:68541248 A G 0.045919 1.2020e-05
18:68546540 A G 0.057659 4.2299e-05
18:68552596 A G 1.639622 3.1954e-05
18:68558754 C A 0.052138 -1.1311e-05
18:68566264 A G 0.048976 2.5904e-05
18:68568664 G A 0.943708 -6.2793e-06
18:68572708 T C 0.741379 2.0816e-05
18:68575404 G A 0.666199 4.8612e-05
18:68597135 T G 1.400184 8.0927e-05
18:68600379 T C 0.126019 -3.2654e-05
18:68607187 T G 0.060801 1.0018e-06
18:68607397 T A 0.029151 -5.5511e-05
18:68615592 G A 0.154651 4.7941e-06
18:68617232 T C 1.861900 2.4695e-05
18:68620905 T A 0.230830 1.6796e-06
18:68621079 G A 0.106291 -2.1349e-05
18:68621410 T C 0.025178 8.3428e-06
18:68621435 C T 0.865681 -8.0606e-06
18:68624629 G C 0.284471 -1.5422e-05
18:68628078 C T 0.518336 2.4448e-05
18:68630901 A G 0.120118 3.0610e-06
18:68634010 T C 0.044383 9.6632e-06
18:68661303 G A 1.900658 1.6081e-05
18:68664730 G T 0.215705 -1.0097e-05
18:68667132 G A 0.635789 2.0700e-05
18:68676314 G A 0.064540 -5.0653e-06
18:68685217 T C 1.442513 2.3916e-05
18:68700227 T C 0.063453 1.2227e-05
18:68700338 C A 1.407961 3.1533e-05
18:68700728 T C 1.917764 -3.8656e-06
18:68700846 T C 0.277096 -1.5014e-06
18:68701753 G A 0.222738 -4.6666e-05
18:68712718 G A 0.052797 1.0832e-05
18:68716489 T C 0.040144 -3.2844e-05
18:68716613 T A 0.082924 2.2229e-05
18:68722655 G A 0.178423 -1.8151e-05
18:68723356 T C 1.095869 -2.6691e-05
18:68726448 A G 0.031614 -5.5614e-06
18:68735154 T G 0.097492 -8.0285e-05
18:68740189 A G 0.375938 -3.9682e-05
18:68741416 A G 0.106291 5.3488e-06
18:68746396 T C 1.946165 5.2637e-05
18:68747115 G A 1.870527 2.4569e-08
18:68749559 A G 0.073946 -1.2009e-05
18:68765943 T C 0.529076 3.0913e-06
18:68782553 T C 0.570220 -1.8531e-05
18:68783986 C T 0.170503 -7.2123e-05
18:68784668 G A 1.211800 -7.0182e-05
18:68785523 G A 0.697859 -6.4877e-05
18:68789766 A C 0.270183 -6.0815e-05
18:68793826 C G 0.112653 -2.1342e-06
18:68797425 A G 0.377876 -3.7507e-05
18:68799372 C T 0.122459 -1.7594e-05
18:68799991 G T 0.030514 2.2339e-05
18:68801007 A G 0.047418 -3.0877e-05
18:68803533 A G 0.101951 2.9034e-05
18:68803648 G C 0.478886 9.1556e-06
18:68803860 T C 0.034101 -1.6089e-05
18:68810360 C T 0.033955 -2.2183e-05
18:68811663 A G 0.032406 -1.1526e-05
18:68811729 G A 1.272299 -4.9349e-05
18:68812359 A G 0.098800 -5.2625e-06
18:68813420 A G 0.549265 -1.7028e-05
18:68813564 T C 1.940637 -7.4530e-06
18:68816950 G A 0.377197 3.2161e-05
18:68820579 G T 0.049294 1.9992e-05
18:68825797 C T 1.047775 4.2471e-05
18:68830288 T A 0.118385 1.0294e-05
18:68830800 T C 0.053079 1.2561e-05
18:68834241 T C 0.600692 -5.6985e-05
18:68834334 A G 0.112857 5.0101e-06
18:68835574 G A 0.185389 -7.8891e-05
18:68835926 G A 0.458333 2.4988e-05
18:68839803 C T 1.154164 -1.3207e-05
18:68842324 A G 0.129629 1.3581e-05
18:68853448 T C 0.091500 7.9537e-06
18:68855964 T C 0.084628 -5.6272e-07
18:68869724 A G 0.059058 -1.1693e-05
18:68870351 T A 0.054734 -2.5446e-06
18:68871313 T A 0.208385 8.8647e-06
18:68872454 T C 0.299619 -2.2864e-05
18:68878579 A G 1.159552 1.2976e-05
18:68885374 A G 1.093665 1.2003e-05
18:68896477 A C 0.083849 9.0198e-06
18:68916111 G A 0.437141 -9.2919e-06
18:68916967 A G 0.443091 -1.8015e-05
18:68919535 T C 0.038479 -1.1523e-05
18:68921767 G A 0.421480 -2.1393e-05
18:68922473 C T 0.039083 1.8319e-05
18:68923303 A G 0.080509 3.4090e-05
18:68929513 G A 0.037710 6.0271e-07
18:68932003 T C 0.050356 -1.9286e-05
18:68937953 T G 0.081477 -1.8974e-05
18:68942563 G A 0.929202 -2.4484e-05
18:68949442 G A 0.117057 2.9426e-05
18:68950179 T C 0.041287 -1.0272e-05
18:68958054 G A 0.276057 9.6950e-06
18:68960649 T C 0.076540 -1.5012e-05
18:68968361 G A 0.025567 -1.2274e-05
18:68981170 T C 0.527632 -3.2374e-05
18:68988005 C G 0.030180 -2.8843e-05
18:68988446 C T 0.067757 -2.4201e-05
18:68993125 A G 0.054777 1.1285e-05
18:68996379 T G 0.073180 -1.4630e-05
18:69005242 C A 0.027661 7.6423e-06
18:69007822 T C 0.186375 5.6583e-05
18:69010463 G A 0.076040 -1.0266e-05
18:69015914 A G 0.112728 -5.7651e-05
18:69021431 T G 1.102581 3.7757e-05
18:69030114 A G 0.026697 -7.7507e-06
18:69030843 A G 0.040021 -1.7342e-05
18:69035022 A G 0.284883 3.9678e-05
18:69037967 C A 0.382303 -6.7266e-05
18:69039896 A G 0.350909 -3.3843e-06
18:69040579 C T 1.325848 6.0400e-05
18:69044189 G A 0.416673 3.1805e-06
18:69047659 G T 1.346842 1.9744e-05
18:69048013 C T 0.083119 -4.0060e-05
18:69051316 C T 0.030826 -1.0185e-05
18:69051326 C T 1.782672 -8.6881e-06
18:69059604 C A 0.262367 8.0425e-06
18:69061709 T C 0.022338 3.4659e-06
18:69068783 T C 0.030985 2.3336e-06
18:69077788 C T 0.430293 2.7068e-06
18:69079945 G A 1.413002 3.5919e-05
18:69089963 G T 0.044887 4.2776e-06
18:69096398 A G 0.281893 -6.6595e-05
18:69098791 A T 0.258556 4.6252e-06
18:69106127 A G 0.033536 -6.8268e-06
18:69106533 G A 0.204468 2.2922e-05
18:69108540 G A 0.054530 -1.1654e-05
18:69115625 T C 0.989311 2.1434e-05
18:69117215 C T 0.753363 1.0724e-05
18:69117300 C A 0.060746 -1.1581e-05
18:69117685 T C 0.076861 2.7440e-05
18:69118719 T C 0.088037 2.5340e-05
18:69128169 A G 0.235819 1.6608e-05
18:69131848 A G 0.475221 -3.7477e-06
18:69133829 A G 0.348433 -2.6017e-05
18:69133883 C T 0.024379 -3.4638e-06
18:69134662 A G 0.118989 -8.4220e-06
18:69142023 C T 0.373698 2.0284e-05
18:69155074 T C 0.069591 4.2089e-05
18:69156358 G A 0.833700 -1.0079e-04
18:69158858 G A 1.253489 4.8029e-05
18:69184585 G A 0.247738 1.3420e-05
18:69189038 G A 0.031118 1.6671e-05
18:69199434 G A 0.475017 -5.3438e-05
18:69205426 T C 0.398107 3.6916e-05
18:69208592 T C 0.344603 3.3767e-05
18:69210424 C G 0.135776 -1.1717e-05
18:69224152 G A 1.564699 -2.9242e-05
18:69227034 G A 0.550352 4.8552e-05
18:69229954 G A 0.062709 -9.4777e-06
18:69233519 G T 0.747433 -1.6524e-05
18:69238422 A G 0.142680 2.1295e-05
18:69243984 C T 1.160581 -5.0023e-05
18:69248595 C T 1.780404 -7.1031e-06
18:69249460 A G 0.080276 1.0801e-05
18:69252263 T C 0.342522 -4.5313e-05
18:69256620 T G 1.143339 -4.5810e-06
18:69268128 G A 0.053374 -8.6469e-06
18:69271087 G A 0.151590 1.4654e-06
18:69277533 C A 0.927157 3.5965e-07
18:69290882 C T 0.109595 4.7848e-05
18:69291352 T C 1.719165 -5.6736e-06
18:69291720 C T 1.042780 -1.2718e-05
18:69297088 A G 0.057513 1.7520e-05
18:69297481 G A 0.274616 1.3249e-05
18:69297624 A G 0.390009 -2.2655e-05
18:69304848 C T 1.749013 2.5561e-05
18:69308056 A G 1.001058 -1.4144e-05
18:69310097 C T 0.349546 -2.2038e-05
18:69311026 A G 0.237396 1.1156e-05
18:69312791 T C 0.085651 1.6781e-05
18:69313851 A G 0.485231 -5.7608e-06
18:69314871 C T 0.211274 -2.2393e-05
18:69316643 T C 0.062716 -6.8708e-06
18:69318300 T C 1.635182 2.1280e-05
18:69322579 T G 0.061255 5.1420e-05
18:69325791 A G 0.026746 1.5814e-05
18:69326114 A G 0.217883 5.9056e-06
18:69326280 T C 0.054131 2.5875e-06
18:69326791 T C 1.368577 2.3263e-06
18:69327839 T C 1.119193 8.6302e-06
18:69330061 G A 0.323638 -9.7951e-06
18:69331332 A G 0.020949 1.1063e-06
18:69332175 T C 0.940348 -1.6445e-05
18:69334652 G A 1.589166 -2.7084e-05
18:69340133 G C 0.454010 4.5655e-06
18:69343033 A G 0.525301 -7.1725e-06
18:69344461 C T 1.387334 3.0723e-05
18:69345138 C A 0.060820 6.7168e-06
18:69346640 C T 0.398711 2.9954e-05
18:69349206 T C 0.025606 1.2736e-05
18:69351803 A C 1.732268 -1.8394e-07
18:69355998 G A 0.228052 3.7347e-06
18:69357589 C T 0.853094 -1.6580e-05
18:69357910 T G 0.398389 -2.0635e-05
18:69361739 T C 1.121845 -1.5379e-06
18:69362683 C A 0.054137 -1.5402e-05
18:69362840 G A 0.322745 1.8339e-05
18:69363745 T C 0.519105 4.8987e-06
18:69365932 G A 0.344272 7.7466e-06
18:69369735 G A 0.126500 1.5658e-05
18:69374925 T C 0.635585 3.6563e-06
18:69376318 A C 0.049405 6.2866e-06
18:69376498 G T 0.134653 -1.1797e-05
18:69378582 A G 1.372192 -5.9588e-06
18:69382741 T C 0.020932 -1.6576e-05
18:69387337 T C 0.042241 -1.5023e-05
18:69388686 A G 0.477412 4.3331e-05
18:69388787 A G 0.030196 4.6379e-07
18:69389421 T C 0.112715 -3.4399e-06
18:69391105 T C 0.082330 -8.5297e-06
18:69393196 T C 0.523120 -2.0399e-05
18:69396001 G T 0.101731 -2.4870e-05
18:69397817 C A 1.044004 -1.5721e-05
18:69400323 A G 0.031569 -9.4966e-06
18:69401985 C T 0.680942 -7.0512e-06
18:69407556 A G 0.645540 -3.5723e-05
18:69409321 A C 0.142631 3.1186e-05
18:69411657 G T 0.043228 -4.1586e-06
18:69415263 G A 0.230019 2.6302e-05
18:69421744 A C 0.108265 -2.2412e-05
18:69421806 G A 0.023600 -1.4800e-05
18:69426966 G C 0.067929 3.2052e-05
18:69436373 A G 0.046643 9.8630e-06
18:69438375 T G 0.169984 3.0585e-05
18:69439073 T G 0.034292 -2.4014e-05
18:69446126 C A 0.131813 -1.3699e-05
18:69452559 A G 0.046643 4.5407e-06
18:69453123 C T 0.072119 4.8077e-06
18:69461002 G T 0.038570 -1.4434e-05
18:69461132 A G 0.736789 5.2212e-06
18:69479755 T C 0.138434 1.4514e-06
18:69493531 G T 0.241746 6.2653e-05
18:69494910 C A 0.145040 -2.5718e-05
18:69498389 A G 0.107658 -1.6387e-05
18:69501952 G A 0.039914 -1.1032e-05
18:69504637 A G 0.076657 -1.6734e-05
18:69508366 A C 0.645692 2.9140e-05
18:69539268 C T 0.621667 -2.2189e-05
18:69543487 T C 0.023406 2.0622e-06
18:69548139 C T 0.073138 9.8572e-06
18:69557555 C T 0.110991 -3.5300e-05
18:69565802 T C 0.083518 2.0323e-05
18:69578165 C G 0.143579 -6.2540e-06
18:69579432 C T 0.621413 2.6242e-05
18:69586953 C T 0.174557 1.2685e-05
18:69599354 C T 0.286736 -2.8680e-05
18:69601848 A C 0.071541 5.1620e-05
18:69609999 C T 0.043948 5.0990e-05
18:69613519 G A 1.585109 -2.4117e-05
18:69619376 T C 0.174752 1.4216e-05
18:69622633 G T 0.155702 1.3161e-05
18:69627306 C G 0.966669 -6.0336e-06
18:69628294 G T 0.366976 -7.1700e-06
18:69633451 G A 0.301521 1.6859e-05
18:69635232 G A 0.443747 3.6156e-06
18:69644104 A C 0.628288 1.0152e-05
18:69646053 C T 0.034750 1.0283e-05
18:69646593 C T 0.057744 1.9177e-05
18:69646858 T C 0.072642 7.1439e-06
18:69654070 T C 0.517333 6.6348e-07
18:69654690 G A 0.020752 4.0456e-05
18:69656283 C T 0.328789 1.2934e-05
18:69666097 G A 0.033695 1.5643e-05
18:69668575 G A 0.434399 -4.4468e-05
18:69672992 A C 0.126474 -4.5350e-05
18:69677089 C T 0.094463 2.8912e-05
18:69681083 G A 0.493901 1.6666e-05
18:69681510 T C 0.742908 1.4019e-05
18:69688586 A G 0.140953 -2.3266e-05
18:69696752 A G 0.079516 -2.8816e-05
18:69713629 C T 0.063923 2.3459e-07
18:69718506 T G 0.088134 -1.6405e-05
18:69738367 A G 0.026408 -3.1724e-06
18:69756127 T G 0.090364 3.3290e-06
18:69756532 A G 0.217496 8.9693e-06
18:69758780 A C 0.029118 5.0128e-06
18:69765894 T G 0.228152 -2.3766e-05
18:69770271 A C 0.449057 3.3816e-06
18:69774278 C T 1.422805 1.5450e-05
18:69778999 T C 0.040346 -5.6604e-06
18:69800479 G A 0.338803 -3.3231e-05
18:69809665 G T 1.352256 9.1285e-06
18:69813536 A G 0.036564 3.7436e-05
18:69822177 A T 0.029229 4.0333e-05
18:69835500 C T 0.140973 4.7206e-05
18:69840784 T C 0.022490 -3.9837e-06
18:69843300 G A 0.128278 -3.9592e-06
18:69846723 T C 0.179478 1.1537e-06
18:69847092 A G 0.053923 -6.2679e-06
18:69855655 T C 0.243619 -1.9532e-05
18:69865054 C T 1.560957 1.6080e-05
18:69867802 A G 0.020319 -4.2790e-05
18:69870547 C T 0.035542 -6.6683e-06
18:69877667 T G 0.195165 1.1994e-05
18:69884073 C T 0.067760 1.9484e-06
18:69885708 A G 0.162931 4.8811e-05
18:69887473 T C 0.039148 1.4696e-05
18:69892555 C A 1.965124 -2.0760e-06
18:69892689 A G 1.067721 -6.8554e-06
18:69894503 T C 0.300456 1.7123e-05
18:69898697 T C 1.245417 2.3336e-05
18:69899863 A G 0.149000 3.6633e-05
18:69918571 C A 0.082184 1.4070e-05
18:69920169 A G 0.555705 -2.9147e-05
18:69923306 A C 0.043066 -2.2771e-05
18:69926122 T C 1.026590 2.0716e-05
18:69928013 G A 0.310551 -1.4223e-05
18:69928984 A G 0.034977 3.1291e-05
18:69935971 T C 0.071730 7.0239e-06
18:69938123 C T 0.028404 -4.4241e-05
18:69938276 A G 0.034377 -6.4644e-06
18:69940650 G T 0.123225 -4.9334e-06
18:69943392 C T 0.367713 4.2225e-05
18:69947963 T G 0.505391 -2.9282e-05
18:69953001 G A 0.352987 -4.9042e-05
18:69957801 G A 1.459580 -1.1866e-05
18:69957830 C G 0.150447 -3.3490e-05
18:69958677 G A 0.040157 4.6636e-06
18:69960042 A C 0.084784 3.4035e-06
18:69962274 G C 0.175132 -2.4134e-06
18:69963355 A G 1.525084 -1.2319e-05
18:69966449 C T 0.037015 -5.8705e-06
18:69967686 C G 0.810236 -7.5980e-06
18:69968737 G A 0.427011 -2.1646e-05
18:69972547 G C 0.053326 1.3308e-05
18:69973234 G A 0.453766 -2.6335e-05
18:69978921 G A 0.029135 -2.4113e-06
18:69983786 A G 0.030926 1.6414e-05
18:69991770 G T 1.132832 1.4831e-05
18:69993201 A G 0.167933 6.8807e-06
18:70001905 C G 1.659652 2.1686e-05
18:70001981 G A 1.491765 1.6164e-05
18:70003549 A C 0.174677 -2.1407e-05
18:70010868 A G 1.718795 2.7346e-05
18:70011708 G A 0.028109 -2.3181e-05
18:70011973 T C 0.051359 -3.0761e-05
18:70015475 G A 0.061992 2.1224e-06
18:70017072 A C 0.049483 -2.1893e-05
18:70021391 T C 0.840841 5.7070e-05
18:70027074 A G 0.056695 -7.2095e-06
18:70027360 T G 0.242330 -4.9079e-05
18:70028546 T C 0.022971 1.6008e-05
18:70032973 T C 0.029764 -1.6019e-05
18:70033675 T C 0.336625 -1.0837e-05
18:70035562 C T 0.052887 1.7113e-05
18:70041156 A G 0.166722 -7.8766e-06
18:70042818 C T 0.159159 3.5597e-06
18:70043460 A C 0.044994 -5.9978e-06
18:70045057 C T 0.109511 1.4022e-05
18:70046509 A G 0.836754 5.0547e-05
18:70052182 T C 1.079776 -3.0129e-05
18:70057078 T C 0.042829 9.2045e-06
18:70058048 T C 0.373212 -2.3664e-05
18:70058086 T C 0.023325 2.1523e-06
18:70064688 G A 0.336193 8.2132e-05
18:70065259 C T 1.763123 3.9612e-06
18:70071660 A G 0.351494 -3.6778e-06
18:70078833 A G 0.081779 -5.3967e-06
18:70079181 G C 0.225747 -3.1751e-05
18:70084999 A C 0.024801 3.0933e-05
18:70089637 T C 0.024087 1.0981e-05
18:70100282 T G 0.327971 -4.6379e-06
18:70103428 G T 0.081211 5.1692e-06
18:70112234 C A 0.940283 -5.6725e-06
18:70112265 C A 0.155683 -2.7135e-06
18:70114483 T C 0.292319 9.8973e-06
18:70119662 G A 0.890921 2.4036e-05
18:70119710 C A 0.154888 4.3329e-05
18:70125872 C T 0.223715 1.4997e-05
18:70125971 C T 0.748169 -1.5028e-05
18:70140769 A G 1.482992 -2.1678e-05
18:70143936 T C 0.423480 -1.0503e-05
18:70146384 C T 0.200063 -2.7752e-05
18:70155476 G T 0.176485 -5.6421e-06
18:70155715 A G 0.052167 7.3435e-06
18:70160112 T C 0.081438 -3.4383e-05
18:70165830 A G 0.156248 2.4037e-05
18:70172683 C T 1.523672 -4.2188e-05
18:70175872 A C 0.172100 -5.9952e-06
18:70181881 G A 0.029199 -3.3844e-05
18:70188276 C T 0.024253 -2.9468e-05
18:70200151 G A 0.143079 -7.7085e-07
18:70214535 T C 0.055367 -1.5441e-06
18:70227021 C T 0.122043 -1.1031e-05
18:70227547 C A 0.338575 1.2800e-04
18:70244955 A C 1.877730 8.6237e-06
18:70248366 C T 0.039125 3.8261e-05
18:70248993 C T 1.505245 -3.5371e-05
18:70265626 C A 0.024425 8.3752e-06
18:70269608 T C 0.047139 -3.1724e-06
18:70280571 T C 0.036447 3.0819e-05
18:70282987 G C 0.126555 2.5041e-05
18:70289973 T C 0.176654 -1.8378e-05
18:70290025 T G 0.058723 -4.3447e-06
18:70290746 A G 1.953361 2.1032e-05
18:70295322 G A 0.040076 4.5020e-05
18:70298163 C A 0.680624 1.7054e-05
18:70299161 G A 1.317662 4.9017e-06
18:70306537 G A 0.466221 1.8807e-05
18:70308926 G A 0.143917 2.0447e-05
18:70308948 T C 0.098907 2.2012e-05
18:70308998 G T 0.322314 5.5902e-06
18:70311241 C T 1.087978 3.7089e-06
18:70313789 T C 0.036490 -3.1402e-05
18:70319350 T C 0.056987 -3.2988e-06
18:70319461 T C 0.114188 2.7886e-06
18:70319531 G C 0.355441 7.3556e-07
18:70324023 T C 0.033341 1.0764e-05
18:70324562 A C 0.148084 2.0282e-06
18:70326507 G C 0.033130 1.3990e-05
18:70328563 T C 0.680805 -3.0996e-06
18:70334083 G A 1.781066 7.4733e-06
18:70334275 T C 0.056377 -2.5591e-05
18:70339301 C A 0.956811 1.0835e-05
18:70341699 G A 1.101189 1.7180e-05
18:70343222 A G 0.024191 -1.3361e-05
18:70350624 A G 0.314361 -2.0851e-05
18:70355674 A C 0.644598 4.6295e-06
18:70360632 C T 0.043517 -1.2601e-06
18:70368973 A G 0.115785 -1.2157e-05
18:70369605 G A 0.140028 1.6792e-06
18:70370333 A G 1.231820 -2.5958e-06
18:70375100 T G 0.032445 -9.2911e-06
18:70376801 C T 1.417202 2.1600e-05
18:70378326 G T 0.644134 1.7677e-06
18:70384421 C T 0.377412 -1.7523e-05
18:70409589 C T 1.456347 1.8976e-05
18:70412582 C A 0.232304 1.2719e-05
18:70417409 T C 0.027323 -3.5121e-06
18:70421754 C T 0.024454 -7.4482e-06
18:70432344 G A 0.785165 1.1196e-05
18:70438521 T C 0.221829 1.8513e-05
18:70442068 T C 0.061979 2.4027e-05
18:70445144 A C 0.060759 2.2202e-05
18:70448254 T C 0.616275 -2.2009e-05
18:70448313 G C 0.095281 -3.6833e-05
18:70450879 T C 0.097566 2.6653e-05
18:70455012 T C 0.052501 8.5047e-06
18:70458707 T C 0.043075 -2.7113e-06
18:70459881 G A 0.039203 2.4667e-05
18:70463517 A G 0.299200 3.3141e-05
18:70469640 A G 0.237036 1.3734e-05
18:70473328 C T 1.031919 1.0956e-05
18:70477991 A G 0.036782 -3.8962e-06
18:70479257 G A 0.035136 2.8988e-06
18:70480148 T C 0.067143 -2.4607e-07
18:70487460 A C 0.285581 1.4488e-05
18:70487570 A G 1.966532 2.5501e-05
18:70488219 C T 0.808792 8.9979e-06
18:70489608 T C 0.052871 1.7306e-05
18:70489724 G T 0.068562 -1.3874e-06
18:70490248 G A 0.862484 -8.0444e-06
18:70490574 C T 0.837667 -3.7008e-06
18:70491714 A C 0.072784 1.7483e-05
18:70494368 C T 1.729649 -2.5103e-05
18:70495781 G A 0.045208 2.5176e-05
18:70498202 C G 0.499705 -7.5245e-06
18:70498372 T C 1.540271 -1.7164e-05
18:70498620 C T 0.552673 2.6569e-05
18:70505892 C T 1.978029 -8.2403e-06
18:70507184 C T 0.053322 -1.4138e-06
18:70508229 A C 0.176281 2.0283e-05
18:70510493 T C 0.242931 5.7070e-06
18:70510907 C T 1.810778 -9.1685e-06
18:70517342 T C 0.617054 -1.0410e-05
18:70517521 C T 0.029784 -3.0385e-06
18:70517838 A G 0.204283 -1.1714e-05
18:70518119 T C 0.041472 -3.6828e-06
18:70527708 T C 0.494586 -9.5237e-06
18:70530516 A G 0.054147 1.4099e-05
18:70530711 A G 0.556601 -1.4894e-05
18:70531961 C T 0.143180 1.3345e-05
18:70532840 G T 1.197963 -1.2538e-05
18:70536019 C A 0.697869 3.1031e-05
18:70536900 T C 0.040459 -4.2710e-05
18:70538889 C T 0.684480 3.0969e-06
18:70539851 A G 0.267693 1.3601e-05
18:70541920 G A 1.957950 -7.2226e-06
18:70548452 C T 0.155209 1.9597e-05
18:70548956 C T 0.234751 -1.2587e-05
18:70550106 G A 0.147581 4.1757e-06
18:70554322 A G 0.047665 3.2335e-05
18:70556616 T C 0.044319 1.3276e-05
18:70565144 A G 0.173389 -5.4770e-06
18:70565214 A C 1.917981 -7.0644e-06
18:70568619 C T 0.525197 -3.4037e-06
18:70569122 T C 0.076202 2.0868e-06
18:70573046 G T 0.036421 5.2010e-06
18:70577234 A G 0.065053 1.1948e-05
18:70578492 T C 0.107875 5.3672e-06
18:70578681 T C 0.042215 -1.4038e-05
18:70579449 A G 0.069944 -1.6586e-05
18:70592665 A G 0.222839 1.6526e-05
18:70603732 G T 0.035691 4.9847e-06
18:70608646 A G 0.074635 -5.0043e-06
18:70613007 G T 1.134098 -1.1846e-05
18:70617457 T C 0.859300 -1.7919e-05
18:70627060 A C 1.546253 -3.7921e-05
18:70631489 G A 0.038288 -3.2244e-05
18:70632804 T C 0.124844 -8.4336e-06
18:70633194 G T 0.069165 -3.4362e-05
18:70647646 A G 0.275765 1.1078e-05
18:70648615 C T 0.676086 -9.9559e-06
18:70649592 G A 0.871459 -2.0962e-05
18:70650319 C T 0.890272 -2.0833e-05
18:70659117 G A 0.067094 3.0259e-06
18:70661481 A G 0.070908 3.5116e-05
18:70661548 A G 0.490217 -2.1539e-05
18:70662767 C G 0.773464 4.4331e-06
18:70663930 T C 0.456882 4.4072e-05
18:70664151 T C 0.123825 2.6949e-05
18:70669839 T C 0.398568 -7.1257e-05
18:70672382 T C 0.331246 -1.2163e-06
18:70674928 G T 1.197771 -4.9808e-05
18:70676446 G A 1.262302 -3.6426e-05
18:70676680 G A 0.043712 1.6164e-05
18:70678042 G A 0.350221 2.6116e-05
18:70678186 C G 0.044205 8.5918e-06
18:70690092 T C 0.246965 1.6759e-06
18:70690455 C A 0.713699 -5.7846e-06
18:70691977 C A 0.915592 -1.3216e-05
18:70695370 T C 0.052586 3.5080e-05
18:70695517 G A 0.032666 -3.8414e-06
18:70701460 G A 0.070421 2.6983e-05
18:70704474 T C 1.625334 2.2413e-05
18:70709517 T C 1.569548 6.5358e-05
18:70711421 T C 1.251444 2.5888e-05
18:70713358 G A 0.025782 -2.5386e-06
18:70717070 T G 0.290907 2.5713e-05
18:70719998 A G 0.032202 3.8801e-05
18:70720103 T C 1.700835 1.3191e-04
18:70720207 T C 0.047237 -5.0839e-05
18:70720811 C T 0.304514 -1.4332e-05
18:70722986 A G 0.200527 -2.7269e-05
18:70722992 A G 0.117518 3.9581e-06
18:70727558 G A 0.027775 -1.4257e-05
18:70727724 C A 0.864451 -1.5091e-05
18:70742995 T C 1.622293 4.7468e-05
18:70744164 G A 0.845703 1.8999e-05
18:70745624 G A 0.111027 -8.9248e-06
18:70747962 C T 0.044143 3.3378e-06
18:70753780 G A 0.131368 1.4019e-05
18:70754857 A G 0.200683 -4.3009e-05
18:70761250 G A 0.077984 -2.4941e-05
18:70773072 T C 0.022390 -8.5514e-06
18:70789497 T C 0.035438 -2.2786e-05
18:70791955 G T 0.151178 4.9366e-06
18:70804635 C T 0.031124 -2.7576e-05
18:70805892 C A 0.044903 8.6507e-06
18:70821352 A G 0.051209 -1.0222e-05
18:70825743 T C 0.225825 -1.8021e-05
18:70829080 C T 0.050271 3.0800e-05
18:70830109 C T 0.094768 8.3913e-06
18:70832950 T C 0.034620 -1.3017e-05
18:70836524 G A 0.161801 2.5889e-05
18:70840656 G T 0.036606 5.2968e-06
18:70849240 T C 0.213293 1.7612e-05
18:70855824 A G 0.053066 7.4325e-06
18:70880663 C T 0.043897 1.0363e-05
18:70885717 C T 0.103292 4.9981e-05
18:70889845 G A 1.106879 -2.9169e-05
18:70891928 T G 0.101007 1.7308e-05
18:70895793 C T 0.142420 4.0796e-05
18:70896581 T G 0.106804 -1.8423e-05
18:70905806 C T 0.373971 1.0868e-05
18:70906826 G A 0.320266 3.4229e-06
18:70908288 G A 0.127983 4.2686e-05
18:70909092 C A 0.022932 2.6890e-05
18:70909870 C T 0.332363 1.2819e-05
18:70911674 T C 0.022786 2.5154e-05
18:70911774 T G 0.087073 -1.1668e-05
18:70915055 C A 0.504255 1.1466e-05
18:70927169 C T 0.094518 4.2605e-05
18:70931362 G A 0.028885 -6.6844e-06
18:70932885 T G 0.271841 -3.4297e-07
18:70934487 G C 0.065024 -2.6876e-05
18:70938279 A G 1.901544 -4.9321e-05
18:70938652 G A 0.073359 -7.8824e-06
18:70940084 C T 0.322989 1.9000e-05
18:70942242 T C 0.645647 2.3344e-06
18:70943380 C T 1.642557 -4.2599e-05
18:70944609 A G 1.901457 1.6789e-05
18:70945083 C T 1.063248 -4.4286e-05
18:70948447 A G 0.070730 1.9946e-05
18:70951987 T C 0.431432 -2.9022e-05
18:70952783 C T 1.702283 -6.6815e-05
18:70954024 A G 0.225124 4.1040e-05
18:70954074 G A 0.107830 2.3906e-05
18:70954741 C T 0.038158 4.9092e-06
18:70955211 T C 0.073482 2.8660e-06
18:70956560 C T 0.053108 2.9218e-05
18:70957100 A C 0.075936 3.4394e-05
18:70960112 T C 0.104954 2.8753e-05
18:70960895 T C 0.796036 -1.5961e-05
18:70961243 G C 0.290524 1.2399e-05
18:70961736 T C 0.772039 -1.3218e-05
18:70965765 C T 0.100416 5.7568e-07
18:70965861 G A 0.597771 4.5948e-06
18:70966029 A G 0.167718 4.2895e-05
18:70969424 G A 0.049496 1.9866e-05
18:70969934 A C 0.202257 3.6126e-05
18:70973978 C T 1.452643 9.1672e-06
18:70979465 T G 0.040401 5.9458e-06
18:70979869 A G 1.704773 -5.9490e-06
18:70981693 C T 0.334216 1.6101e-05
18:70984269 C T 0.588971 -1.8549e-05
18:70986697 C T 0.212644 1.2835e-05
18:70986810 T C 1.716808 -1.5059e-05
18:70991047 A G 0.437356 1.0738e-05
18:70998253 A G 0.563024 -1.6019e-05
18:71000485 G T 0.036710 4.2711e-05
18:71002805 C T 1.245044 2.5633e-06
18:71004865 C T 0.533023 -1.6611e-05
18:71007958 A C 0.278505 2.5461e-05
18:71008042 T C 0.054945 -2.6144e-05
18:71023544 G A 0.250159 3.6579e-05
18:71026279 G A 1.341711 -6.3385e-05
18:71030268 C A 1.601507 -1.2815e-05
18:71033997 C T 0.032400 -1.2863e-05
18:71035416 G T 0.021065 9.8866e-06
18:71035636 C T 0.054455 3.7984e-05
18:71039096 C G 0.091461 -2.1782e-05
18:71039196 A G 0.108011 1.3930e-05
18:71040805 G A 0.087108 2.3313e-07
18:71050401 A C 0.362023 -9.8255e-06
18:71051113 C A 0.081415 1.1204e-05
18:71051579 G A 1.326728 -3.6932e-05
18:71051896 G A 0.309064 -1.4929e-05
18:71052388 C T 0.073070 1.2003e-05
18:71056672 C A 0.071843 1.0783e-05
18:71057403 G A 0.163249 -6.7981e-06
18:71057404 C T 0.067033 1.8220e-05
18:71058622 G A 0.238273 -7.3367e-06
18:71059538 T A 0.543105 -2.4096e-05
18:71063360 G T 0.053803 3.9264e-06
18:71064632 T C 1.551047 -1.3919e-05
18:71071288 T C 0.120138 1.3808e-05
18:71073845 C T 0.954474 -1.8872e-05
18:71075056 C T 0.297811 -1.2905e-05
18:71076298 C T 0.661032 -1.3318e-05
18:71080360 C T 1.236196 -6.4602e-05
18:71080440 A G 0.072930 -6.5012e-05
18:71084763 T C 1.760357 -6.4881e-05
18:71086529 C T 0.185538 4.1558e-05
18:71087438 A C 0.020815 -3.0697e-05
18:71091365 T C 1.084820 -7.6931e-06
18:71097798 A G 0.037765 1.2242e-06
18:71103391 T G 0.428735 -5.7203e-06
18:71103611 C T 0.249120 8.9505e-06
18:71104266 T C 0.714215 -1.1330e-05
18:71114494 T C 0.228023 2.9612e-05
18:71119069 T C 0.171052 6.9227e-05
18:71126474 C T 0.526009 2.7607e-07
18:71129058 G A 0.771536 -7.4744e-06
18:71145183 T C 0.111913 7.4797e-07
18:71150471 C T 0.463215 -1.4504e-04
18:71160485 C T 0.111952 5.2331e-06
18:71168034 C T 0.050142 1.3805e-05
18:71168592 T G 0.324920 -1.1922e-05
18:71170519 G T 0.052881 2.1619e-05
18:71177614 T C 0.787103 7.4104e-05
18:71178389 G T 0.028953 -5.6752e-06
18:71178735 A G 0.446129 -1.3585e-05
18:71186889 T C 0.287265 1.2159e-04
18:71187156 G A 0.024954 -1.6189e-05
18:71198814 A G 0.317266 1.4815e-05
18:71199769 T C 0.172340 1.4267e-05
18:71200982 G A 0.096089 1.2273e-05
18:71203062 C T 0.059963 5.4218e-06
18:71203690 T C 0.023636 -4.6031e-05
18:71212586 A G 0.178556 -1.3419e-05
18:71212929 A G 0.284234 -2.3223e-05
18:71217659 A G 0.479882 -3.0961e-06
18:71234727 C A 0.653920 1.9296e-05
18:71234940 G A 0.297039 -3.6625e-05
18:71237270 T C 0.853516 -6.0530e-05
18:71239581 C T 0.206386 5.3849e-05
18:71242232 C A 0.953306 4.2579e-05
18:71243230 T G 0.136084 3.9660e-05
18:71244692 T G 0.998260 3.6919e-05
18:71245428 G A 0.037577 1.8102e-06
18:71246901 C T 0.022127 -6.4084e-06
18:71248656 C T 0.069801 -9.9205e-06
18:71251150 C T 1.634939 -7.6270e-06
18:71253724 C T 0.187096 4.7155e-05
18:71262395 C T 0.206029 3.0323e-05
18:71262766 T C 0.814423 -6.3653e-06
18:71264620 A G 0.072164 -1.7262e-05
18:71265440 G A 0.123721 -9.9063e-07
18:71266373 C A 0.023243 -7.2534e-06
18:71266519 A G 0.250049 -1.4937e-05
18:71273119 C A 1.826618 -1.4149e-05
18:71273272 C A 0.313138 -2.4986e-05
18:71274488 C T 0.162531 1.8186e-06
18:71275950 C T 0.639678 -9.6639e-06
18:71277816 A G 0.127665 -3.9767e-06
18:71280758 T C 0.768407 -1.3324e-05
18:71293027 T C 0.754895 1.7532e-05
18:71299900 G A 0.081279 2.0287e-06
18:71307105 T C 0.275898 1.8114e-06
18:71317241 A G 0.632387 -3.5307e-05
18:71317767 T C 0.138860 7.7074e-06
18:71319060 A G 0.139895 -2.6963e-05
18:71319077 C T 1.949083 1.5789e-06
18:71321187 C T 0.150347 1.7100e-05
18:71325178 A G 0.034078 -2.6481e-05
18:71327259 T C 0.211816 5.2151e-06
18:71336807 A G 0.180939 -2.1638e-05
18:71342522 A C 0.854993 1.4596e-05
18:71345342 A G 0.044877 2.9605e-05
18:71347098 T C 0.204309 3.6275e-06
18:71347633 C T 1.304241 3.5512e-05
18:71354793 A G 0.080406 1.1960e-05
18:71357893 A G 0.260607 2.5420e-05
18:71360429 C T 1.252714 2.0105e-05
18:71365143 C T 0.078887 -1.5529e-05
18:71367025 A G 0.029258 1.6159e-05
18:71368894 G A 0.218191 1.4806e-05
18:71381383 T C 0.866648 -2.4148e-06
18:71382855 T G 1.732242 -2.1208e-05
18:71385461 G C 0.187768 -1.8926e-05
18:71387442 C T 0.869148 -1.3142e-05
18:71389525 A T 0.118914 3.1706e-05
18:71390639 A G 0.080879 3.3430e-05
18:71391055 A G 0.078770 -8.5131e-06
18:71394643 T G 0.049220 -3.0039e-05
18:71396585 G A 0.068958 1.8766e-05
18:71397368 T C 0.522162 2.2763e-05
18:71397397 A C 0.025759 -1.6878e-05
18:71400099 A G 0.078542 -3.6321e-05
18:71402499 C T 0.246738 7.3317e-07
18:71408658 T C 0.035237 2.7053e-05
18:71410224 A G 1.070577 1.9169e-06
18:71412693 T C 0.110163 -2.7409e-05
18:71418462 G A 0.024519 -8.6430e-06
18:71418796 T C 1.306163 2.6712e-06
18:71419499 G T 0.106625 -3.5524e-05
18:71419531 C A 0.034172 -2.1837e-05
18:71419663 A G 0.074670 5.3957e-06
18:71419856 C T 1.883845 3.0890e-05
18:71425622 A G 0.047499 3.3419e-05
18:71425651 C T 0.020497 -9.4384e-06
18:71427847 C T 0.207165 1.8404e-05
18:71429999 A C 0.176420 1.3266e-05
18:71431348 T C 1.077082 2.1840e-05
18:71434228 G A 0.742642 -4.2919e-06
18:71435588 T G 0.064404 3.1700e-05
18:71435884 A G 1.581574 -2.2167e-05
18:71436246 T C 0.056143 4.2645e-05
18:71440818 A G 0.176385 4.4219e-06
18:71442075 C T 1.113575 1.6278e-05
18:71452662 G A 0.147318 -9.9689e-06
18:71454838 A C 0.082756 1.2612e-05
18:71455438 G A 1.666696 1.9888e-06
18:71458785 G A 0.923639 1.5463e-05
18:71460020 T C 0.421195 -2.6156e-05
18:71467330 C G 0.258777 3.5495e-05
18:71472843 T C 1.048188 1.0223e-05
18:71473286 C G 1.176329 1.7224e-05
18:71473888 T C 1.625964 -2.0026e-05
18:71476081 A G 0.342931 -2.4571e-05
18:71476133 A T 0.207249 -4.0220e-05
18:71477757 G A 0.037174 -2.1778e-06
18:71478627 A G 0.423249 2.1199e-05
18:71480220 G T 0.884565 -2.7211e-05
18:71480827 T C 0.164661 -1.9229e-05
18:71485328 A G 0.102652 -7.7944e-06
18:71487825 A C 0.448187 1.7681e-05
18:71491549 C A 0.065793 -2.7653e-05
18:71492461 C T 1.111965 -8.1012e-06
18:71492813 G A 0.048282 -3.5343e-07
18:71493690 G A 0.831217 1.2948e-05
18:71494131 T G 0.347482 4.8070e-05
18:71494492 G A 0.321665 -5.7009e-05
18:71495173 T C 1.196058 2.2325e-06
18:71495374 T G 0.070902 1.6401e-06
18:71496928 C T 0.281248 2.1078e-05
18:71498143 G A 1.740282 -2.7320e-06
18:71499534 A G 0.676761 -2.3028e-05
18:71501303 C T 0.770150 4.6961e-05
18:71502183 T G 1.048165 6.2584e-05
18:71502913 A G 0.074914 -3.3841e-05
18:71502988 C T 0.777554 -1.1665e-06
18:71503174 A G 0.061648 -1.7266e-05
18:71503390 T C 0.809502 -4.7783e-05
18:71505511 C T 0.505115 4.8648e-05
18:71507880 A G 0.528018 1.0511e-05
18:71508286 G A 0.153135 1.0591e-05
18:71510261 C T 0.030676 -5.3299e-06
18:71510544 A G 0.410577 2.0949e-05
18:71511286 G A 1.229126 2.1675e-05
18:71513365 T G 0.064014 6.2577e-05
18:71515300 A C 0.046230 -1.4673e-06
18:71516658 G A 0.025113 3.0684e-05
18:71517597 T G 0.753807 3.5976e-05
18:71518649 G A 0.253171 3.5302e-05
18:71518679 A G 1.013830 4.1345e-05
18:71520185 T C 1.454789 3.3158e-05
18:71525005 A G 1.387428 2.0661e-06
18:71525648 T G 0.093188 -4.2534e-05
18:71527654 T G 0.271409 1.0393e-05
18:71529005 T C 1.064553 1.8797e-05
18:71534332 A G 0.092698 -1.0076e-06
18:71540954 T C 0.054582 2.9105e-05
18:71542665 T C 0.046643 5.1923e-06
18:71543560 T C 0.074433 1.6214e-05
18:71548520 A G 0.080324 1.8759e-05
18:71551663 T C 0.880729 1.1794e-05
18:71553608 G A 1.864746 1.8796e-05
18:71554468 G C 0.038771 -1.2357e-05
18:71556264 A G 1.300340 -7.2385e-06
18:71556496 A G 1.276268 1.6074e-06
18:71557811 C T 0.025908 -4.3199e-05
18:71558401 A G 0.764668 -1.2148e-05
18:71559402 C A 0.504103 4.6091e-05
18:71560086 T C 0.246105 -4.7323e-05
18:71560116 T C 1.942059 8.7695e-06
18:71563247 T C 1.950706 2.2129e-06
18:71563767 A C 0.468165 -3.1656e-05
18:71563906 G C 0.043131 -2.8629e-05
18:71565892 C A 0.288853 1.1809e-05
18:71567213 T C 0.113695 -2.2931e-05
18:71567970 C A 0.050421 -1.2887e-05
18:71573944 A C 0.186570 -4.7818e-05
18:71576631 G A 0.946924 2.6057e-05
18:71583800 A G 0.809379 5.2285e-05
18:71588662 C G 0.036473 2.1393e-05
18:71591298 T C 1.414907 1.4054e-05
18:71594850 G T 1.522727 1.3509e-04
18:71596834 A G 0.158364 3.1599e-05
18:71598753 T C 0.026619 1.4718e-05
18:71600538 T C 0.223173 -1.7639e-05
18:71601594 G C 0.637500 1.5030e-05
18:71609710 G A 0.179066 9.8415e-06
18:71616874 C T 0.987796 5.0637e-05
18:71618328 A G 0.883361 6.7715e-05
18:71624992 C T 0.426333 1.1381e-05
18:71626568 T C 0.115142 -6.3492e-06
18:71633169 C A 0.195139 3.4939e-05
18:71634978 G A 0.078848 -1.2725e-05
18:71636992 G A 0.403476 1.1951e-05
18:71639652 A G 1.814319 -3.5265e-05
18:71641915 G T 1.758846 3.3594e-06
18:71642414 C T 0.536097 3.1297e-05
18:71642852 C A 0.807863 -1.5800e-05
18:71643807 T C 0.685632 2.8693e-05
18:71644370 A G 0.643394 -9.8262e-06
18:71644421 C T 0.262844 -5.2759e-05
18:71645145 C G 1.712040 9.6150e-05
18:71646342 A G 0.048908 4.1704e-05
18:71647316 T C 1.136282 1.2398e-04
18:71647543 T C 1.566731 -2.5206e-05
18:71648011 G A 1.088725 2.8743e-05
18:71652376 C T 0.026389 2.8989e-05
18:71653851 A G 0.715964 2.4746e-04
18:71654492 C T 0.104408 -3.8117e-06
18:71654760 C T 0.775996 -4.3789e-05
18:71659838 T C 0.122566 4.0248e-06
18:71661668 T C 0.370151 9.9762e-06
18:71675184 T C 0.056172 -5.5936e-06
18:71676193 G A 0.361244 2.6607e-05
18:71685112 A G 0.021033 3.0089e-05
18:71685901 A G 0.045666 4.6142e-06
18:71690420 G A 0.025259 2.0912e-05
18:71693583 T C 0.560032 5.3985e-05
18:71697824 G C 0.029904 -6.9749e-06
18:71703172 A G 0.031387 -2.8150e-05
18:71703703 C T 0.468074 -5.0774e-06
18:71717228 G A 0.040875 2.5166e-06
18:71718901 G A 0.213111 2.6520e-05
18:71731434 A G 0.082434 -1.9473e-06
18:71736775 T C 0.060979 -8.0664e-06
18:71738480 A C 0.141460 7.7393e-05
18:71740743 G A 0.193529 3.7498e-05
18:71746335 A C 0.193708 -2.5447e-06
18:71749359 A G 0.371248 6.7271e-06
18:71751199 A C 0.276314 -1.2016e-05
18:71761966 A G 0.031906 -5.9342e-06
18:71779829 T C 0.065462 3.4930e-05
18:71782222 T C 0.096524 1.6559e-05
18:71797030 T C 0.033007 -7.2981e-05
18:71802093 C A 0.276132 2.1468e-05
18:71804961 G A 0.061220 -9.5474e-06
18:71815050 A C 0.157299 4.8608e-06
18:71816278 A G 0.062310 -1.0094e-05
18:71820020 C A 0.169880 1.7020e-05
18:71823160 T C 0.063472 4.8743e-05
18:71829217 T G 0.042832 -1.9874e-06
18:71837113 T G 0.600617 1.1558e-05
18:71838628 A C 0.037583 2.1408e-05
18:71838859 C T 0.918471 4.7868e-06
18:71848469 A G 0.810947 1.4109e-05
18:71849739 T C 0.057380 8.0494e-06
18:71856067 T C 0.967600 1.7340e-05
18:71861841 A G 0.078338 9.4745e-06
18:71864104 G T 1.179890 3.5113e-05
18:71868784 C T 0.160662 2.7277e-05
18:71869587 G A 1.856223 3.0868e-05
18:71870507 G A 0.082506 -2.0165e-05
18:71872468 T C 0.529443 1.5253e-05
18:71872779 G A 0.030102 1.7071e-05
18:71877642 C T 1.012516 1.3903e-05
18:71878482 C A 0.277534 -3.4003e-06
18:71882364 G T 0.023305 2.4998e-05
18:71883232 A C 0.092587 1.5527e-06
18:71883530 A G 0.030728 -8.5454e-06
18:71884579 G A 0.057315 -4.1239e-05
18:71888116 C A 0.760776 1.6802e-05
18:71888995 T C 0.062904 2.4717e-05
18:71889699 T G 0.032604 -2.4152e-05
18:71890047 G A 0.766797 2.2346e-05
18:71890740 T G 0.255352 1.7554e-05
18:71890981 T C 0.054033 2.3997e-05
18:71891196 C A 0.071580 -1.6318e-05
18:71891450 T C 0.086186 1.5426e-05
18:71891564 A G 1.151785 -3.5144e-06
18:71892417 A G 0.058740 -4.2544e-06
18:71893294 G A 0.317685 -2.9702e-05
18:71894032 A G 0.023156 1.7314e-05
18:71894252 C T 0.183477 -1.2820e-05
18:71897381 G A 0.229889 -5.6227e-06
18:71898752 T G 0.430205 6.3727e-06
18:71899320 A G 0.145244 -2.1704e-05
18:71900701 C A 0.168984 -2.8015e-05
18:71901344 G A 1.389801 -2.0851e-05
18:71901606 A G 0.922214 9.3854e-06
18:71902732 G A 0.042322 1.2267e-05
18:71908368 T C 0.143190 1.8891e-05
18:71909003 C A 0.409984 4.0864e-06
18:71909320 C A 0.347553 3.8785e-06
18:71915587 G A 0.565501 3.8249e-07
18:71916636 A C 0.045789 1.0992e-05
18:71917519 A G 0.025425 -1.7830e-05
18:71928150 T C 0.343746 -2.1304e-07
18:71936321 C T 0.067847 2.5425e-05
18:71936464 A G 1.363792 -9.5002e-06
18:71938536 A G 0.274892 -4.7935e-06
18:71942770 T C 0.406871 8.3051e-06
18:71942900 A G 0.237721 1.2510e-05
18:71945255 A G 1.372806 -1.0609e-05
18:71945298 C T 0.571801 -4.4346e-06
18:71951713 T C 0.358657 1.5760e-05
18:71955979 A G 0.644121 -3.3938e-06
18:71962381 T C 0.051700 4.5020e-05
18:71967243 A G 0.063488 -1.1236e-05
18:71979840 C T 0.033361 -1.1056e-05
18:71986484 T C 0.023785 2.5251e-05
18:71990033 T G 1.155725 1.0419e-05
18:72017021 T C 0.109306 5.6307e-06
18:72032052 T G 0.061369 -1.2747e-06
18:72033902 A C 0.833528 2.6175e-05
18:72034455 T C 0.400593 -3.6305e-06
18:72037334 C T 0.124374 2.7239e-05
18:72038443 A G 0.052258 -5.1169e-06
18:72038965 A C 0.052758 -1.6586e-05
18:72045238 C T 0.217909 -4.0391e-05
18:72045349 A G 0.221872 1.0480e-06
18:72045690 T C 0.105382 1.2255e-05
18:72051960 T C 0.212936 8.9550e-08
18:72051996 A G 0.202751 -6.9901e-06
18:72055399 A G 0.061190 -6.2203e-05
18:72055824 C T 1.028609 3.5963e-05
18:72058258 G A 0.024269 -1.1089e-05
18:72059510 G A 0.442153 1.7081e-05
18:72061838 T C 0.275834 -4.0705e-05
18:72063208 A G 0.396562 2.5802e-05
18:72069279 C T 1.588689 5.5956e-06
18:72069314 A G 0.058571 -3.1286e-05
18:72071804 A G 0.044241 1.1528e-06
18:72073120 A G 0.120245 1.2023e-05
18:72073329 C T 1.645001 -5.1329e-06
18:72073581 A G 1.924009 1.4254e-05
18:72073644 A G 0.057636 2.0783e-05
18:72076210 C A 0.077556 5.4367e-06
18:72076567 C T 1.577163 3.2220e-05
18:72078264 C T 1.933152 8.5927e-06
18:72078352 T C 0.655452 -1.8789e-06
18:72079175 A G 0.190511 -3.5531e-06
18:72080772 A G 0.047840 4.7573e-05
18:72083984 T G 0.365714 7.1333e-06
18:72085253 G A 1.625798 2.2961e-06
18:72086601 C A 0.384910 5.9743e-06
18:72093115 A G 0.049567 1.3975e-05
18:72093581 T C 0.043562 -3.9975e-05
18:72096822 T C 1.949190 -9.4204e-06
18:72098204 T C 0.043708 2.2230e-05
18:72098603 A G 0.040144 -6.8260e-05
18:72099323 A G 0.844973 2.8820e-05
18:72100196 A G 0.441507 -5.2903e-05
18:72102070 T C 1.213137 -7.5370e-06
18:72103782 C T 0.748627 3.6030e-05
18:72104853 A C 0.776720 2.4732e-05
18:72110597 C T 0.252983 1.2326e-05
18:72110822 G A 0.446441 -1.4221e-05
18:72111732 G T 0.793757 -2.3471e-05
18:72115737 C T 0.218898 1.7528e-05
18:72116782 T C 1.531020 -4.3073e-05
18:72116998 G T 1.347423 3.3906e-05
18:72119226 T C 0.030897 -5.6395e-06
18:72119504 T C 0.101208 -5.2448e-09
18:72120670 G A 1.561031 2.2955e-05
18:72120901 T G 0.054377 -4.5733e-05
18:72122611 G A 1.033091 7.3497e-05
18:72127506 T C 0.402070 -2.6919e-05
18:72134639 T C 0.162187 -8.8310e-06
18:72140107 C T 1.485751 1.0205e-05
18:72140971 T C 0.700852 1.8491e-05
18:72143063 T C 0.055805 1.6119e-05
18:72144483 C T 0.577049 -1.0655e-05
18:72154720 C T 0.883926 6.8392e-07
18:72156747 G T 1.551966 -1.1606e-05
18:72157504 A G 0.082976 4.5007e-05
18:72164097 A G 0.671169 2.6082e-06
18:72168442 G A 0.101831 4.3071e-05
18:72170359 C T 0.392920 1.4146e-05
18:72174456 T C 0.321444 -1.0943e-05
18:72176083 C T 0.474939 7.5190e-06
18:72177465 G A 1.208216 -3.6740e-05
18:72185972 A G 1.963744 1.3991e-06
18:72188347 C T 0.596609 8.2972e-06
18:72196308 C T 1.335674 -2.8544e-05
18:72198733 A G 0.215237 3.9019e-05
18:72200532 A C 1.555179 9.8307e-06
18:72200582 A G 0.073521 -9.1577e-06
18:72201918 A G 0.236864 3.9821e-05
18:72202263 T G 0.349046 -1.1098e-05
18:72210079 C T 0.420172 1.7495e-05
18:72210190 A G 0.967818 1.0190e-05
18:72213416 C T 0.624120 1.5738e-05
18:72213818 G A 0.195697 -1.9062e-05
18:72223215 G A 1.438375 -7.8492e-06
18:72226539 C T 1.584018 -5.5980e-05
18:72226809 A C 0.742742 2.2085e-05
18:72230067 T C 0.991265 3.5430e-05
18:72230071 T C 0.114695 -1.4391e-04
18:72231480 C T 0.533279 -4.1838e-05
18:72231977 T C 0.083674 1.8388e-06
18:72231992 A G 0.105347 -4.3067e-06
18:72235432 C G 1.775970 -1.9010e-05
18:72236483 C T 0.580694 6.0891e-06
18:72238005 T C 0.456986 -8.7665e-05
18:72238472 A C 0.307230 3.8350e-06
18:72238730 G T 0.801021 6.2048e-05
18:72239119 A G 0.034763 1.7624e-05
18:72241692 C T 1.160328 1.2320e-04
18:72242850 G A 0.043913 4.3425e-05
18:72243047 C T 0.320477 2.7871e-06
18:72248639 A G 0.169585 -1.4647e-05
18:72253738 A G 1.336913 3.4869e-05
18:72261785 C T 0.060908 4.9604e-05
18:72263574 T G 0.278184 2.1513e-05
18:72264473 T C 1.571522 1.5908e-05
18:72266148 T C 0.167290 -3.3674e-06
18:72267749 T C 1.249416 1.0349e-05
18:72268720 G T 0.058688 -6.4570e-07
18:72273030 C T 0.293906 -3.2713e-06
18:72274897 G A 0.047525 -7.7258e-06
18:72275265 T C 0.039180 4.2634e-05
18:72276359 A G 0.044731 -2.0714e-05
18:72278330 A G 0.038223 2.2678e-05
18:72282412 C G 0.042056 -4.1384e-06
18:72334101 C T 0.264236 -2.0061e-05
18:72334601 A G 0.084794 -3.1088e-05
18:72336515 C T 0.065559 -2.3310e-05
18:72338465 T C 0.074118 -6.2986e-06
18:72342822 A G 0.049814 1.0406e-05
18:72342869 G T 0.331633 -4.5267e-06
18:72343156 G A 0.050310 -1.6250e-05
18:72343181 G A 0.119914 -9.8026e-06
18:72344052 G A 0.030774 6.1635e-05
18:72344509 A G 0.286791 1.5050e-06
18:72345890 C A 0.264876 -2.0167e-05
18:72369489 T C 0.045614 5.1607e-05
18:72369638 T C 0.140398 -2.4886e-05
18:72373029 G A 0.066066 -1.3878e-05
18:72375509 G A 0.072343 5.5051e-05
18:72379043 A G 0.023659 1.0292e-05
18:72381941 T C 0.120449 -8.4843e-06
18:72387135 A G 0.615136 -3.6260e-06
18:72387835 T C 0.062752 -2.6186e-05
18:72388872 A G 0.049126 -6.2519e-06
18:72390746 G A 0.206499 2.5793e-05
18:72391374 A G 1.443786 -1.8849e-05
18:72393824 T C 0.445051 -3.5198e-05
18:72404929 T C 0.027213 -4.0958e-05
18:72407295 T C 0.022266 4.3791e-06
18:72416178 T C 0.037924 2.8915e-06
18:72424335 C A 0.159208 7.3522e-06
18:72429287 T C 0.263866 2.7983e-05
18:72440730 T G 0.042196 -2.2157e-05
18:72440801 C T 0.272354 -8.1756e-06
18:72441535 A G 1.604087 -3.1760e-05
18:72446264 A G 1.800414 -2.0247e-05
18:72447528 G A 0.038989 2.3410e-05
18:72455600 G A 0.041138 2.3840e-05
18:72457144 G A 0.023630 -1.1432e-06
18:72473939 A G 0.071321 1.7175e-05
18:72477871 C G 1.445269 1.9193e-05
18:72480223 T G 0.175473 -3.4880e-07
18:72481652 T G 0.061489 1.7352e-05
18:72491636 G A 0.052959 -1.8793e-06
18:72495759 G A 0.432711 -4.4481e-05
18:72499829 C T 1.867817 -1.0205e-05
18:72501185 T C 0.128470 6.6159e-06
18:72503122 G T 0.128369 3.4599e-06
18:72506194 A G 0.428965 -3.8994e-05
18:72516544 C T 0.396549 8.1386e-06
18:72516949 T C 1.419283 2.7098e-05
18:72519795 T C 0.164875 -5.6234e-06
18:72520920 T C 0.064056 2.0719e-05
18:72527791 A T 0.086401 -1.3326e-05
18:72532359 G A 0.204753 1.9323e-05
18:72538266 T C 0.044695 7.6946e-06
18:72543772 G A 1.324755 -2.6577e-05
18:72545136 G A 0.030254 -1.7603e-05
18:72546030 G A 0.065037 2.2773e-05
18:72547406 C T 0.052199 2.0213e-05
18:72551017 G A 0.093658 -1.7982e-05
18:72563222 T C 0.060804 2.1779e-05
18:72576676 C T 0.022172 -3.6614e-05
18:72593197 A G 0.571691 -1.9142e-05
18:72607220 C T 0.253729 2.7234e-05
18:72610950 C T 0.046581 2.1222e-05
18:72614974 T G 0.151317 -4.4807e-05
18:72617000 C T 0.809175 6.4724e-08
18:72631878 C T 0.209093 -2.5533e-05
18:72631930 G A 0.068604 -2.5694e-05
18:72636313 G A 0.053277 5.3182e-06
18:72639642 G T 0.076378 -2.8908e-05
18:72647280 A G 0.276580 1.8161e-05
18:72651541 G C 0.048392 1.1501e-05
18:72656554 A C 0.478195 -2.4309e-05
18:72659249 T G 0.082473 -1.4723e-05
18:72665635 G A 0.047146 1.9037e-06
18:72671942 G A 0.044679 -3.3483e-05
18:72688276 A G 0.064433 -1.0454e-05
18:72688338 A G 0.104808 -3.8645e-06
18:72692092 T C 0.052638 1.0178e-05
18:72702201 A G 0.033458 -6.1019e-06
18:72703206 G A 0.023461 -6.7597e-06
18:72718491 T C 0.340831 7.7951e-06
18:72728971 C T 1.968314 -2.8439e-05
18:72739362 G A 0.108050 2.8717e-05
18:72739928 G A 1.607317 -1.9474e-05
18:72741370 T C 0.086573 -5.8371e-06
18:72747389 T C 0.029686 1.3365e-05
18:72749627 A G 0.040638 -4.4885e-05
18:72755403 T C 0.080159 -7.6558e-06
18:72761148 A C 0.282582 -1.1935e-06
18:72762591 C G 0.344587 1.5492e-05
18:72766219 G C 0.059295 -5.3136e-05
18:72767766 C A 0.099579 2.4312e-05
18:72772171 G T 0.331834 1.0375e-05
18:72774331 A C 0.217798 -6.3793e-06
18:72781452 T C 0.030290 1.6112e-05
18:72785770 A G 0.028518 1.4964e-05
18:72786261 G C 0.053715 3.7371e-05
18:72787046 G A 0.020640 -3.1162e-07
18:72787968 A G 1.131495 2.0737e-05
18:72788439 A G 0.229860 -2.2449e-06
18:72788626 G A 0.270825 1.9801e-05
18:72790469 G A 0.035194 -5.4462e-06
18:72795894 T C 0.030533 -3.3513e-05
18:72796069 A G 0.040488 -1.5472e-05
18:72800494 C T 0.113782 -3.9354e-05
18:72801559 C T 0.085576 -3.0061e-05
18:72813225 A G 0.054890 1.1377e-05
18:72813963 T C 0.048769 1.6380e-05
18:72815135 A G 0.130995 1.7758e-04
18:72815236 T C 1.665966 -7.9663e-05
18:72815345 A G 0.058597 -3.7899e-05
18:72816489 A C 0.030949 2.1704e-06
18:72819403 A G 1.753295 -4.0491e-06
18:72820191 A G 0.103552 -1.9355e-05
18:72821285 T C 0.115707 -3.6929e-05
18:72821740 C T 0.056412 2.5613e-05
18:72821944 A G 0.043734 -4.0555e-05
18:72823741 C A 0.488273 2.4402e-05
18:72830226 C T 1.735666 -4.7024e-05
18:72832533 G T 0.088978 1.0054e-05
18:72834897 A G 0.096479 -4.0411e-05
18:72835488 A G 1.638298 -5.8093e-05
18:72835841 C T 1.077342 1.1369e-04
18:72837415 G A 0.115298 -1.5151e-05
18:72840059 T G 0.047993 -2.3246e-05
18:72840592 G A 0.517995 -3.2547e-05
18:72841779 A G 0.033860 3.3030e-06
18:72851645 T C 0.094661 1.3582e-05
18:72852253 G A 0.048684 -2.1384e-05
18:72852546 G A 0.031063 -1.6875e-05
18:72854789 T C 0.052547 -5.6281e-06
18:72857946 A G 1.014045 -3.8351e-05
18:72865316 T C 0.065355 5.8541e-06
18:72866273 G T 0.999020 -6.0946e-05
18:72866376 G A 0.301738 -3.4028e-06
18:72868085 C T 0.048947 7.0793e-05
18:72869312 C G 0.104139 4.2132e-05
18:72869656 G A 0.259884 1.5760e-05
18:72870210 G C 0.022659 3.6032e-05
18:72871256 A G 0.026252 3.2246e-06
18:72871748 T C 0.076335 -1.3003e-05
18:72872527 G A 0.492330 -5.2765e-05
18:72880064 T C 0.091954 -2.2073e-05
18:72881860 T G 0.288320 -9.1050e-06
18:72883234 T C 0.185353 -1.8490e-06
18:72885195 A G 0.041602 2.1851e-05
18:72885524 C T 0.099637 1.3485e-05
18:72887394 G A 0.054738 1.1882e-05
18:72887719 T G 1.429335 1.7493e-05
18:72888998 A G 0.090747 -2.4400e-05
18:72889915 G A 0.042588 -7.4736e-06
18:72890635 C T 0.115188 1.8023e-05
18:72893133 T C 0.443717 -6.4597e-05
18:72893748 T C 0.109543 -2.2862e-05
18:72895189 T C 0.088705 -6.4237e-06
18:72895932 G A 1.409338 2.9690e-05
18:72896022 C G 0.048480 -7.8099e-07
18:72899630 T C 0.027333 2.2035e-05
18:72902550 C T 0.062687 -1.5574e-05
18:72903636 T C 1.274529 4.6796e-05
18:72906037 C T 0.201410 -1.3774e-06
18:72909795 C T 1.014587 1.1650e-05
18:72910687 C T 0.844837 1.4668e-05
18:72911962 C T 0.027593 3.0752e-06
18:72912389 A G 0.023604 7.0595e-06
18:72913537 A C 0.093327 -1.8079e-05
18:72915964 G A 0.806292 1.4433e-05
18:72920065 A G 0.824417 2.2395e-05
18:72922457 T C 0.128428 2.2980e-07
18:72922551 C T 0.055234 -3.2969e-07
18:72924699 G A 0.247663 -4.0067e-05
18:72927145 A G 0.220713 -3.7173e-05
18:72928735 G T 0.668147 -3.1073e-05
18:72940802 T C 0.044581 3.6629e-05
18:72940913 G A 0.116937 7.7031e-06
18:72941366 C T 0.598030 -4.2463e-06
18:72946298 A C 0.195545 1.0395e-05
18:72947246 C T 0.061979 3.5882e-06
18:72948852 A G 0.075628 -2.9575e-06
18:72948966 G A 0.803089 7.7237e-06
18:72949694 C A 1.144387 -7.1703e-06
18:72951181 A G 0.074605 5.3029e-05
18:72955102 G A 1.560762 -1.6335e-05
18:72956116 T C 0.060502 4.3291e-05
18:72965584 A G 0.052868 -3.4841e-06
18:72970201 A G 0.308548 -8.1307e-05
18:72975955 G A 1.201011 3.1533e-05
18:72979984 T C 0.193390 1.6887e-05
18:72980873 C T 1.246559 3.1985e-05
18:72985545 T A 0.084602 -5.2677e-06
18:72986176 A G 0.075384 -2.4149e-05
18:72987524 C T 0.881099 -1.0677e-04
18:72987966 A G 0.344327 -5.3775e-05
18:72988905 T G 0.734267 -1.1530e-04
18:72990273 T G 1.127061 3.7150e-05
18:72991193 T C 0.056143 -1.7566e-05
18:72996833 G A 0.651174 7.7701e-05
18:72997677 T C 0.615639 6.4336e-05
18:72998004 C T 0.803491 6.1357e-05
18:72998526 A G 0.148234 -6.5683e-06
18:72998899 A G 0.073333 -1.8776e-05
18:73000005 A G 0.080610 -1.0791e-05
18:73003736 T C 0.079529 6.8284e-06
18:73006684 G A 1.830182 2.6862e-05
18:73007355 G A 0.194776 -7.6619e-06
18:73008577 G A 0.029521 2.1882e-05
18:73010265 T C 0.067997 -1.1884e-05
18:73012318 C A 0.165475 -1.2255e-05
18:73017234 A G 0.075537 -1.8167e-05
18:73017380 T C 0.703072 3.7395e-05
18:73023660 T C 0.174460 -7.8455e-06
18:73025017 G A 0.076095 3.4626e-06
18:73036035 A G 0.128113 -1.0136e-05
18:73047983 A G 1.453659 -1.1856e-05
18:73048831 A G 0.057714 -3.6674e-05
18:73049222 T C 0.084810 8.5922e-06
18:73051394 A G 0.147581 -1.7374e-05
18:73063214 C T 1.075780 2.0480e-05
18:73064202 T C 0.091156 -8.6854e-06
18:73067594 T C 0.456305 -3.0973e-05
18:73068073 G A 0.091721 4.9730e-06
18:73070279 C A 1.847060 4.0655e-06
18:73075932 A G 0.142031 5.5005e-06
18:73076464 A C 1.556617 3.3948e-05
18:73079722 A G 1.891291 -4.6663e-06
18:73080300 A G 0.365055 1.0199e-06
18:73080819 T C 0.313355 2.2328e-05
18:73082651 C T 0.191267 -9.6153e-06
18:73083617 T C 0.113503 2.3839e-05
18:73084840 T G 0.450212 -4.2146e-06
18:73088743 A G 0.127869 3.8436e-05
18:73090985 T C 0.120404 -4.3598e-05
18:73093961 T C 0.334570 4.4464e-06
18:73097530 T C 0.057133 2.8573e-05
18:73098790 C T 0.342779 2.4698e-05
18:73098947 A G 0.057484 7.4263e-06
18:73099691 A G 0.400220 -7.6584e-06
18:73101369 C T 0.695405 -9.5224e-06
18:73102059 T C 0.034987 2.9820e-06
18:73103608 T C 0.073106 3.3441e-06
18:73104927 G C 0.166495 1.3910e-05
18:73108338 T C 0.426456 -3.7249e-05
18:73109457 T C 0.032825 2.9519e-05
18:73114340 C T 1.206441 -1.9205e-05
18:73118476 C A 0.039635 3.7383e-05
18:73123275 T C 0.176709 -2.2647e-05
18:73125475 G A 0.070116 -3.7693e-05
18:73127779 C G 0.100757 4.6091e-05
18:73129588 T C 0.033529 4.3815e-05
18:73137450 G A 0.713867 7.4880e-07
18:73143478 G A 0.130261 -1.2355e-05
18:73150928 A G 0.034016 2.4346e-06
18:73160449 G A 0.656491 2.3685e-05
18:73172422 G A 0.041563 -6.0909e-06
18:73175763 A G 0.723764 1.8946e-05
18:73188712 G T 1.596300 1.2249e-05
18:73189306 T C 0.259111 9.2897e-06
18:73191145 A G 0.090464 -2.2858e-06
18:73192446 T C 0.631722 -3.2476e-06
18:73192477 T C 0.100163 -2.1885e-05
18:73210566 C T 0.153803 -2.2448e-05
18:73215582 G T 0.029576 3.1626e-05
18:73223242 T C 0.020734 -1.8788e-05
18:73233986 C A 0.832097 3.3903e-06
18:73239619 T G 0.072580 -4.0307e-06
18:73243943 A G 0.039440 8.1089e-06
18:73247594 T C 0.164278 -1.2006e-06
18:73249775 C T 0.062593 -2.8175e-05
18:73252679 G A 0.076134 -4.5450e-05
18:73257209 G A 1.926492 -2.8361e-05
18:73267453 G A 0.153232 -2.9773e-05
18:73272169 A G 0.035097 -1.8603e-05
18:73273143 C A 0.052790 8.1469e-06
18:73274866 T C 0.037015 -2.3878e-05
18:73278094 T C 0.021822 -1.8303e-06
18:73281420 A G 0.133683 -3.9670e-06
18:73285751 A G 0.677024 -1.9335e-06
18:73289916 A G 0.104957 -8.3985e-05
18:73290456 A G 0.040255 -1.1091e-05
18:73299345 T C 0.452562 2.0115e-05
18:73301247 C T 0.053160 -7.9519e-06
18:73305471 C T 0.329919 8.7366e-06
18:73305577 C T 1.914959 -9.4061e-06
18:73311477 G A 1.298476 -1.1660e-06
18:73315887 A C 0.132215 9.1913e-06
18:73323916 A G 0.084885 6.9392e-06
18:73326460 A G 0.112685 4.1080e-06
18:73330298 T C 0.043247 8.9138e-06
18:73337998 G A 0.021130 3.0085e-06
18:73340707 T C 0.064868 -1.4574e-05
18:73342167 A G 0.023088 1.7383e-05
18:73345607 T A 0.103548 1.8260e-05
18:73350421 G A 0.114974 -1.6408e-05
18:73350978 G A 0.233008 3.3310e-05
18:73352085 A G 0.045039 -4.4518e-06
18:73353463 A G 0.289687 2.4581e-05
18:73356602 T A 0.032838 2.2312e-06
18:73359444 T G 0.567945 -4.5021e-06
18:73362889 T C 0.139876 -4.1695e-05
18:73363098 T G 0.044776 6.7846e-05
18:73365453 T C 0.043338 3.5654e-05
18:73366794 C A 0.349011 1.7012e-05
18:73369072 T C 0.040842 -1.0264e-05
18:73370177 T C 0.117788 -1.1869e-05
18:73371674 A C 0.034938 -1.6641e-05
18:73378588 G A 0.039268 -1.0881e-05
18:73378887 C T 0.988831 3.4152e-05
18:73378941 T C 0.281939 9.2713e-06
18:73379037 T C 0.104925 1.6311e-06
18:73380315 A C 0.033221 9.9598e-06
18:73384142 C T 0.112650 -2.4307e-05
18:73390999 G A 0.140956 1.6579e-05
18:73391788 A G 0.533315 2.0173e-05
18:73400644 T C 0.042825 3.8916e-06
18:73400861 T C 0.112202 -2.5205e-05
18:73408347 A G 0.043880 3.2545e-05
18:73410170 T C 0.402330 4.5649e-05
18:73411143 C T 0.045838 -3.1141e-05
18:73411316 G A 0.114568 -5.3921e-06
18:73418328 T C 0.060522 -2.4545e-05
18:73418383 T C 0.165683 -4.0866e-05
18:73422776 T G 0.066718 2.5061e-05
18:73430995 T C 0.078942 -9.3138e-06
18:73435422 T C 1.860296 -1.3410e-06
18:73441984 A G 0.159909 -1.8375e-07
18:73443995 G A 0.043062 3.1868e-05
18:73451915 A G 0.024422 1.7887e-05
18:73452801 G A 1.894254 -1.5663e-05
18:73453920 T C 0.029170 -3.2591e-05
18:73456000 G A 0.056341 1.7579e-06
18:73468944 T G 0.025671 3.6639e-05
18:73470471 G A 0.061577 1.0543e-05
18:73472400 G A 0.027210 -5.9080e-06
18:73480136 A G 1.495138 -3.3518e-05
18:73481577 C T 0.903005 1.9972e-05
18:73486346 A G 0.049470 6.6471e-05
18:73486706 C T 0.766787 9.5635e-06
18:73488628 G A 0.087764 -2.0678e-05
18:73493020 T G 0.521533 6.2800e-06
18:73493994 A G 0.253629 -1.1524e-05
18:73494104 T C 0.243379 5.7567e-06
18:73497013 C A 0.112744 7.1882e-06
18:73501108 G A 0.062554 8.5997e-05
18:73508200 C T 1.442997 -1.8797e-05
18:73516216 C T 0.090802 3.8607e-05
18:73516816 C T 1.333340 -8.8174e-05
18:73516817 A G 0.091951 -3.3708e-05
18:73518619 G A 1.441436 -4.6686e-05
18:73518985 T G 1.033049 1.6588e-04
18:73520610 C T 0.051154 3.8698e-05
18:73521377 C T 0.413187 6.6706e-05
18:73522705 T C 0.048558 1.2326e-05
18:73525270 G A 1.537953 -2.2667e-05
18:73526221 T C 0.047779 4.2059e-05
18:73526673 G A 0.048843 -4.9725e-06
18:73526775 T A 0.179738 -3.2132e-05
18:73526880 A C 1.547925 1.0008e-05
18:73527405 C T 1.963497 -7.6088e-06
18:73527636 T C 1.158919 4.5131e-05
18:73530634 G A 0.029206 3.1085e-05
18:73531933 T G 1.787992 -8.2503e-05
18:73535488 C T 0.775421 -6.5121e-05
18:73544968 T C 0.813566 1.0194e-05
18:73548411 C T 0.350351 3.4642e-05
18:73550547 C A 0.020754 9.8634e-07
18:73557487 C A 0.147549 4.0687e-06
18:73565887 C T 0.550252 -7.1515e-06
18:73565999 G A 0.275399 3.9374e-05
18:73574147 A G 0.066718 4.8373e-06
18:73575051 G A 0.065861 3.9385e-06
18:73578787 C A 0.069805 -2.0617e-06
18:73582290 T C 0.104447 -4.3560e-06
18:73582588 A G 0.146585 -3.7858e-06
18:73584041 A G 0.091493 -4.4276e-06
18:73591338 G T 0.819548 2.6547e-05
18:73592876 T C 0.060639 -9.7154e-06
18:73593143 A G 0.038632 -3.7642e-06
18:73594467 A C 0.449196 2.1373e-05
18:73598902 T G 0.072930 -8.2337e-06
18:73600247 C T 0.338371 -5.5841e-05
18:73600456 T C 0.054887 1.1682e-05
18:73600653 T C 0.022497 -8.7877e-06
18:73602051 G A 1.080587 1.0818e-05
18:73611978 C T 0.185109 -2.7494e-05
18:73612099 T C 0.076459 -7.5670e-06
18:73612858 T C 0.836748 -1.0057e-06
18:73613344 A T 0.260630 -9.4001e-06
18:73613670 A G 0.422100 -4.7377e-06
18:73614805 G A 0.044977 -1.5437e-05
18:73619860 C T 0.300736 1.8229e-05
18:73634946 A G 0.514983 1.3898e-05
18:73636305 G A 0.527271 1.3399e-05
18:73639287 T C 0.277547 1.1711e-05
18:73643023 A G 0.387185 -2.0857e-07
18:73646560 T C 0.046954 -2.3612e-05
18:73658541 A C 0.109089 -1.2773e-05
18:73661225 A G 0.284094 9.3232e-06
18:73674222 G A 0.817150 -6.1252e-06
18:73685460 A G 0.046776 8.8415e-06
18:73693542 A G 0.067935 -9.6834e-05
18:73694295 T C 0.047321 -6.3244e-06
18:73694904 T G 0.550012 -2.4770e-05
18:73699416 C G 1.663161 -2.6173e-05
18:73703866 A G 0.069266 5.9652e-06
18:73708007 C T 0.145345 1.9332e-05
18:73708862 A C 0.044805 -1.9610e-05
18:73710548 G A 0.809616 -7.9527e-06
18:73716244 A G 0.058009 3.2424e-05
18:73718491 T C 0.100501 -1.1001e-05
18:73719331 T C 0.532650 -2.0328e-05
18:73727649 A G 0.973267 6.3695e-06
18:73730213 C T 0.207246 -2.2283e-05
18:73730560 T C 0.054312 3.4455e-06
18:73742753 G C 0.058834 1.5572e-05
18:73743388 A G 0.504856 2.8010e-05
18:73745349 C T 0.433620 -2.1202e-06
18:73747160 A G 1.489130 6.8384e-06
18:73748798 T C 1.933973 8.8807e-06
18:73752499 A G 0.666982 1.9503e-05
18:73754405 T C 1.925512 -1.5556e-06
18:73755205 G A 0.057084 5.4870e-05
18:73755357 T C 0.340331 -2.9905e-05
18:73757425 G A 0.057503 -9.3407e-06
18:73757789 A G 1.579182 2.7808e-05
18:73758784 A G 0.040904 -3.1905e-05
18:73758973 A C 0.040794 -1.6349e-05
18:73761639 C T 0.141447 4.0171e-05
18:73769749 G A 0.649334 5.3017e-05
18:73770509 T C 0.082532 -1.0571e-05
18:73770811 T C 0.140129 2.5875e-05
18:73771458 T C 0.336248 -2.3710e-05
18:73772118 C T 0.064017 -1.3544e-05
18:73773034 T C 0.066858 -1.3484e-05
18:73773096 G A 1.844882 3.2365e-05
18:73776776 T C 0.310217 -2.7715e-05
18:73784370 A G 0.879080 -4.4942e-05
18:73785500 G A 0.447940 -3.7647e-05
18:73787298 C T 0.431705 -8.2293e-06
18:73789001 G C 0.029923 4.6896e-06
18:73800017 T C 0.074625 8.2098e-06
18:73805342 C A 1.460862 -1.6338e-05
18:73806904 A C 0.073615 -3.9400e-06
18:73807840 A G 0.026470 1.1302e-05
18:73812477 T C 0.023412 1.1706e-07
18:73812794 G A 0.327147 -5.1132e-05
18:73814961 A G 0.079643 -3.9016e-05
18:73815059 A G 1.838864 -6.4032e-06
18:73822521 A G 0.389129 1.7679e-05
18:73825943 C A 0.027142 1.8457e-05
18:73829526 A G 0.115977 4.3178e-06
18:73832081 A G 0.102214 1.5046e-05
18:73833744 C G 0.667997 -1.5530e-05
18:73834371 G T 0.352711 5.2496e-05
18:73835213 C G 0.157387 -1.5661e-05
18:73844914 A G 1.332989 2.5006e-05
18:73849418 A G 0.059097 5.4749e-06
18:73854445 G A 0.240863 4.2229e-05
18:73862720 G A 0.060606 3.8671e-05
18:73865727 T C 0.139363 9.5602e-06
18:73867730 A G 0.429757 -1.5141e-05
18:73878489 C A 0.293712 4.7292e-05
18:73885597 C G 0.104051 9.5102e-06
18:73888393 A G 0.889489 4.0901e-06
18:73893992 T C 0.639905 9.9345e-06
18:73900094 G C 1.000286 -5.5243e-06
18:73900885 C T 0.062209 9.9166e-07
18:73905874 A G 0.024039 1.9884e-05
18:73906940 A G 0.062034 -8.7763e-06
18:73915191 T C 1.104577 -7.5886e-07
18:73917143 T C 0.210187 1.5577e-05
18:73919902 C T 0.035701 -2.7420e-05
18:73927488 G A 0.116876 1.5350e-05
18:73927614 A C 0.050635 -5.9238e-05
18:73939652 C T 0.262331 3.0873e-06
18:73941774 T G 0.157922 -3.1440e-05
18:73946586 C T 0.025402 1.6572e-05
18:73955305 C T 0.090539 1.9203e-06
18:73962969 A G 1.888548 -1.3926e-05
18:73971950 T C 1.355963 -1.4619e-05
18:73972987 C T 0.083950 -4.0839e-06
18:73985827 A G 0.319165 -5.3105e-06
18:73989189 T G 0.056640 -6.4545e-05
18:73992392 C T 1.350961 -1.8652e-05
18:73993545 A G 1.313706 -1.9217e-05
18:73996432 A G 0.048301 3.1137e-05
18:74007755 A C 1.933886 -6.2257e-06
18:74010296 A G 0.539479 1.8212e-05
18:74014086 T C 0.060080 -5.9453e-05
18:74023577 A C 0.048006 -9.2949e-07
18:74026188 G A 0.056870 -6.5456e-05
18:74028404 G A 0.794218 -1.6541e-05
18:74029649 T C 0.522357 4.4369e-05
18:74031955 G T 0.387529 5.8673e-05
18:74033720 T C 0.312141 4.8828e-05
18:74040746 C A 0.332379 3.3713e-05
18:74050217 T C 0.034591 -1.5173e-06
18:74051905 G A 0.054783 1.0988e-05
18:74052882 C T 0.156673 -1.8029e-05
18:74053266 A C 1.926920 3.7928e-05
18:74053717 A G 0.094006 -2.5380e-06
18:74054590 A G 0.038869 -1.6957e-05
18:74060109 A G 0.021611 -2.2385e-05
18:74060265 G A 1.927754 3.4905e-05
18:74061486 A G 0.400957 3.1755e-05
18:74064965 T G 0.070840 1.8811e-05
18:74066688 A G 0.304676 1.1022e-04
18:74069122 T C 1.238033 -1.8637e-05
18:74069630 T C 0.030780 -1.5365e-05
18:74069791 T C 0.091065 5.5867e-05
18:74069883 A G 1.738935 -3.4747e-05
18:74070562 C T 0.311038 9.4790e-06
18:74071078 C T 0.153907 -7.6120e-05
18:74073999 T C 0.116003 3.2306e-05
18:74074237 C T 0.040102 2.3460e-05
18:74078079 C T 0.442971 -4.4199e-05
18:74078911 G C 1.270283 -1.1905e-04
18:74080670 C T 0.022088 -2.6917e-05
18:74081272 A G 1.796805 7.3407e-06
18:74082038 A G 0.110001 3.5168e-06
18:74082584 A G 0.572671 -4.9329e-05
18:74082657 A G 0.095288 -2.0784e-05
18:74084827 T G 0.020179 1.4338e-05
18:74086331 C T 0.093100 -2.6306e-05
18:74086357 A G 0.067968 -2.4005e-05
18:74087050 A G 0.414443 -2.9845e-06
18:74087104 T C 0.100874 4.0305e-05
18:74088737 A C 0.039326 1.4869e-05
18:74090931 T C 0.022039 -3.5858e-05
18:74091242 A G 0.020163 -4.1925e-05
18:74091718 A G 0.155878 1.2961e-05
18:74092242 G A 0.047129 -3.8679e-05
18:74093172 A G 0.159263 -1.1160e-05
18:74093322 C T 0.856457 -2.8697e-05
18:74096008 A C 0.318003 -2.0582e-05
18:74096061 C T 0.363325 -2.7576e-06
18:74097875 C T 0.927066 -1.1393e-05
18:74097959 G A 1.274727 2.6199e-05
18:74098782 T C 0.046062 1.0854e-05
18:74099301 G A 0.064134 -2.5050e-05
18:74099430 C T 0.164485 -1.7708e-05
18:74100394 T C 0.056114 -1.5630e-05
18:74101941 A G 0.803598 1.2319e-05
18:74102947 T C 0.733339 4.6465e-06
18:74107965 G C 0.131810 3.4970e-07
18:74107976 C G 0.109336 1.1453e-05
18:74108957 T C 1.264655 -2.2856e-05
18:74117767 T C 1.172964 -1.2483e-05
18:74128178 G T 0.173743 -2.0876e-05
18:74129718 T C 0.032510 3.4986e-06
18:74134573 G A 0.046165 1.5672e-05
18:74147231 G A 0.046016 1.8065e-05
18:74149526 C T 0.714718 1.9692e-05
18:74150026 C T 0.155631 3.5585e-05
18:74150646 G A 0.026522 -3.4413e-06
18:74156967 T C 0.032585 3.2944e-05
18:74157596 A G 0.138749 2.4208e-05
18:74161281 T C 0.339578 -3.6689e-05
18:74173438 C A 0.142339 6.1028e-05
18:74178139 G T 0.194415 1.1517e-05
18:74179590 C T 0.822138 -1.1360e-05
18:74179944 A G 0.045149 -6.8221e-06
18:74184984 T G 0.027301 9.6343e-06
18:74186014 G C 0.380265 -4.4514e-06
18:74187439 G T 0.302209 -1.5293e-05
18:74188768 G A 0.334927 7.6635e-06
18:74193513 T C 0.071583 -4.4346e-05
18:74193697 G A 0.201589 5.4170e-05
18:74195213 G A 0.263691 2.9350e-05
18:74196618 T C 0.054825 -4.5000e-05
18:74197366 A G 0.223105 1.9495e-05
18:74197470 C T 1.303819 -1.8657e-05
18:74198976 T C 0.387866 -1.8239e-05
18:74202656 A C 0.310512 1.9167e-06
18:74204579 A G 0.045588 -2.4868e-05
18:74208573 A G 1.936573 1.9786e-05
18:74209002 G A 0.484784 -4.0575e-05
18:74211067 T C 0.570902 -2.8883e-05
18:74212292 C T 0.326011 -6.1969e-05
18:74214523 A G 0.084333 -2.3331e-07
18:74214687 A G 1.640233 2.5299e-05
18:74217633 A G 0.181964 7.1893e-06
18:74219235 G A 0.319422 -7.6562e-06
18:74221536 G A 0.239630 6.2650e-05
18:74226146 C T 0.228253 -3.5438e-05
18:74227171 C T 0.547746 -4.1337e-05
18:74233066 T C 1.830380 -2.3405e-05
18:74233558 A G 0.068435 -8.0468e-06
18:74234092 T C 0.092922 -7.8813e-05
18:74237615 T C 1.794679 1.9950e-06
18:74245510 G A 0.154628 3.6447e-05
18:74246616 C G 0.059717 1.5336e-05
18:74248237 G A 1.375188 -7.6435e-07
18:74252603 G C 1.616902 2.2154e-05
18:74256556 A G 1.143699 -5.4372e-06
18:74260605 T C 0.036321 -3.7432e-07
18:74261784 T C 0.075475 -2.1516e-05
18:74263632 A G 0.172769 1.4947e-05
18:74265257 A G 0.099605 -4.0513e-06
18:74266191 G A 1.909597 3.2881e-05
18:74267140 A G 0.222248 -2.5198e-06
18:74268809 T C 0.028229 -5.4798e-06
18:74269460 G A 0.971661 3.1686e-05
18:74270848 C T 0.022497 2.4665e-05
18:74271486 T C 0.462485 -1.0424e-05
18:74273830 C T 0.871400 -4.5804e-05
18:74277880 G T 0.678637 2.4468e-05
18:74280089 T C 0.153261 -3.9749e-05
18:74281791 A G 0.037992 -1.2154e-06
18:74282484 C T 0.268160 1.1296e-07
18:74282531 A G 0.021513 1.5588e-05
18:74283359 T C 0.633170 -3.1810e-05
18:74284915 G A 1.557727 5.7946e-06
18:74286303 T C 0.569931 8.1230e-06
18:74287161 A G 0.249309 -1.2078e-05
18:74287847 G A 0.367041 -2.3646e-05
18:74290393 T G 0.207402 1.5174e-05
18:74291344 T C 0.183934 7.7845e-06
18:74291756 A G 0.818172 1.2627e-04
18:74291820 C T 0.287973 3.0189e-05
18:74293754 T C 0.053332 3.9107e-05
18:74294966 T C 0.025697 -1.9223e-05
18:74295221 A G 0.050888 1.7007e-06
18:74295607 G A 0.413810 2.0741e-05
18:74296128 G A 1.405813 1.8229e-05
18:74296190 T C 0.577900 -2.5502e-06
18:74296852 A G 0.890330 -8.3183e-06
18:74299559 T C 0.181886 -1.5704e-05
18:74299883 T G 0.886344 -8.3097e-06
18:74301852 C G 0.874630 7.1585e-06
18:74302411 C T 1.174570 -4.5302e-07
18:74302463 C G 0.866593 7.6844e-06
18:74303494 A C 0.337407 -1.1717e-05
18:74304743 T C 1.270212 -1.5179e-05
18:74307667 C T 0.133413 8.8933e-06
18:74310742 T G 0.928368 4.4238e-06
18:74310918 A C 0.470489 -2.9865e-05
18:74313334 T C 0.456246 -6.5088e-08
18:74318610 G A 0.136532 1.5434e-05
18:74326073 T C 0.030998 1.2698e-05
18:74330000 A G 0.222187 3.8574e-07
18:74331190 T G 1.060814 2.0474e-05
18:74331360 G T 0.133855 1.9144e-06
18:74333986 T G 0.148409 4.1660e-06
18:74335183 G A 0.139710 6.3392e-05
18:74335699 A C 1.030206 1.3385e-05
18:74335739 T C 0.319633 7.6613e-06
18:74338126 A G 0.340091 3.1935e-05
18:74339231 G A 0.830620 3.7053e-05
18:74343795 A C 1.722203 -1.6107e-06
18:74346698 A C 0.111809 2.6119e-05
18:74347150 A C 0.060554 4.2413e-06
18:74348362 A G 0.340662 1.1321e-05
18:74348412 C T 0.029868 -5.3244e-07
18:74350464 A G 0.024941 4.4169e-06
18:74351380 T C 0.076186 3.4523e-05
18:74352588 A G 0.340218 -1.9026e-05
18:74352728 T C 0.561353 9.6796e-06
18:74352907 A G 0.188894 -4.9362e-05
18:74356573 T C 0.277904 -1.3566e-05
18:74363032 A G 0.167150 -3.7246e-05
18:74370055 A G 0.101069 -2.3291e-05
18:74372108 C A 0.921847 -4.8853e-05
18:74378217 T C 0.838215 1.4645e-05
18:74379542 A C 0.111994 5.3947e-06
18:74383161 C T 0.255190 -9.7641e-06
18:74383290 G A 1.650223 -2.8461e-05
18:74391766 A G 0.260322 -3.0231e-05
18:74391905 C T 0.742927 1.3466e-05
18:74392706 T C 0.022727 2.8790e-05
18:74392847 A G 0.110452 -1.0701e-05
18:74393013 T C 0.265401 -2.7905e-05
18:74393968 T C 0.140505 3.4269e-05
18:74401767 G C 0.567981 7.4958e-06
18:74401930 G A 0.276622 -1.8875e-05
18:74402320 A G 0.226656 3.9541e-05
18:74405645 G T 0.061768 3.2949e-05
18:74409558 G A 0.136951 5.4419e-05
18:74411944 A G 0.043656 2.5835e-05
18:74412879 A G 0.181675 -5.4834e-05
18:74417703 G A 1.614389 -6.1050e-06
18:74420740 T G 1.834077 -3.8506e-05
18:74421889 C T 0.074768 -2.9974e-05
18:74423495 G A 0.068831 -1.3979e-05
18:74424743 G A 0.190092 3.6738e-05
18:74433229 A G 1.385325 -2.6319e-05
18:74434230 A G 0.167994 -7.7217e-06
18:74434894 T C 0.091607 1.3105e-05
18:74435154 G C 1.812093 -2.4693e-05
18:74435274 T G 0.094392 2.4451e-05
18:74435339 C G 0.118203 6.2679e-05
18:74437679 T C 0.354915 -4.3235e-05
18:74438313 A G 0.067539 6.6339e-06
18:74439501 C G 0.495608 -2.6207e-05
18:74446157 A G 0.048256 1.9550e-05
18:74446700 T G 0.027560 -4.0777e-05
18:74449883 T C 0.975244 -2.9760e-06
18:74451296 T C 0.172736 -3.3457e-05
18:74453372 T C 0.140190 8.9256e-06
18:74453418 G A 1.571084 -3.3882e-06
18:74453939 C T 1.214192 -5.7053e-06
18:74461083 T G 0.176521 -1.7898e-05
18:74466160 A G 0.545299 3.5036e-05
18:74466280 C T 0.402515 1.7816e-05
18:74468837 G A 0.137185 -2.5943e-05
18:74469712 G A 0.046643 1.5051e-05
18:74469736 A G 0.303504 -1.6517e-05
18:74469794 G A 0.217279 -4.2066e-06
18:74475370 G A 0.780858 -1.1022e-05
18:74476752 A G 0.087300 -6.8360e-06
18:74481554 A G 0.770884 9.4786e-06
18:74482377 G T 0.461631 6.0289e-06
18:74482432 T C 0.689874 -9.2528e-08
18:74483961 A G 0.053855 3.7346e-05
18:74485494 G C 0.040232 3.7733e-05
18:74487312 G A 0.050479 5.1476e-05
18:74488280 T G 0.820146 -1.0355e-05
18:74491333 A G 0.089763 -1.6879e-05
18:74492548 G C 0.022997 1.5633e-05
18:74495070 T C 0.053517 2.8988e-05
18:74499334 T C 0.158961 -2.4074e-07
18:74505212 C T 1.577458 -4.4876e-05
18:74510038 C T 1.480353 -1.7162e-05
18:74524675 T C 0.050534 -5.6212e-06
18:74530989 G C 0.057863 1.2603e-06
18:74533711 C T 0.412749 -1.9266e-05
18:74541761 T C 0.049496 -6.9145e-06
18:74546907 T C 0.043335 -1.3514e-04
18:74549962 G T 0.300430 -1.6827e-05
18:74556390 A G 0.506346 -2.4735e-06
18:74560234 T C 0.099517 1.6212e-05
18:74574324 A G 0.707733 -2.9835e-05
18:74588654 T C 0.066520 -8.1730e-05
18:74597132 C T 0.041959 -1.2235e-05
18:74611127 G A 1.921905 2.4684e-06
18:74613914 A G 0.174590 -1.0269e-05
18:74616374 G A 0.049999 1.0635e-05
18:74618715 G A 0.045753 3.8357e-05
18:74619094 T C 0.029008 -1.6102e-05
18:74625672 A G 0.107115 1.8877e-05
18:74639433 A G 0.030251 -1.4001e-05
18:74658435 T G 0.124653 -1.2780e-05
18:74666508 A G 0.022938 -1.6256e-05
18:74670914 A G 0.048600 2.2407e-05
18:74671346 A G 0.130830 -2.1600e-05
18:74672741 T C 0.070915 3.2157e-05
18:74692490 T C 0.028813 2.5067e-05
18:74693271 A G 1.330948 -4.5926e-05
18:74697958 T G 0.312180 -1.2077e-05
18:74698121 T C 0.051657 8.4388e-06
18:74702864 A G 1.508624 3.8532e-05
18:74704620 T G 1.049109 -1.1690e-05
18:74705726 T C 0.048743 -2.4644e-05
18:74706459 T C 0.384341 1.4995e-06
18:74707449 G A 0.690076 -2.7176e-05
18:74708824 C T 0.106966 -3.7005e-05
18:74710266 T C 0.652947 -2.5723e-05
18:74711368 T G 0.154865 5.4107e-05
18:74712382 T G 1.656796 5.8384e-06
18:74714158 T C 0.168929 -4.6709e-06
18:74714283 A G 0.100647 4.1641e-06
18:74714611 T C 0.072411 3.0574e-05
18:74716005 T G 1.712245 1.8356e-05
18:74717976 T G 0.041936 -5.4280e-06
18:74720957 A G 0.155459 5.2097e-06
18:74721151 T C 0.604269 -7.1778e-06
18:74724257 T C 0.808370 4.3369e-05
18:74725166 T C 0.150580 -1.8807e-05
18:74727631 T C 0.411762 1.0937e-05
18:74728823 T C 0.056065 1.4101e-05
18:74732087 C T 1.136227 1.8065e-05
18:74734018 G C 0.750461 4.0938e-05
18:74735135 T G 0.074365 -3.1126e-05
18:74735170 T C 0.879908 3.0691e-05
18:74735790 C G 0.060486 -6.2538e-05
18:74739022 C T 1.304030 -6.3441e-06
18:74743200 T C 0.258751 -1.6226e-05
18:74747424 T C 0.977831 6.9622e-06
18:74749507 T C 1.893861 -2.4423e-05
18:74756277 C T 0.170179 1.2886e-05
18:74757558 T C 1.680887 -1.0165e-06
18:74758528 C T 1.858758 -2.9711e-05
18:74762476 G A 0.548405 -1.8669e-05
18:74764108 A G 0.082077 1.3010e-05
18:74767839 C T 0.825982 3.0971e-06
18:74768504 T C 0.127954 2.1276e-05
18:74769740 T C 0.206678 -5.5636e-06
18:74770521 A G 0.134981 1.1139e-05
18:74772300 A G 0.566049 1.6186e-05
18:74775892 T G 0.305182 2.6010e-07
18:74779866 A G 0.812232 4.0937e-06
18:74781717 C T 0.053787 1.6739e-05
18:74782069 C A 0.338932 6.9133e-06
18:74784648 C T 0.534740 1.4066e-06
18:74785862 G A 0.041884 -1.6066e-06
18:74786223 G A 0.927332 9.7404e-06
18:74786410 T C 0.121079 -2.3753e-05
18:74787881 T C 0.583817 -1.2335e-05
18:74790136 A G 1.699940 9.5824e-06
18:74791169 G A 1.162892 -1.5845e-05
18:74791866 C T 0.045231 -8.9812e-06
18:74792437 A C 0.291293 -5.4215e-06
18:74797513 A G 1.663603 -1.8322e-05
18:74801678 A G 0.066666 7.4793e-06
18:74803084 A G 1.678355 -1.1044e-05
18:74803156 G A 0.306182 -3.7416e-06
18:74804753 T C 0.220362 1.7983e-05
18:74804869 G T 0.298025 1.8163e-05
18:74805198 T C 0.089345 -3.0891e-06
18:74805714 A C 0.316510 -7.7255e-06
18:74807700 C T 1.494891 -3.1153e-05
18:74809685 G A 0.836225 -9.4769e-05
18:74810658 T C 0.152268 -6.4888e-06
18:74810790 T C 0.029810 9.5375e-06
18:74811340 A G 0.505933 1.3879e-05
18:74811929 T C 0.997491 -1.0424e-04
18:74813387 A G 0.545455 2.1823e-05
18:74813565 A G 0.812067 -6.6956e-05
18:74815871 A G 0.162174 -1.5416e-05
18:74815991 T C 0.861501 2.7307e-05
18:74816492 C T 0.161889 4.8035e-06
18:74817526 C T 0.059087 -2.5226e-05
18:74822804 C A 1.894034 6.5157e-07
18:74825718 A G 0.062320 1.4817e-05
18:74826732 G A 0.059321 -2.7807e-05
18:74827390 T C 1.024211 -8.7983e-06
18:74828191 A G 0.141450 -6.2993e-06
18:74828390 T C 0.067101 1.7910e-05
18:74829614 A G 0.676615 9.0605e-06
18:74831663 G A 0.218058 2.1414e-05
18:74836449 A G 0.043296 4.7285e-06
18:74838659 T C 0.917251 2.9424e-05
18:74841548 T C 0.040992 7.8138e-06
18:74842207 A G 0.341162 3.0076e-05
18:74842719 C A 0.674716 -5.8724e-06
18:74843381 T C 0.257362 4.3538e-06
18:74845458 C T 0.314744 -1.9267e-06
18:74848698 C T 1.543153 -2.7144e-05
18:74849826 T C 0.026022 1.3304e-05
18:74849968 A T 1.547954 -1.8271e-05
18:74852803 A G 0.498582 1.7223e-06
18:74859044 A C 1.219113 -1.5976e-05
18:74860683 T C 1.619086 2.7618e-05
18:74860785 A G 0.295046 2.6441e-07
18:74862140 G A 1.450326 -9.1547e-06
18:74867037 T C 1.954075 -1.0208e-05
18:74867847 A G 0.299827 -2.6678e-06
18:74867877 T C 0.047366 -3.5366e-05
18:74870215 G A 1.204750 2.3688e-05
18:74874714 G A 0.518663 3.5114e-05
18:74876561 G A 0.040281 -5.0769e-05
18:74883296 T C 1.573765 -1.1160e-05
18:74883525 G A 0.065777 -2.5207e-05
18:74886502 T C 0.080759 -5.7631e-06
18:74893310 A G 1.834366 8.2362e-07
18:74894144 C T 0.103604 -3.8428e-05
18:74896774 A G 0.340649 2.8188e-05
18:74897480 T C 0.025360 2.6495e-05
18:74903043 C A 0.238231 -6.8351e-06
18:74905197 A G 0.047337 -1.5296e-05
18:74914304 C T 1.038973 -6.4732e-06
18:74915761 G A 0.055939 1.5309e-05
18:74916219 G A 0.128405 -5.3723e-06
18:74925366 T C 0.027775 1.3413e-05
18:74928845 C T 0.301943 -3.6036e-05
18:74933477 T C 0.208564 9.0361e-06
18:74934537 A G 0.684116 3.6444e-05
18:74936640 C T 0.295529 -9.8932e-06
18:74937461 T C 0.597352 4.7211e-05
18:74939046 G A 0.107161 1.4339e-05
18:74944454 T C 0.039197 -4.6091e-06
18:74945565 T C 0.038729 3.8776e-06
18:74950635 T C 0.367074 2.7793e-06
18:74952500 C T 1.489931 -2.7360e-05
18:74958649 T C 0.175645 -1.7042e-05
18:74959125 T G 0.905894 -1.4863e-06
18:74962645 C T 1.271598 -3.8358e-06
18:74962810 T G 0.054598 -3.6652e-05
18:74966736 G T 0.090964 -3.0317e-05
18:74967568 T C 1.311934 1.4692e-05
18:74968327 C T 0.483969 1.8675e-06
18:74972716 C T 0.085479 1.9908e-05
18:74975540 A G 0.333109 -1.7742e-05
18:74980601 T A 0.085138 -1.1700e-05
18:74985834 A C 0.053270 -5.1898e-06
18:74987632 G A 0.277804 -3.3084e-05
18:74993939 A G 1.495492 2.3084e-05
18:74996585 T G 0.117535 -5.2057e-05
18:74996863 C G 1.456048 3.3110e-05
18:74996891 T C 1.669341 -2.2030e-06
18:75004691 G A 1.630498 5.6677e-06
18:75007160 C T 1.955344 7.7358e-06
18:75012479 A G 0.310697 1.1829e-05
18:75015563 G A 0.350692 -1.0234e-05
18:75016518 T C 0.039703 -2.4915e-06
18:75016750 T C 0.899532 -3.8327e-05
18:75031642 T C 0.095690 -2.2712e-05
18:75031759 G A 0.100634 -4.7254e-05
18:75031899 G A 1.833797 -1.3116e-05
18:75032332 C T 0.022672 -2.4107e-06
18:75032735 A G 0.468210 -7.1548e-06
18:75034097 C T 0.608122 -1.7753e-05
18:75035214 G A 0.235864 -3.3829e-05
18:75036094 T C 0.092422 -1.6362e-05
18:75037094 A G 0.041605 5.5207e-06
18:75041151 T C 0.533322 -2.5174e-05
18:75049074 T C 0.915764 4.8669e-05
18:75050217 A C 1.953770 1.9577e-05
18:75051165 T C 0.025954 -7.3800e-06
18:75053258 T C 0.227714 -1.6945e-05
18:75053358 G A 0.414576 -2.4682e-05
18:75056828 C T 0.079614 -7.6530e-06
18:75058448 T C 0.044997 -4.7434e-06
18:75065721 C T 1.404832 2.6932e-05
18:75066959 C T 0.085800 -8.4741e-06
18:75072010 G A 0.035211 -1.1814e-05
18:75074068 G A 0.191231 -2.3238e-05
18:75077270 T C 0.148772 3.2197e-06
18:75077318 T C 1.680452 2.1575e-05
18:75077761 C T 0.021267 -1.2192e-05
18:75081011 T G 0.040751 -3.6656e-06
18:75083553 A G 1.271487 1.7567e-05
18:75083865 G A 0.074430 1.1506e-05
18:75084050 G A 0.041573 -1.5991e-05
18:75086266 T C 0.277356 9.2722e-07
18:75086410 G A 0.219148 -1.1093e-05
18:75086743 A G 1.335898 4.7480e-06
18:75087254 G A 1.972446 2.5377e-05
18:75088258 G T 0.296818 -2.4599e-05
18:75089915 T C 1.260922 2.1078e-05
18:75090046 C G 0.094343 1.6761e-08
18:75090324 G A 0.170584 -6.8171e-06
18:75091213 T C 0.398438 -9.2058e-05
18:75091733 A G 1.218509 4.5050e-04
18:75091760 C T 0.810064 -4.3382e-06
18:75092207 A C 0.146458 -6.0585e-05
18:75092439 G A 0.062716 -1.5506e-05
18:75093387 G A 0.873309 1.6460e-04
18:75097088 T C 0.177177 3.2417e-05
18:75097238 G A 0.097258 3.6212e-06
18:75099945 A G 0.453737 2.1610e-05
18:75101231 G A 0.162178 -3.1899e-05
18:75102063 T C 1.351572 1.5073e-06
18:75102788 C T 0.111439 -5.5563e-05
18:75103942 G T 0.106901 -2.5591e-05
18:75107881 A G 0.037213 -2.1314e-06
18:75109072 T C 0.166147 -3.4785e-05
18:75109282 T C 0.242359 -3.4063e-05
18:75110742 A G 0.227442 -3.1545e-05
18:75110854 A C 0.389704 -1.4843e-06
18:75111430 C T 0.234112 8.0410e-05
18:75111455 A G 0.206662 8.8939e-06
18:75113901 T C 0.972040 2.0015e-05
18:75114227 C T 0.115094 -1.0146e-04
18:75114991 G A 1.652424 -4.1525e-05
18:75115354 A C 0.103840 -1.7213e-05
18:75115430 G A 0.649873 1.6618e-05
18:75116195 T C 0.031312 7.5056e-06
18:75116488 T G 1.454945 8.0301e-06
18:75116673 T C 1.671763 -1.4292e-05
18:75116779 C T 0.645478 -1.7330e-05
18:75117883 G T 0.102610 1.0865e-05
18:75119965 A G 0.034740 -1.5267e-05
18:75121142 T G 0.046074 4.6819e-06
18:75121246 A G 0.030410 2.2600e-05
18:75121928 T C 0.220246 -3.7552e-06
18:75123462 T G 0.051352 1.4021e-06
18:75126203 C A 0.923554 6.0215e-06
18:75127352 A G 0.638438 -5.2418e-06
18:75135211 A C 1.767028 -5.7179e-05
18:75135310 G T 0.805909 6.1173e-06
18:75135405 G A 0.133546 -7.2924e-06
18:75135444 T G 1.435038 -3.4110e-05
18:75136413 C T 0.691312 -4.1166e-05
18:75143190 A G 0.053520 -4.5666e-06
18:75145141 G A 0.815205 2.8839e-05
18:75147561 T C 0.028229 4.1049e-05
18:75149349 T C 0.390632 2.4613e-05
18:75154179 T C 0.026603 4.8119e-05
18:75154972 T C 0.620083 3.3032e-05
18:75157956 G A 0.038632 1.2011e-06
18:75164764 C T 0.266560 -1.7149e-05
18:75164995 T C 0.692565 -5.2816e-05
18:75165248 A G 0.208077 -1.5282e-05
18:75170807 A G 0.037876 2.3714e-05
18:75170876 C T 0.216922 1.8213e-05
18:75178881 G T 0.792965 6.2029e-05
18:75190133 G A 0.253097 2.7898e-05
18:75198145 C T 1.052342 7.5452e-05
18:75198239 T C 0.076647 -7.7418e-06
18:75198579 T C 1.873997 2.9721e-06
18:75203805 G A 1.155079 3.8164e-05
18:75213478 T C 1.912626 3.5600e-07
18:75215178 T C 0.898931 4.1462e-05
18:75216398 G T 0.351273 -1.7182e-05
18:75216434 A G 0.076572 -3.6210e-05
18:75217833 T C 0.187167 -1.4553e-05
18:75218607 A G 0.358096 -9.0337e-06
18:75220197 G T 1.051317 9.1626e-06
18:75223778 A G 0.844343 -1.6261e-05
18:75224932 G T 0.096852 3.1601e-06
18:75226162 A G 0.204422 2.3222e-06
18:75226684 A G 1.395241 1.7197e-05
18:75230448 C G 1.963209 2.3771e-05
18:75230596 C T 0.147124 8.0913e-06
18:75232689 T G 0.518634 8.7865e-06
18:75234568 G A 1.093707 -1.3082e-05
18:75237359 C T 0.024389 -2.3374e-05
18:75239655 C A 0.601964 2.2685e-05
18:75240052 T G 1.216484 -3.0009e-05
18:75240177 T G 0.528631 1.6925e-05
18:75240188 A C 0.054384 -2.6281e-06
18:75242324 A C 0.357894 -2.9229e-05
18:75242528 G A 0.753846 6.4268e-05
18:75253003 T C 0.023276 -6.5084e-06
18:75255071 C T 0.163609 1.1132e-05
18:75258198 T C 1.156744 -4.1246e-05
18:75262986 T C 0.037093 -6.0527e-06
18:75276858 T C 0.842110 9.2622e-06
18:75279281 G A 0.285552 -6.1422e-05
18:75285173 G A 0.052680 6.9655e-06
18:75288689 G A 0.221430 -6.5116e-05
18:75289439 C T 1.656309 -1.0875e-05
18:75299342 T G 1.495803 5.4130e-06
18:75301764 T C 0.276807 3.0557e-05
18:75304495 C T 1.474400 2.2587e-05
18:75309886 A G 0.106577 1.9103e-05
18:75310478 C T 1.041917 1.3792e-05
18:75312002 G T 0.195730 -2.1849e-05
18:75312553 A G 0.054880 -4.7397e-06
18:75329421 A G 0.028394 -9.6935e-06
18:75330850 A G 0.166336 -5.7405e-05
18:75334777 A G 0.181072 -4.0707e-05
18:75340435 G T 0.293423 1.1895e-05
18:75342743 A G 0.109738 7.1893e-07
18:75347019 A G 0.021997 -2.3262e-05
18:75348177 A G 0.043286 1.5312e-05
18:75356045 G A 0.045506 -1.5663e-05
18:75357655 C T 0.039979 -3.4360e-05
18:75358567 G A 1.207564 -6.3258e-06
18:75364124 C T 0.459995 -4.3132e-05
18:75364850 G A 0.760263 2.6645e-05
18:75367176 A G 0.174398 -7.5464e-06
18:75370593 G A 1.839468 -2.3876e-06
18:75371290 T G 0.312339 1.9574e-06
18:75372681 G T 0.088913 3.4096e-05
18:75373602 T C 0.048911 2.2631e-05
18:75374504 A G 0.103321 6.6552e-06
18:75376376 T G 0.647231 2.6614e-05
18:75378498 A C 0.021585 -4.1084e-05
18:75378723 G A 0.502811 -4.8218e-05
18:75378915 A G 0.446639 -2.7138e-05
18:75379348 A G 0.261377 2.7652e-05
18:75379519 T C 0.776077 -4.0866e-06
18:75379824 T C 0.131527 1.4271e-05
18:75380585 C T 0.800885 2.8651e-06
18:75383682 C G 0.509218 -8.6751e-06
18:75385251 G A 0.286288 3.6199e-05
18:75386345 G T 1.008741 -5.7854e-06
18:75387195 T C 0.324729 2.0528e-05
18:75388615 C A 1.896883 -3.1639e-05
18:75389907 G T 0.397068 -1.4119e-05
18:75390321 A G 0.057338 -1.3032e-05
18:75390410 C T 0.891684 -2.6163e-05
18:75391470 A G 0.043491 1.8959e-05
18:75393300 G A 0.339968 2.8873e-05
18:75395691 G A 0.292248 -1.6085e-06
18:75396598 A G 0.033192 3.0442e-06
18:75399198 C G 0.162161 6.2505e-06
18:75400314 G A 0.175015 1.0123e-05
18:75407600 A G 1.665154 -6.0946e-06
18:75415278 G T 0.050878 -1.4910e-05
18:75415481 C T 1.670841 -6.2921e-06
18:75415649 C T 1.237604 -1.3312e-05
18:75421062 T C 1.122712 -2.8810e-05
18:75424346 T G 0.021630 -3.8238e-05
18:75426633 G A 0.106035 3.2137e-05
18:75426924 G A 0.101873 3.8446e-06
18:75427405 C A 0.433896 9.3087e-06
18:75430693 T G 0.020423 -8.0525e-06
18:75442570 G A 0.528648 3.4130e-05
18:75449524 A G 0.030365 -8.0726e-06
18:75457272 T C 1.275859 -3.2807e-05
18:75457850 A G 0.020854 -4.8610e-06
18:75461117 T G 0.033104 1.4211e-05
18:75462026 G C 0.262259 -1.6701e-05
18:75462812 G T 0.553595 -1.7154e-06
18:75463942 G A 0.823291 -2.0104e-05
18:75464724 G A 0.584057 1.0141e-05
18:75467313 C T 0.290177 -1.7717e-05
18:75470181 T C 0.346200 5.0010e-06
18:75470973 T C 0.123257 8.4713e-06
18:75472689 T C 0.323826 7.2884e-06
18:75474608 A G 0.087219 4.0635e-06
18:75474664 T C 0.233375 -2.5865e-05
18:75475146 T C 1.170653 -1.7099e-05
18:75477273 A G 0.061265 8.7332e-06
18:75479149 A G 0.768582 3.6491e-05
18:75485034 G T 0.063888 8.5563e-06
18:75486675 T G 0.112792 2.0782e-06
18:75495524 A G 0.117200 -1.9754e-05
18:75505536 T C 0.044176 6.1754e-05
18:75522790 T C 0.857304 1.9341e-05
18:75522951 G A 1.212322 -2.7217e-05
18:75523645 T C 0.119505 -4.8018e-05
18:75536101 T C 0.055435 1.1184e-05
18:75537158 T C 0.078260 -9.3087e-06
18:75541168 C T 1.212774 -2.4368e-05
18:75542468 T C 0.130047 -3.7100e-05
18:75544966 T C 0.053676 -1.0687e-06
18:75545647 G A 0.983527 -8.7917e-08
18:75547999 G A 0.229522 -4.2808e-05
18:75548716 T C 0.570467 -1.2047e-05
18:75550853 G A 0.145916 -1.6484e-05
18:75552386 A G 0.056808 5.1681e-06
18:75554586 A G 0.043033 1.0126e-05
18:75567269 G A 1.729298 1.1905e-05
18:75572412 A G 1.106609 -2.5305e-05
18:75573713 G A 0.706525 1.1499e-05
18:75573817 T C 0.042546 -2.1597e-06
18:75575735 T C 0.075157 8.1571e-05
18:75576830 A G 0.044802 2.1430e-05
18:75578339 A G 0.418040 -1.2618e-05
18:75578926 G A 0.482508 -2.5949e-06
18:75581345 G T 1.775058 3.6144e-06
18:75583711 C T 0.023506 -6.5893e-06
18:75584253 A G 0.057269 -1.9619e-05
18:75587367 G A 0.029952 3.0622e-06
18:75587548 A C 0.055390 -1.4356e-06
18:75589220 C T 0.087660 4.1633e-05
18:75591259 A C 1.363344 -9.7098e-07
18:75592153 C T 0.926222 -4.4593e-05
18:75592661 G A 0.908646 4.4324e-05
18:75592909 C G 0.099754 -7.5177e-06
18:75597821 T C 0.027762 -3.4813e-05
18:75600114 T C 1.392281 8.5136e-07
18:75603180 G A 0.071061 -3.2265e-05
18:75607102 T C 0.022925 1.1499e-06
18:75607548 C T 1.934113 1.1023e-05
18:75609131 G C 0.249046 -3.7434e-05
18:75609502 T C 0.346680 -9.6076e-06
18:75610785 T C 0.311989 -2.5083e-05
18:75618039 T G 0.123088 -4.6947e-06
18:75619677 A G 0.289460 -1.1141e-05
18:75623587 A G 1.593587 -1.5323e-05
18:75629823 A G 1.289089 7.6972e-06
18:75630160 C T 0.103850 2.6637e-05
18:75631868 G T 0.268982 -1.4506e-05
18:75632118 A G 0.079214 3.4885e-05
18:75635002 A G 0.064709 -4.2252e-06
18:75636583 C T 0.408004 -5.4547e-05
18:75644712 T C 0.590487 -6.0741e-05
18:75645380 A G 0.059116 -1.6808e-05
18:75650471 T C 1.922691 6.0280e-06
18:75650622 G T 0.297217 -3.4726e-05
18:75651913 C G 0.046714 -5.0969e-05
18:75654526 A G 0.236484 9.2080e-05
18:75658898 C T 0.198615 -3.4141e-05
18:75662168 A C 0.026415 3.9543e-06
18:75662950 C A 0.160750 3.3492e-05
18:75671301 C T 0.388295 2.1462e-05
18:75679327 T C 0.061609 -3.1429e-06
18:75681872 T C 0.051914 2.5750e-05
18:75683465 C T 1.879872 -2.6186e-05
18:75685585 A G 0.034513 -8.6019e-06
18:75691691 T G 1.924174 -1.5153e-05
18:75691825 G A 0.274655 6.8790e-06
18:75697212 G A 0.328367 -5.2757e-05
18:75698350 G A 1.758020 -5.3163e-05
18:75699757 G A 0.208775 -1.1803e-05
18:75700853 A G 0.143371 -6.1567e-06
18:75700882 C T 0.132040 1.2174e-05
18:75714129 T C 0.199563 7.3905e-05
18:75715671 G A 0.046617 -6.8798e-06
18:75718413 C T 0.057678 1.0143e-05
18:75718996 C G 0.103548 -1.6877e-06
18:75719702 A G 0.040878 -1.8119e-05
18:75720249 T C 0.124104 1.0360e-04
18:75721166 A G 0.089423 1.1758e-05
18:75721490 G T 0.186839 -9.0208e-07
18:75721690 C T 0.333392 1.6327e-05
18:75773095 G C 0.208609 -3.5640e-06
18:75773172 C T 0.145647 2.1236e-04
18:75774651 A G 0.665037 7.7274e-05
18:75779752 T G 0.791310 4.7791e-05
18:75780603 G A 0.171652 -1.8810e-06
18:75781092 A G 0.604081 6.6946e-05
18:75786206 C T 0.022630 -1.0397e-05
18:75786466 T C 0.025438 -2.0335e-05
18:75789633 T C 0.196363 1.6354e-06
18:75792407 C T 1.360387 -7.7663e-07
18:75794219 A G 0.026074 -3.4183e-05
18:75794836 C T 0.032793 3.8398e-06
18:75797076 C T 0.111504 1.8246e-05
18:75797682 A G 0.147364 -6.8383e-06
18:75798241 A G 0.317994 6.0216e-06
18:75798446 A G 0.029005 -7.6763e-06
18:75801269 G A 0.027700 -3.3925e-05
18:75801751 C T 0.033578 -2.5750e-05
18:75804273 A G 0.051907 -3.7352e-06
18:75810178 A G 0.032643 -3.4292e-05
18:75811677 C T 0.083544 -4.6639e-06
18:75812368 G C 0.126133 1.1041e-05
18:75814363 C T 0.464260 1.9957e-05
18:75817587 T G 0.392534 -1.3152e-05
18:75822334 G A 1.005602 -4.5619e-06
18:75823087 A G 0.125610 -2.3828e-06
18:75824499 C T 0.121783 -2.1640e-05
18:75825410 C T 0.274847 -1.6479e-05
18:75828523 A G 0.298207 7.2619e-06
18:75828547 C A 0.189004 3.3541e-06
18:75831718 G T 0.045795 1.6537e-07
18:75831848 T C 1.017579 -8.3861e-05
18:75834719 C T 0.093528 -5.7814e-05
18:75834869 C T 1.395559 1.9273e-05
18:75837458 T C 0.976659 1.8833e-06
18:75837574 G A 1.973112 -9.8060e-06
18:75838864 A G 0.038385 7.3856e-06
18:75839577 C T 0.096122 -5.8200e-05
18:75839663 T G 1.622582 -2.9659e-05
18:75840414 A G 0.128168 1.1599e-05
18:75844403 T C 0.097732 -4.1160e-05
18:75844725 T G 0.571999 -1.4751e-05
18:75844963 C T 0.164262 1.2756e-05
18:75846907 T C 0.455555 -2.7495e-05
18:75850409 C T 0.038411 -1.7982e-05
18:75852649 G A 0.052982 -1.2777e-05
18:75853064 A G 0.879810 -6.2648e-05
18:75853450 G A 1.039544 -6.8329e-05
18:75854268 A C 0.092529 1.5602e-06
18:75856218 A G 0.153222 -8.4235e-06
18:75857072 T C 0.270023 4.2861e-06
18:75860435 G A 0.406056 2.7058e-06
18:75861169 A G 0.038210 1.2936e-05
18:75865312 C T 0.039249 1.8029e-05
18:75866629 T C 0.106570 -3.3179e-05
18:75868765 A G 0.031783 -1.3381e-05
18:75872384 A C 0.132764 -3.7574e-05
18:75878164 T C 0.164658 -4.3937e-05
18:75880013 A C 0.196304 -1.2267e-05
18:75884353 T C 0.451092 -2.0898e-05
18:75884515 A G 0.039609 2.0498e-06
18:75885680 C T 0.544711 -2.6182e-05
18:75886438 A G 0.238013 1.7536e-05
18:75887267 T C 0.211826 1.0914e-05
18:75887620 G A 0.242012 -2.5232e-05
18:75887663 T C 0.621955 2.0080e-06
18:75889922 A G 0.107589 -9.1805e-06
18:75891789 G A 0.534721 -6.2234e-06
18:75893912 A G 0.316478 -1.4928e-05
18:75895751 A G 0.138178 -3.1737e-05
18:75896719 T G 0.064858 3.9761e-05
18:75905569 T C 0.061434 1.9647e-05
18:75907992 T C 0.718126 -1.3442e-05
18:75911817 A G 0.067189 -8.9744e-06
18:75913770 A G 0.043572 -1.5739e-05
18:75914580 C T 0.312164 -1.5006e-05
18:75921074 A G 0.061801 4.8251e-05
18:75921478 G A 1.087274 -2.8583e-06
18:75925327 A G 1.751259 -2.0862e-05
18:75926254 C T 1.422431 1.7007e-05
18:75927285 A C 0.087361 -1.4217e-05
18:75927528 A G 0.128110 -1.0894e-05
18:75929118 A G 0.079075 -2.6231e-06
18:75930116 C A 0.146637 1.0196e-05
18:75931944 A C 0.034312 -2.1640e-05
18:75932454 T G 0.174259 2.2125e-05
18:75937574 G A 0.115996 2.2194e-05
18:75944681 T C 0.026450 -2.3039e-05
18:75952585 C G 0.246167 -7.6425e-06
18:75959581 T C 0.036165 2.7553e-05
18:75964002 C T 0.416897 -1.3568e-05
18:75964944 C T 0.047360 -2.0235e-05
18:75965188 A C 0.022289 -2.7819e-05
18:75966233 G A 1.007894 -1.4434e-05
18:75971244 A G 0.385598 -1.1813e-05
18:75971840 A C 0.020757 -3.0260e-05
18:75974429 A G 0.047840 -1.6487e-06
18:75974753 T C 0.049892 1.8042e-05
18:75976413 A G 0.029670 1.7741e-05
18:75977216 T C 1.321405 9.0964e-06
18:75978508 T C 0.157215 -4.7136e-05
18:75981500 A G 0.802660 -1.2064e-05
18:75981554 T C 0.051203 -3.5591e-06
18:75984675 C T 1.592042 1.1692e-04
18:75986534 G A 1.641038 1.0955e-04
18:75986884 C A 1.225014 9.3973e-06
18:75990165 G A 0.114428 8.7053e-05
18:75991625 G A 1.642109 8.5307e-05
18:75993202 A G 0.090464 -1.5388e-05
18:75993269 T C 1.397399 2.4897e-05
18:75994697 C T 1.635805 5.2836e-05
18:75995705 G C 0.222222 3.5750e-05
18:75996545 C T 0.046062 -3.4831e-06
18:75997902 C A 0.527106 9.1859e-06
18:75998841 A G 0.381845 -2.7131e-05
18:76000006 A G 1.373358 2.3489e-05
18:76003366 A G 0.172655 2.8570e-05
18:76005598 G A 1.717691 3.5499e-05
18:76005756 T C 0.078779 -5.2583e-06
18:76006309 A G 0.162087 -5.9186e-06
18:76007306 G T 0.061538 4.3905e-05
18:76007412 G A 1.594918 2.3602e-05
18:76007415 T C 0.134202 7.1585e-06
18:76008886 A G 0.021257 6.7686e-06
18:76010729 G T 1.381647 -5.9332e-06
18:76017046 C T 0.230097 -8.2850e-06
18:76018023 A G 0.278836 1.4321e-05
18:76019037 T C 0.105103 5.2161e-05
18:76021251 T C 0.095960 2.2348e-05
18:76022937 A G 1.670805 3.1478e-05
18:76024810 T C 1.669312 3.2889e-05
18:76031697 C A 1.948291 -1.8451e-06
18:76034339 A G 0.085245 3.1354e-06
18:76034737 T C 0.295474 2.1196e-05
18:76040023 A G 0.416676 2.3923e-05
18:76041604 T C 0.990146 -1.1456e-05
18:76044426 G C 0.081000 -5.4302e-05
18:76045443 G A 1.886571 1.5613e-05
18:76045841 C A 0.109897 3.6302e-06
18:76046462 A G 0.509630 3.3873e-05
18:76049618 C T 0.032523 7.1467e-06
18:76049883 A G 0.045610 -7.1018e-05
18:76053871 T C 0.094158 -3.6701e-05
18:76055542 C T 0.083496 1.0551e-05
18:76055720 T C 0.044043 -1.6413e-05
18:76055822 G A 1.389743 -4.1108e-05
18:76059593 T C 0.662908 1.6557e-06
18:76059948 C T 1.803722 4.6927e-05
18:76063169 C T 0.132975 -1.1224e-05
18:76063187 T C 0.549486 8.2304e-06
18:76067668 C A 0.908357 6.2153e-07
18:76075139 T C 0.022033 1.0717e-05
18:76077355 G A 0.450092 -5.4562e-06
18:76078316 G A 0.107998 2.8108e-06
18:76080113 A G 0.281936 6.0568e-05
18:76083345 T C 0.112650 -1.4101e-05
18:76085484 G T 1.650967 -9.6672e-06
18:76085641 T C 0.032293 -4.0964e-05
18:76089983 G A 0.217259 1.8437e-05
18:76097571 A C 0.055815 -1.0015e-05
18:76100155 T C 0.225656 1.8921e-05
18:76112532 A G 0.167689 2.6680e-06
18:76116136 G A 0.100546 4.2973e-05
18:76122215 T C 0.105827 2.0554e-05
18:76122871 C T 1.391544 -1.7489e-05
18:76125152 G A 1.857187 9.0002e-07
18:76128452 T C 0.067494 -4.8843e-06
18:76129567 T C 0.248556 -4.1028e-06
18:76134672 G A 0.233703 1.4774e-05
18:76135259 A G 0.052128 -1.1916e-05
18:76141745 T C 0.167761 2.5143e-06
18:76148662 A C 0.130959 9.9221e-06
18:76151649 A C 0.078857 3.1135e-05
18:76151671 A G 0.341234 4.5301e-05
18:76152178 T C 0.351669 -1.7871e-05
18:76155145 T C 0.478253 -1.5574e-05
18:76161130 A G 0.039047 3.1460e-06
18:76173587 C T 0.075534 -2.4817e-05
18:76175621 T C 0.037476 1.7836e-05
18:76178009 C T 0.088708 -1.6916e-05
18:76178452 C T 0.787382 -2.2204e-05
18:76178967 T C 0.040436 -1.4000e-06
18:76181109 G A 1.196454 -1.0771e-05
18:76182269 T G 0.048707 -9.3950e-06
18:76182837 C T 0.028586 -4.5481e-06
18:76186060 C T 0.128139 1.6557e-05
18:76186733 C T 0.736027 1.6028e-05
18:76186925 T C 0.059233 -1.6333e-05
18:76190752 T C 0.696720 -2.8797e-05
18:76192546 C T 0.087348 2.5213e-05
18:76194055 G T 0.419643 -1.7987e-05
18:76195919 T G 0.519455 -6.2033e-05
18:76200167 T C 0.759393 -5.5781e-05
18:76201124 T C 0.095554 7.5039e-05
18:76206094 T G 0.162148 4.8958e-06
18:76206462 A G 0.354042 1.8725e-05
18:76209915 T C 0.298350 -1.7847e-05
18:76211686 A G 0.033017 1.8122e-05
18:76214263 T G 1.221683 -6.8733e-05
18:76215035 C T 0.065300 -1.2061e-05
18:76217356 T C 0.590834 -5.9789e-05
18:76217577 T C 0.279268 -3.0903e-05
18:76217899 A C 0.273568 1.9010e-05
18:76223292 A G 0.049973 8.3660e-06
18:76226178 A G 0.091665 3.3394e-05
18:76233405 C T 0.406254 3.4743e-05
18:76233783 A G 0.050310 1.7868e-05
18:76240143 T C 0.027577 1.3865e-05
18:76242834 C G 0.052420 -6.6888e-06
18:76246966 C A 0.056834 2.2548e-05
18:76247931 T C 0.044452 -7.8250e-07
18:76248407 T C 0.356827 1.1993e-05
18:76249192 T C 0.109615 2.1544e-06
18:76249252 T C 0.085031 6.9332e-06
18:76256535 C T 0.062612 -1.5318e-05
18:76258204 A G 0.247446 -1.0462e-05
18:76259262 T C 0.295636 -1.4819e-05
18:76261025 C T 0.597479 -1.1124e-06
18:76266026 T C 0.026651 -4.1177e-05
18:76266098 G A 0.027729 5.4910e-06
18:76266704 T C 0.060655 6.6718e-05
18:76271531 T C 0.229311 -1.4813e-05
18:76275058 C A 0.245888 -1.2048e-05
18:76276530 A G 0.184288 8.8276e-06
18:76278620 T C 0.096252 -2.4990e-05
18:76280006 T C 0.080058 -1.6044e-05
18:76280573 C A 0.054643 4.2304e-05
18:76283262 T C 0.150684 1.6187e-05
18:76284400 T C 1.692419 -7.4895e-06
18:76285682 T C 0.054530 1.1077e-05
18:76288482 A G 0.124649 -8.4979e-06
18:76289298 T C 0.225150 -1.8328e-05
18:76297964 A G 0.495741 -3.0269e-05
18:76300026 T C 0.042981 5.0904e-06
18:76302148 T C 0.064306 -3.3491e-05
18:76302356 T C 0.035087 3.2719e-05
18:76303034 A G 0.346005 -2.9465e-05
18:76306171 G A 0.729318 1.1499e-05
18:76306458 T G 0.603149 1.2714e-05
18:76310279 T C 0.038989 2.1979e-05
18:76318216 T C 0.362237 -1.2756e-05
18:76319120 C A 0.080175 -9.2332e-06
18:76326774 G T 0.258991 1.2229e-05
18:76331832 T C 0.092230 -1.4215e-05
18:76337490 A G 0.661262 -1.8754e-05
18:76339679 T C 0.168205 2.3106e-05
18:76346728 C T 0.156572 -6.3078e-06
18:76348780 A G 0.935791 -1.0968e-05
18:76354537 G T 0.228931 1.9988e-05
18:76356335 C G 0.026814 -2.6078e-05
18:76360597 A G 0.066715 1.2495e-05
18:76361190 C T 0.327776 2.4876e-05
18:76361457 A G 0.549963 1.2016e-05
18:76362390 A G 0.022967 -2.5328e-06
18:76365403 C T 1.047451 3.0737e-05
18:76368539 C T 0.089582 -2.0910e-05
18:76372746 A G 0.057626 -2.9728e-05
18:76378760 A G 0.152615 -4.0844e-06
18:76380467 T C 0.039940 -1.0371e-06
18:76385627 A G 0.048726 -3.6628e-05
18:76385777 A C 0.070584 3.1912e-05
18:76387613 G A 0.381514 4.2650e-05
18:76389099 T C 0.030508 1.9161e-05
18:76389437 T C 0.126665 -9.8955e-06
18:76389467 A G 0.922120 -5.4080e-05
18:76389999 A G 0.056656 1.2076e-05
18:76392603 G A 0.058422 -2.8180e-05
18:76397392 C T 1.127201 -4.1397e-05
18:76404651 A G 0.044221 -1.0515e-05
18:76406408 C T 0.031134 -1.9017e-05
18:76406465 A G 0.192192 -2.9233e-05
18:76408119 A G 0.471963 5.1943e-05
18:76409049 A G 0.815877 6.7056e-05
18:76409371 T C 0.840471 6.7270e-05
18:76412631 A C 0.094970 -1.5948e-05
18:76416004 G A 0.534854 7.8857e-07
18:76417532 C T 0.165878 -1.8087e-05
18:76418390 T C 0.228061 -2.9585e-06
18:76418601 G A 0.073651 2.4960e-05
18:76421153 A G 0.032182 2.5479e-05
18:76424290 G T 0.168111 2.4165e-05
18:76430365 G T 0.917290 5.9842e-05
18:76431437 C T 0.181273 2.7797e-05
18:76433554 C A 1.977490 -1.0483e-05
18:76436996 T C 0.049314 3.5574e-05
18:76437601 C T 0.371248 1.4841e-05
18:76438326 G T 1.904131 -1.2992e-05
18:76439588 A G 0.038716 8.2693e-06
18:76440828 A G 0.066828 1.0833e-05
18:76442139 T C 0.034143 6.9696e-06
18:76444233 G A 1.878256 5.5245e-06
18:76444608 A G 0.973202 8.3863e-05
18:76447263 G A 0.906777 9.3421e-06
18:76450480 T C 0.168871 -8.8313e-05
18:76453854 A G 1.541375 5.3118e-05
18:76458184 T C 0.091068 1.2266e-05
18:76461168 C T 0.078491 -4.2449e-06
18:76463453 T C 0.069552 -8.9395e-06
18:76466838 G A 0.071986 1.2379e-05
18:76469293 G A 1.867807 1.2318e-05
18:76471389 A G 0.063404 -5.3718e-06
18:76473675 G A 1.906144 1.9137e-05
18:76476200 T G 0.176859 2.8208e-06
18:76479319 T C 1.688686 3.9622e-05
18:76480883 T C 0.529040 5.6987e-06
18:76483606 T C 0.042754 -3.0302e-05
18:76484906 T C 0.551664 2.9729e-05
18:76485052 C G 0.128239 -2.7990e-05
18:76485237 C G 1.635202 -5.4106e-06
18:76489201 T C 0.076728 -6.0653e-06
18:76493215 T C 0.023633 -2.2878e-05
18:76493780 C A 0.124513 -2.1553e-06
18:76496647 A G 0.053579 1.2217e-05
18:76498136 T G 0.079932 -1.0205e-05
18:76499842 T C 0.091607 3.2494e-07
18:76501477 A G 0.075180 -2.2124e-05
18:76501589 G A 1.272987 5.6627e-07
18:76503144 G T 0.386513 1.9172e-06
18:76503655 A G 0.030407 4.2657e-06
18:76507775 G T 1.080188 -1.7447e-05
18:76510528 A G 0.199933 5.2864e-06
18:76516993 C G 0.028933 1.8302e-05
18:76520845 C T 0.083947 -5.4013e-05
18:76521953 G A 0.032767 -4.9062e-05
18:76524967 T C 0.092500 -1.7348e-08
18:76525711 A G 0.061768 3.5841e-07
18:76526149 C T 0.546448 -1.8654e-05
18:76527234 A G 0.303137 -9.8962e-06
18:76527698 A G 0.066867 -8.7079e-06
18:76529976 G A 0.032403 5.9356e-05
18:76530066 T C 0.329042 5.8406e-06
18:76530270 A G 0.147406 2.5221e-05
18:76530318 T C 0.026973 1.9172e-06
18:76531075 A G 0.512727 -1.4139e-05
18:76531398 A G 0.071892 -1.0540e-05
18:76533765 G A 0.865461 -2.1721e-05
18:76535286 T C 0.129719 6.3075e-06
18:76535927 T G 0.595327 3.5543e-05
18:76537186 G A 0.419705 -1.2442e-05
18:76539807 G T 1.710587 -1.7376e-05
18:76541400 G T 0.101779 2.5286e-05
18:76543576 T G 0.022182 -3.4208e-05
18:76546799 C G 0.095758 1.7981e-05
18:76552667 A C 0.196334 5.5548e-05
18:76557336 G C 0.356768 -1.8755e-05
18:76558216 C G 0.109034 2.4550e-05
18:76560025 C T 0.563125 1.5052e-05
18:76562160 T C 0.108047 -7.9387e-06
18:76563678 A G 0.197437 4.8644e-05
18:76572981 C A 0.133014 4.1639e-05
18:76573589 G A 0.152456 1.6046e-05
18:76574907 G A 0.248565 -1.1435e-06
18:76580335 T C 0.030348 4.6340e-05
18:76580954 A G 0.077332 -2.3097e-05
18:76583896 A G 0.074586 1.9870e-05
18:76588901 C A 0.189329 -4.2923e-06
18:76591092 G A 0.756596 4.7966e-05
18:76591635 G A 0.207723 5.2460e-05
18:76606328 T C 0.054283 2.1763e-05
18:76607837 A G 0.192130 -5.8135e-06
18:76609789 A G 0.533315 7.8531e-06
18:76610650 A G 0.037950 -3.8459e-05
18:76613103 A G 0.057548 -1.1339e-06
18:76616271 A G 0.102867 1.5382e-05
18:76617055 C G 0.041560 4.5556e-05
18:76617227 C A 0.141158 8.0807e-05
18:76618847 C T 0.130197 1.3785e-04
18:76620092 A C 0.111660 -3.4957e-05
18:76622938 C T 1.600501 1.4092e-05
18:76626883 C T 1.001558 5.7741e-05
18:76628060 G A 1.917192 5.0376e-06
18:76632909 C T 0.108602 2.2286e-05
18:76636952 G A 0.288229 2.4175e-04
18:76641125 C T 0.187979 1.4813e-05
18:76642118 G T 0.121592 -6.2609e-05
18:76650871 G A 0.853328 2.9315e-05
18:76653850 A G 0.056383 3.5871e-05
18:76654587 A C 0.063174 -2.1445e-05
18:76655567 T C 0.081616 5.2840e-06
18:76657579 G A 0.040781 4.6365e-05
18:76660408 A G 0.148600 -8.3410e-06
18:76669931 T C 1.365120 3.6180e-05
18:76676102 A G 0.129333 -7.8497e-06
18:76680089 G A 0.109112 -2.7080e-05
18:76681837 C T 0.094363 -3.0007e-05
18:76686283 G A 1.315692 7.2477e-05
18:76689018 C A 0.038249 4.4678e-05
18:76689382 T G 1.831194 1.7840e-05
18:76692249 A G 0.347826 -6.1615e-05
18:76701830 A G 0.088861 1.9649e-05
18:76701908 T C 0.224588 -1.9726e-05
18:76703479 T C 0.073404 -2.1328e-05
18:76703733 C T 0.080509 1.1588e-06
18:76704368 T C 1.216328 4.9965e-05
18:76708318 A G 1.895741 9.9984e-06
18:76712173 C T 1.836797 -7.3358e-06
18:76712606 G A 0.217571 -5.0471e-06
18:76712774 A G 0.053017 -1.9359e-06
18:76715496 A G 0.054069 -1.1776e-05
18:76720952 T C 0.088072 -3.5212e-05
18:76727193 A G 0.115065 -1.0722e-05
18:76729951 T C 0.095440 -8.6814e-06
18:76730738 C T 0.053533 -1.1731e-05
18:76736380 T C 0.319130 8.5779e-05
18:76738289 T G 0.025713 -3.1509e-06
18:76742544 C G 0.122186 1.4248e-04
18:76744480 A G 0.051560 -8.0717e-06
18:76745483 A G 0.071460 1.1171e-07
18:76745589 T C 0.171561 9.6214e-05
18:76750101 A G 0.102162 -7.6878e-06
18:76751058 T C 1.576537 -4.7329e-05
18:76751727 A G 0.092279 -1.3243e-05
18:76751819 C T 0.037113 -4.0631e-06
18:76754549 C T 0.099364 -1.4574e-05
18:76758884 G A 1.703958 -1.8612e-05
18:76760225 G T 0.162197 -6.1649e-06
18:76763842 G A 1.056753 3.8454e-06
18:76764853 G A 0.036772 8.9689e-06
18:76769224 A C 0.038505 -1.0653e-05
18:76770820 G A 0.542076 -3.2606e-05
18:76773001 A G 0.120092 1.8581e-05
18:76774276 C A 0.611773 -6.6108e-05
18:76777959 G A 0.346745 1.7865e-05
18:76778080 C T 0.292994 -8.0883e-06
18:76778425 C T 1.018969 -2.4057e-05
18:76778852 A G 0.087774 2.4868e-05
18:76778992 A G 0.092353 7.5049e-06
18:76804103 C T 1.177060 2.7409e-05
18:76806371 A G 0.100513 6.8411e-06
18:76812450 T C 0.644021 -2.3888e-05
18:76816168 C T 0.054267 -1.8139e-05
18:76819786 G A 0.684106 -3.7415e-05
18:76821509 A G 0.197856 8.3083e-06
18:76824237 A G 0.215409 2.3088e-05
18:76828514 C T 0.046818 -1.9525e-05
18:76834577 A G 0.158906 -1.5038e-05
18:76877091 A G 0.024110 -4.9197e-06
18:76877445 C T 0.039352 -6.7607e-06
18:76883789 T C 0.025769 1.6808e-06
18:76892497 T C 0.030962 -1.4600e-05
18:76916225 C T 0.261571 1.3417e-05
18:76924365 T C 0.048230 2.2502e-05
18:76925069 A G 0.050826 -1.5626e-05
18:76951800 C T 0.053968 5.0586e-06
18:76955748 T C 0.942526 -2.8193e-05
18:76956791 A G 0.335553 -3.8996e-05
18:76956886 A G 0.065673 2.3218e-05
18:76966335 T C 0.660399 2.7201e-05
18:76977974 A G 0.107638 1.6401e-05
18:76979567 T C 0.665868 2.6614e-05
18:76979647 A G 0.020244 3.8606e-06
18:76987492 G A 0.323064 2.3536e-05
18:76989089 G A 0.054179 -9.5992e-07
18:77001222 G C 0.461602 -1.3301e-05
18:77012604 A G 0.051677 7.8965e-06
18:77018782 G A 0.049171 -2.0102e-05
18:77018871 G A 0.044753 1.4211e-09
18:77020146 A G 0.187047 1.6951e-06
18:77024881 C A 0.361952 -3.1033e-05
18:77030181 A G 0.036142 -3.0676e-06
18:77060033 G A 0.031442 6.7689e-06
18:77063512 G A 0.022364 1.0711e-06
18:77066147 C T 0.096456 -1.6622e-05
18:77072639 T G 0.065923 -1.2064e-05
18:77072740 A G 0.105648 2.6950e-06
18:77073122 C T 0.047792 2.4230e-05
18:77074423 C T 0.035152 4.8950e-05
18:77074487 A C 0.035480 1.0723e-05
18:77081757 T C 0.067026 2.7115e-05
18:77086759 C A 0.570684 2.9372e-05
18:77091153 T C 0.038771 3.0791e-06
18:77091283 A G 0.799960 -2.9105e-05
18:77097360 T A 0.195243 2.5614e-05
18:77100592 C T 0.025652 2.2248e-05
18:77106791 A G 0.045928 -5.6058e-06
18:77109150 A G 0.907922 1.9609e-05
18:77120293 A G 0.537629 1.4087e-05
18:77129022 C T 0.065215 2.7241e-05
18:77132006 T G 0.536295 1.2533e-05
18:77137155 A G 0.054828 -2.4893e-05
18:77138068 C T 0.913898 2.2444e-05
18:77139494 A C 0.146030 2.3337e-05
18:77143277 G A 0.046302 -4.6415e-06
18:77144045 C G 0.097174 2.5132e-05
18:77145204 C T 0.102919 -6.0342e-06
18:77147706 T G 0.099520 -1.7803e-05
18:77147758 A G 0.788239 -1.9490e-05
18:77149289 A G 1.840958 2.2610e-05
18:77150977 C T 0.189206 -9.1543e-07
18:77155184 A G 1.040933 8.8274e-05
18:77157017 T G 0.123672 7.9407e-07
18:77157846 C T 0.313923 3.1489e-06
18:77158019 G A 1.632803 5.8323e-06
18:77161063 G C 0.069035 1.3014e-05
18:77161396 T C 0.045257 -1.5960e-05
18:77162462 G A 0.724218 -5.9732e-06
18:77162713 C T 1.810421 -8.5849e-05
18:77164243 A G 1.131735 -4.2876e-05
18:77164766 T C 0.116210 -3.3661e-05
18:77166453 G A 1.884858 -2.0576e-05
18:77167920 A G 0.211745 -2.1122e-06
18:77168753 T C 1.126548 -2.8363e-05
18:77169571 T C 0.221670 1.1369e-05
18:77170477 A C 0.244751 -6.5580e-06
18:77175007 C T 0.036389 6.3522e-06
18:77176537 T C 0.340964 -9.7519e-06
18:77180758 T C 0.054997 -1.1274e-05
18:77181200 T C 0.074044 7.7445e-06
18:77182003 G T 1.044799 -4.7597e-05
18:77187165 G A 0.777917 -3.0245e-05
18:77191247 T C 0.333499 -9.5494e-06
18:77199460 A G 0.052381 -1.6530e-06
18:77199479 A G 0.348021 -1.1978e-05
18:77201837 C T 0.463011 1.6834e-05
18:77203088 A G 0.064686 9.9425e-06
18:77203558 T G 0.038002 -3.8088e-06
18:77208922 T C 0.145105 1.1715e-05
18:77210255 C T 0.375789 1.1652e-05
18:77211956 T C 0.130378 -1.8217e-05
18:77212281 A G 0.044770 -1.0709e-05
18:77214995 T C 0.253226 2.1628e-05
18:77217019 G A 0.293718 3.9163e-06
18:77217164 T G 0.168903 -1.8584e-05
18:77218855 A G 0.626931 4.5628e-06
18:77227554 T C 0.027479 2.6589e-05
18:77227678 A G 0.082730 3.3142e-05
18:77230355 C G 0.548619 2.0530e-06
18:77230398 G A 0.037885 1.0864e-06
18:77230567 A G 0.024694 2.7163e-06
18:77233125 A T 0.029845 -2.5021e-05
18:77236480 C T 0.036220 -1.2173e-06
18:77236636 A C 0.040755 2.0402e-05
18:77241092 T C 0.109654 1.9296e-05
18:77241665 G A 1.052524 -4.3424e-05
18:77241715 A G 0.062365 2.4192e-05
18:77244747 T C 0.119713 -2.4231e-05
18:77246406 G T 0.901168 -2.6411e-05
18:77250638 A G 1.233651 -1.4554e-05
18:77250669 A G 0.195749 1.8380e-05
18:77250717 T C 0.238331 7.9410e-06
18:77251241 A G 0.084252 -1.1048e-05
18:77255511 G A 0.169367 6.3603e-06
18:77264005 T G 0.026629 -9.2678e-06
18:77264121 T C 0.072713 1.8114e-06
18:77264539 A G 1.582970 -8.6730e-06
18:77264653 T C 1.403420 -3.8697e-07
18:77268754 T C 0.099679 -1.5670e-05
18:77270565 C T 0.026074 -1.6210e-06
18:77271091 G A 0.083648 -3.4712e-06
18:77275766 C T 0.469580 -1.4351e-05
18:77276168 A G 0.352919 -3.2732e-06
18:77276440 T G 0.111634 1.5523e-06
18:77277474 A G 0.941423 -1.2913e-05
18:77277719 A G 0.751425 -9.2645e-07
18:77277850 C T 0.196473 -6.4525e-05
18:77278071 A G 0.088975 -1.6696e-05
18:77278268 T C 0.173480 -5.9530e-05
18:77279750 A G 0.877506 -1.0644e-05
18:77279921 A G 0.130398 -4.7371e-06
18:77280480 A G 0.138574 5.5402e-06
18:77284520 T C 0.106233 -1.7589e-06
18:77285643 A G 0.117655 -3.8043e-06
18:77287075 A G 0.130898 -5.8346e-06
18:77287796 T C 0.139950 1.0008e-05
18:77288425 T C 0.053511 8.4510e-06
18:77288681 G A 0.070113 -3.9224e-06
18:77288806 C T 0.421558 7.4432e-06
18:77290026 C T 1.147604 1.0412e-05
18:77290358 A G 0.096067 2.3305e-05
18:77290581 T C 0.220593 1.8016e-05
18:77290985 T C 0.325271 -2.7202e-05
18:77291379 A G 1.155394 1.4142e-05
18:77291418 A G 0.889574 -2.7451e-05
18:77292708 C T 1.693850 -4.6021e-05
18:77293378 C G 0.213832 -1.1185e-05
18:77295373 T C 0.224287 -1.8825e-05
18:77299280 A G 0.074807 2.4735e-05
18:77299522 G A 0.026385 1.2148e-05
18:77312681 A G 1.293783 3.6524e-06
18:77314392 A G 1.310762 1.0309e-06
18:77321874 A G 0.344635 3.1767e-05
18:77321945 T C 0.244433 4.3510e-05
18:77322227 A C 1.304598 -7.4215e-06
18:77326275 A G 0.788856 -1.4792e-05
18:77326907 A G 0.299531 7.3032e-05
18:77328026 G A 1.541066 8.7530e-06
18:77330508 A G 0.175878 2.3893e-05
18:77332718 G A 1.944870 1.5693e-05
18:77335051 T C 0.143323 -5.0159e-05
18:77335535 A G 1.038684 -4.0451e-07
18:77339949 C T 0.123523 -2.5611e-05
18:77344268 A G 0.053803 -3.6746e-05
18:77344413 T C 0.229295 4.5528e-05
18:77346380 G A 0.061356 -1.6126e-05
18:77347898 T C 0.064050 1.9829e-05
18:77349075 G A 0.995764 -3.2325e-05
18:77349194 A G 0.061216 -1.6848e-06
18:77350896 A G 0.062554 1.4545e-05
18:77351572 C T 1.850715 -2.1396e-05
18:77354493 A G 0.242645 2.8923e-05
18:77356009 A G 0.084609 6.2238e-05
18:77356700 C T 1.743479 -2.5917e-05
18:77358091 A G 0.163830 7.4650e-06
18:77358737 A C 0.060002 -1.4598e-05
18:77358775 A G 0.079253 1.9118e-05
18:77359731 G A 0.276996 4.8109e-06
18:77361400 A G 0.474884 -8.7303e-06
18:77362452 G A 0.246942 -1.9992e-05
18:77364287 T C 0.346248 -1.3517e-06
18:77364961 G A 0.344314 -3.0604e-05
18:77368891 G A 0.192017 -5.0112e-06
18:77370808 A G 0.835177 1.4824e-04
18:77373149 A G 0.045429 -2.4127e-05
18:77374596 T C 0.150425 2.4492e-05
18:77376521 G A 0.526655 -8.2980e-05
18:77381838 A G 0.189738 -4.8732e-06
18:77385843 G A 1.951124 -3.6137e-06
18:77386912 A G 0.065663 3.3498e-05
18:77387183 T C 0.193870 1.4331e-05
18:77388890 T C 0.367778 5.4279e-05
18:77389498 C T 0.836349 -3.9896e-05
18:77401178 T C 0.049025 4.0227e-06
18:77401312 A G 0.391930 5.2718e-06
18:77403963 A G 1.331074 -2.2716e-05
18:77406427 C A 1.388642 -2.7919e-05
18:77406681 A G 0.581428 1.3890e-06
18:77410226 T C 0.093564 9.8337e-06
18:77412623 A G 0.211251 5.7185e-06
18:77418236 T C 0.404193 7.0051e-06
18:77421136 T C 0.024081 4.3261e-06
18:77429838 C T 0.029375 -2.6638e-06
18:77432324 T C 0.125701 1.3735e-06
18:77440816 A G 0.218356 -2.2111e-05
18:77442538 A G 0.104321 -2.6953e-05
18:77444247 A G 0.049746 -8.9032e-06
18:77451190 T G 0.050174 -4.9059e-06
18:77455227 T C 0.028680 -4.3201e-06
18:77458464 C A 0.393560 1.3905e-05
18:77468948 A G 1.565277 5.7931e-05
18:77473127 T C 0.399237 1.8633e-05
18:77475878 C T 0.097719 3.3260e-05
18:77476073 G T 0.311518 -4.2467e-06
18:77484280 G A 0.066137 -1.0823e-05
18:77488422 T C 0.731732 1.0732e-05
18:77488825 A G 0.094402 1.4276e-05
18:77490911 T C 0.044390 -2.5689e-05
18:77495064 A C 0.345492 1.1708e-05
18:77498090 C T 0.363042 -3.2769e-05
18:77498826 A G 0.076997 1.2549e-05
18:77501394 A G 0.088001 -1.2398e-05
18:77502528 A G 0.090458 9.9979e-06
18:77504396 T C 0.042076 -2.6386e-05
18:77508181 C T 1.029862 -2.4622e-05
18:77508556 T C 0.078682 -1.7592e-05
18:77509317 A G 0.065929 -1.1183e-05
18:77510458 T C 0.046996 1.2694e-05
18:77515031 A G 0.070473 -3.2943e-05
18:77522573 C T 0.402937 1.4800e-05
18:77523221 A G 0.038349 2.8598e-05
18:77530785 A G 0.114552 3.0012e-05
18:77530860 T C 0.810210 -3.2287e-05
18:77533176 C A 1.104740 2.7335e-05
18:77533618 T C 0.393560 -2.6589e-05
18:77533989 G T 0.119424 -7.7570e-06
18:77535176 A G 0.670578 -6.1369e-06
18:77537661 A G 0.074845 1.5863e-05
18:77539072 T C 0.515875 -2.0593e-05
18:77539229 T C 0.776703 -3.9921e-07
18:77542455 T C 0.044604 -5.4084e-06
18:77542588 C T 0.531968 -3.9749e-05
18:77542676 A G 0.206308 2.1710e-05
18:77542857 A G 0.311495 2.8748e-05
18:77544749 A G 0.074469 2.9785e-06
18:77546861 T C 1.089708 2.1594e-05
18:77547307 A G 0.159149 -1.9055e-05
18:77547535 G A 0.478977 2.2967e-05
18:77550222 T C 1.497510 1.9227e-05
18:77550883 C T 0.098508 6.6811e-07
18:77551738 G A 0.161038 -1.3001e-05
18:77552527 A G 0.020958 -7.1930e-06
18:77552883 T C 0.037674 2.2998e-05
18:77555368 G A 0.989240 -1.4706e-05
18:77563334 A G 0.419818 3.3351e-05
18:77565166 A G 0.130472 -3.7653e-05
18:77573548 G A 0.555906 7.1090e-06
18:77574977 C T 0.106814 3.2781e-06
18:77579095 A G 0.042832 -1.0102e-05
18:77579648 C T 0.093762 -2.9748e-05
18:77580256 T C 0.026083 6.1824e-06
18:77583315 T C 0.274999 -9.0318e-06
18:77585130 G A 0.040810 -1.2075e-05
18:77585701 A G 0.153732 -1.4188e-06
18:77586223 T C 0.645608 -2.3398e-05
18:77589443 C T 0.067568 -3.4272e-06
18:77606782 G A 0.088874 2.3184e-05
18:77606837 A G 0.068734 7.0681e-06
18:77608128 A G 0.036593 2.2549e-05
18:77613021 A G 0.071045 -3.2793e-05
18:77622879 G A 0.735780 -2.7783e-05
18:77627574 C G 0.277194 -4.4215e-05
18:77627950 A G 0.879830 3.4773e-05
18:77628684 G A 1.916446 -3.7898e-05
18:77628719 C T 1.178339 1.0648e-05
18:77628801 T C 0.053212 3.0031e-05
18:77633271 T C 0.332902 -2.9116e-05
18:77634276 C T 0.179085 -5.0462e-06
18:77636519 G A 0.253460 1.4656e-05
18:77637016 T C 0.054011 7.9842e-06
18:77638838 T G 1.909490 -3.5032e-05
18:77639856 A G 0.025204 3.4747e-06
18:77662080 C G 0.087589 1.6539e-05
18:77668190 T C 0.190566 6.8498e-06
18:77669215 T C 1.161194 1.8538e-05
18:77672361 A G 0.036918 1.5545e-05
18:77672791 T C 0.180666 5.3817e-05
18:77675085 C T 0.151314 7.0622e-06
18:77677285 A G 0.059743 2.3439e-05
18:77678515 A G 0.277697 -9.4832e-05
18:77682524 A G 0.022328 -7.3066e-06
18:77682662 C T 0.435268 5.3774e-05
18:77685324 T C 0.059561 -4.4557e-05
18:77687518 A G 0.132868 -7.9638e-06
18:77688056 T G 0.024840 1.8498e-05
18:77693268 A G 0.154878 -3.3654e-05
18:77693600 T C 0.572502 1.6822e-05
18:77699893 T C 1.457347 2.7068e-05
18:77702025 C T 1.695305 4.7920e-05
18:77703476 G A 0.591269 -2.9656e-05
18:77706207 A G 0.053637 5.7597e-06
18:77706294 G A 0.890405 -1.1092e-05
18:77706425 C T 0.241330 7.2715e-07
18:77720079 G A 0.869618 -4.2259e-06
18:77721733 A G 0.046957 -2.8185e-05
18:77725683 T C 0.114052 -2.7139e-05
18:77728135 T G 1.668303 2.8778e-05
18:77730915 C G 0.047964 1.5174e-05
18:77733860 T C 0.047357 -2.0582e-05
18:77736088 A G 0.116535 3.5171e-05
18:77745640 G A 1.671074 3.2446e-05
18:77751380 G A 0.254061 2.4388e-05
18:77755460 C T 0.032539 8.6393e-06
18:77789118 A G 0.878382 3.2170e-05
18:77789323 T C 0.720865 -1.7211e-05
18:77791054 T C 0.044452 2.1217e-05
18:77798033 T C 1.149091 6.2221e-05
18:77805778 G C 0.030056 3.4026e-05
18:77805856 C A 0.598040 1.2791e-05
18:77805949 C A 0.712287 -2.8856e-05
18:77818414 G A 1.434593 1.7831e-05
18:77825709 T C 0.088095 -2.0352e-05
18:77826306 A G 1.143433 -1.8608e-05
18:77827644 A G 0.335550 6.5540e-05
18:77828960 A G 0.068127 -3.1908e-06
18:77830707 T C 1.043991 9.6050e-06
18:77839092 T C 1.442153 1.2597e-05
18:77845071 A G 0.046006 -1.4585e-05
18:77849459 G T 1.700861 5.2411e-05
18:77856381 T C 1.703520 3.9633e-05
18:77861213 G A 0.046539 1.6296e-05
18:77865159 A C 0.335609 -3.6991e-05
18:77870870 G A 0.082687 1.2405e-05
18:77886629 A G 0.025324 3.0521e-06
18:77887921 A C 0.425774 5.1904e-06
18:77889409 T C 0.047029 2.6461e-05
18:77891939 C A 0.788622 -3.9091e-05
18:77893552 G A 0.023480 -2.8983e-05
18:77894844 A G 0.969467 -4.4256e-05
18:77900527 G A 0.049866 -2.8286e-05
18:77901115 G A 0.085274 7.0453e-06
18:77912269 C T 0.926287 1.3222e-05
18:77914804 A C 0.425346 1.0466e-05
18:77919812 T G 0.039304 -1.8582e-05
18:77933024 G A 0.431546 3.1919e-05
18:77940551 A C 0.042348 -4.4121e-05
18:77943115 T C 0.102529 -2.1653e-05
18:77956214 A G 0.044896 1.7201e-05
18:77968796 A G 0.579763 7.9744e-05
18:77982228 A G 1.748380 -7.1981e-05
18:77985295 C T 0.249481 4.7995e-06
18:77985412 C A 0.057730 -4.3118e-06
18:77998375 G A 0.259442 -3.2392e-05
18:77998496 T C 0.108612 6.5813e-06
18:78001913 G C 0.020718 -9.0148e-06
18:78002730 C T 1.220973 -6.0311e-05
18:78007784 C T 1.208616 -1.8545e-05
18:78009148 A G 0.038044 -2.0052e-05
18:78010620 T C 0.061132 -1.1445e-05
18:78015180 T C 0.370667 3.5683e-06
19:260137 A G 0.055870 -1.1315e-05
19:260970 T A 1.008124 1.0680e-05
19:267039 T C 1.144585 1.5298e-05
19:267614 C A 1.219191 7.6794e-06
19:277715 C G 0.686379 2.7431e-06
19:280712 T C 0.031355 3.2175e-05
19:282753 A G 0.837913 1.2200e-05
19:288062 A G 0.179309 5.3909e-05
19:288374 C T 0.936262 2.1516e-05
19:288771 G T 0.100689 -3.4457e-05
19:289047 G A 0.044887 1.5335e-05
19:289399 T C 1.514100 1.1213e-05
19:292082 T C 0.984005 -3.2159e-05
19:292583 G A 1.035315 7.5781e-06
19:293072 A G 0.095460 -3.2363e-05
19:294212 C T 0.933165 2.5478e-05
19:294306 C T 0.085618 6.2847e-07
19:294798 T C 0.094041 -1.2224e-05
19:295597 T C 0.128905 1.1684e-05
19:295676 A G 0.354840 4.0895e-05
19:296458 A G 0.418270 -1.5487e-05
19:296777 A G 0.029780 -1.2402e-05
19:302321 T C 0.759436 -3.3159e-06
19:308045 C T 0.054942 -1.9286e-05
19:314755 T C 0.150227 7.1525e-06
19:316586 A G 0.054452 -1.9562e-05
19:318423 A G 0.050132 -1.4862e-05
19:319760 T C 0.164846 6.0661e-06
19:320892 A G 0.051631 -2.2336e-05
19:321048 A G 0.168085 1.4761e-05
19:322854 C G 0.034601 2.6776e-05
19:327323 C T 0.170565 1.2233e-05
19:328855 T C 0.471180 -2.2725e-05
19:331028 A G 1.396358 -1.8937e-05
19:339186 A G 0.166751 -1.9330e-05
19:339905 T C 0.045305 -4.6005e-06
19:342556 A G 0.144021 4.6269e-06
19:345583 T G 0.030504 3.4620e-06
19:348743 C T 1.170214 -4.6660e-06
19:352660 G A 0.361822 -5.2464e-06
19:358235 A C 0.185032 -4.7447e-08
19:362283 T C 0.042433 -1.6957e-05
19:362830 T C 0.164654 8.5764e-06
19:362941 T C 0.038927 -1.5325e-05
19:363083 A G 0.143634 2.9438e-06
19:364005 T C 0.022130 5.4669e-06
19:364741 T C 0.028661 -1.2095e-07
19:366412 G A 1.181873 6.9238e-06
19:366451 A C 0.841584 -2.0927e-05
19:366881 C T 0.058964 2.1652e-05
19:367089 A G 0.049174 4.1858e-05
19:367251 G T 0.057506 1.1061e-05
19:369288 G A 0.087186 3.6768e-05
19:370188 G A 0.033296 2.6787e-06
19:371899 T C 0.248737 -5.0055e-05
19:371967 A G 0.661136 2.0565e-05
19:372661 A C 0.112598 -2.1563e-05
19:372689 A G 0.084378 -1.8128e-05
19:372737 C T 0.171951 -6.4133e-05
19:373897 C G 0.403982 -1.2102e-05
19:373916 T C 0.138801 -7.2235e-06
19:374016 A G 0.492804 -8.9338e-06
19:374453 C T 0.418546 -1.1561e-05
19:374636 C T 0.086534 1.6649e-05
19:375779 G A 0.065734 1.6794e-05
19:376008 T C 0.575878 -6.8947e-06
19:376382 C T 0.637195 -2.1699e-05
19:376585 T C 0.043890 -3.3553e-05
19:376653 G C 0.549135 -3.8713e-06
19:378566 A G 0.081639 -3.1975e-05
19:378597 T C 0.096774 -2.1146e-05
19:379164 C A 0.038129 -1.0844e-05
19:379227 G A 0.105759 -2.4535e-05
19:384724 A G 0.619154 -3.2417e-05
19:388463 T G 0.049035 2.8399e-05
19:390319 C T 1.057438 -9.8959e-06
19:391125 A G 0.589517 -7.3603e-06
19:392840 G A 1.033594 -1.2139e-05
19:396396 A C 0.025016 -6.1939e-06
19:398636 G A 0.861144 1.1933e-05
19:399132 T C 0.060093 8.3386e-05
19:399170 G A 0.589033 -3.3898e-05
19:401213 A G 0.049609 1.6255e-05
19:401481 T C 0.075787 3.2572e-05
19:401907 A G 0.342250 -1.0243e-04
19:402556 G C 0.868622 -1.8869e-05
19:403641 A G 0.279193 8.7656e-06
19:405541 G A 0.078156 3.9758e-05
19:406739 G A 1.527054 -2.1004e-05
19:406783 A G 0.230480 -3.0321e-05
19:407900 G A 1.549333 -3.5207e-05
19:412812 A G 0.169043 1.7096e-05
19:417714 T C 0.169104 2.4883e-05
19:417737 G A 1.692851 -1.5752e-05
19:418178 G A 1.727503 -2.7049e-05
19:418436 T C 0.029024 -8.8473e-06
19:418556 A G 0.030326 -1.3967e-05
19:418769 A G 1.058097 -4.6963e-06
19:418948 T C 0.041501 -9.9542e-06
19:420755 A G 1.134478 2.9454e-06
19:422555 A G 1.411386 -8.6718e-07
19:425305 T C 0.224920 -1.4649e-05
19:425343 A C 0.029037 -4.4933e-06
19:426974 T C 0.384806 -5.3811e-06
19:428608 G A 0.317614 -1.3573e-05
19:430559 A G 0.111773 -3.3893e-05
19:438357 C T 0.401379 -9.7247e-06
19:439369 C T 0.028278 -1.6896e-06
19:440478 C G 0.058480 1.2594e-05
19:440655 T C 0.029703 -2.5654e-06
19:448173 C T 0.676161 1.2806e-05
19:453160 G A 1.526804 -2.4673e-05
19:454430 A G 1.128087 -3.0425e-05
19:454524 T C 0.049080 -2.2236e-05
19:454955 G C 0.031588 5.9446e-06
19:455285 A G 0.112958 2.6232e-05
19:455661 G A 0.261188 1.3972e-05
19:457805 T C 0.250899 4.1100e-06
19:459922 T C 0.031063 -2.1025e-06
19:464080 T C 0.048895 3.8095e-05
19:464207 A C 0.054368 -2.7788e-05
19:464310 G A 0.936200 -1.9496e-05
19:464840 T C 1.552391 -4.1254e-05
19:469811 G A 0.097485 1.4506e-05
19:470796 T C 0.062518 -3.5721e-05
19:475667 T G 0.058811 -1.0963e-05
19:482905 T C 0.044812 -2.5733e-05
19:483347 C G 0.562495 3.1875e-05
19:484051 C G 0.028862 1.9492e-05
19:484531 C T 0.076209 -7.3512e-07
19:485069 A G 1.547418 1.3035e-05
19:485138 C A 0.206535 5.3394e-06
19:485177 C T 0.068422 3.2128e-05
19:485464 A G 0.023746 -1.6975e-06
19:487375 C A 0.055864 3.7523e-05
19:490040 A G 0.029287 4.4132e-05
19:493430 C T 0.038174 2.0078e-05
19:494057 T G 0.654758 6.3411e-07
19:498973 A G 0.111105 4.7981e-05
19:499978 A G 0.587111 8.4738e-06
19:500215 A C 0.185655 -2.2509e-05
19:500460 A G 0.026898 1.1873e-06
19:501900 A C 0.420675 -1.4081e-05
19:507450 T G 0.889210 -2.4858e-05
19:508626 T C 1.054134 -2.8050e-05
19:509326 A G 0.125351 6.3569e-08
19:511453 G A 1.199570 1.6135e-05
19:512568 C A 1.199557 -7.1009e-06
19:514511 A G 0.294581 -7.0061e-06
19:516934 G A 0.042277 3.2119e-06
19:521076 A G 0.032208 -5.0758e-05
19:522740 G A 0.538297 -1.2414e-07
19:523110 G A 1.938777 2.1718e-05
19:525268 G A 0.044549 -8.9866e-06
19:525341 C T 0.749124 1.6536e-05
19:525739 C T 0.362250 -1.3498e-07
19:526084 C T 0.898143 6.3617e-06
19:528591 G C 0.249107 2.3776e-05
19:532066 T C 0.176826 -2.8347e-05
19:532337 T C 0.921483 7.7064e-06
19:532347 T C 1.955253 -1.2347e-05
19:533133 C T 1.862588 3.0148e-05
19:533201 A G 0.600828 1.6479e-05
19:538160 G A 1.859005 2.3218e-05
19:539222 A G 0.928069 6.4656e-06
19:539279 T C 0.565089 2.1315e-06
19:541685 T C 0.912295 1.1118e-05
19:542674 C G 0.182480 1.0524e-05
19:543497 T C 0.096521 -3.6376e-05
19:544649 T C 0.029154 4.3155e-05
19:546159 G A 1.907072 -1.1827e-05
19:547871 A G 0.124987 2.6050e-05
19:548500 T C 0.141632 1.2038e-05
19:551572 T C 1.039937 -8.8097e-06
19:552579 G T 1.264632 8.7839e-06
19:552746 T C 0.136020 7.9874e-06
19:553066 T C 0.998549 -2.0146e-05
19:554919 T C 1.031264 -3.2191e-05
19:556692 G A 1.893472 -1.1637e-05
19:557979 C T 0.233784 5.7346e-05
19:561773 C T 0.385802 8.0422e-06
19:561816 G A 0.580863 3.0672e-06
19:562253 A G 0.046201 -2.9100e-05
19:565641 C T 1.205344 2.5261e-05
19:566103 T C 1.485046 7.2302e-06
19:569654 C T 0.153742 4.3021e-06
19:570124 T C 0.528076 3.6020e-06
19:571397 A G 0.131638 -7.8493e-05
19:575754 C T 0.143118 -1.7318e-05
19:576466 C A 0.134520 -7.1402e-05
19:577426 G T 0.969389 -7.2904e-05
19:579501 T C 0.022542 1.4834e-05
19:580388 G C 0.169951 -2.3787e-06
19:580710 A G 0.070571 -2.2049e-05
19:584051 G A 0.163956 -1.2091e-06
19:585219 C G 0.047658 -5.7183e-05
19:587043 C T 0.681325 -8.4258e-06
19:588860 C T 0.534091 2.2671e-05
19:593275 A G 0.187138 -9.4451e-05
19:593757 A G 0.426485 -3.5303e-04
19:593986 T C 0.043471 -1.4037e-05
19:599102 T C 0.110371 2.9388e-06
19:601373 A G 0.353350 -1.9903e-05
19:603769 C T 0.209674 -2.8791e-05
19:605985 G A 1.141557 -1.2958e-05
19:606021 T C 0.324592 3.6524e-06
19:606045 T C 0.114062 -2.0317e-05
19:607637 A C 0.035746 1.7399e-05
19:607825 G A 0.226675 -2.3760e-05
19:608668 T C 0.579500 -2.3878e-05
19:614967 C T 0.701735 8.5350e-06
19:618178 A G 0.199969 1.5813e-05
19:618851 C T 0.047314 1.2951e-05
19:622207 T C 0.041005 1.3161e-05
19:624405 A G 0.333515 1.3734e-06
19:626046 T C 0.207314 2.7754e-05
19:628181 T C 0.923197 8.9799e-06
19:631681 T C 0.327163 1.0823e-05
19:632675 T C 0.246712 3.7501e-06
19:632915 A G 0.246264 1.1336e-05
19:633013 A G 0.063339 -2.8780e-05
19:634079 G T 0.021471 1.5602e-05
19:637351 A G 0.041050 4.4335e-06
19:637909 G T 0.320032 2.8987e-06
19:639355 C G 0.231992 -2.0622e-05
19:641215 C T 1.057302 -8.6177e-06
19:641781 A G 1.633238 -3.4704e-05
19:641820 T C 0.032458 3.0773e-05
19:644144 G A 1.760396 -1.3867e-05
19:646507 T C 0.100397 -1.3714e-05
19:646854 T C 0.088939 2.8033e-06
19:646891 A G 0.818747 7.1617e-06
19:646900 G A 1.064378 -2.0422e-05
19:648173 C G 0.116918 -3.7660e-06
19:651684 T C 0.041407 1.1212e-05
19:651852 T C 0.105402 6.2210e-06
19:652238 G A 0.759828 -1.1350e-05
19:652888 T C 0.077517 -1.7949e-06
19:653468 C T 0.589075 1.1749e-05
19:653686 T C 0.089374 1.0322e-05
19:657588 G T 1.688612 -5.7964e-05
19:658335 T C 0.047016 -2.2046e-05
19:660657 A G 0.127051 -1.7745e-05
19:661958 C A 0.187255 1.9322e-05
19:667184 A G 1.084375 -5.6440e-05
19:671856 A T 0.164336 -9.9546e-06
19:673105 T C 0.115100 2.5514e-05
19:675106 T C 1.025369 -2.6415e-05
19:675955 C G 0.028041 1.3454e-05
19:676047 A C 0.089400 3.9716e-05
19:683716 T C 0.023584 1.7898e-05
19:683719 C T 1.606898 -3.4928e-05
19:687279 C T 0.316796 3.1410e-05
19:687729 G T 0.075300 4.1892e-06
19:687835 C T 0.713624 5.0226e-06
19:689590 G C 1.420526 1.5935e-05
19:691025 T C 1.093142 -1.3593e-05
19:691138 T C 0.055387 -6.3135e-06
19:691909 C T 1.605976 2.6778e-05
19:696905 T C 1.447658 1.2561e-05
19:705302 C A 0.660058 5.7350e-05
19:710831 C G 0.263814 -4.7697e-07
19:711637 A C 0.359920 -8.0216e-05
19:712340 C T 0.931653 -3.3985e-04
19:713518 A G 1.692559 -2.3570e-05
19:717664 A G 0.241110 -3.7479e-05
19:719322 T C 1.074174 -6.6027e-05
19:719684 A G 0.060655 -4.4731e-06
19:723493 T G 0.034594 8.0093e-06
19:724299 G A 1.228399 6.4236e-05
19:726482 A G 0.395838 -1.4636e-05
19:726910 A G 0.418364 3.2901e-05
19:728476 T G 0.857576 1.6372e-05
19:729850 T G 0.047532 -5.7237e-06
19:731144 G A 0.902687 8.5846e-06
19:733426 C T 0.077815 1.9515e-06
19:734851 T C 0.513477 -9.5005e-06
19:734990 C T 0.065712 4.4587e-05
19:735097 T C 0.111926 -3.1482e-05
19:737608 G A 0.094058 1.8056e-05
19:737949 C T 0.347819 -8.3443e-07
19:740198 A G 0.210534 2.6252e-06
19:740560 C T 1.851789 2.6631e-05
19:741758 A G 0.219048 1.1255e-05
19:744501 C G 1.006203 2.2431e-05
19:745344 T C 0.324531 -8.4149e-07
19:753990 C T 0.032218 5.9302e-06
19:756179 C T 0.288499 -4.9231e-05
19:757412 G A 0.246822 -5.4485e-05
19:759864 A G 0.178842 -2.4237e-05
19:760809 T C 0.038168 5.9145e-06
19:760948 G A 0.136403 2.8861e-05
19:762630 T G 0.053952 1.1510e-05
19:763952 T C 0.055968 3.6484e-06
19:764389 G A 1.786058 1.8246e-05
19:765458 C A 0.215766 -1.0287e-05
19:766557 T C 0.778797 5.1693e-07
19:768721 A G 0.459992 5.0790e-06
19:770528 A G 0.748630 -1.2483e-05
19:775270 T C 0.064410 -1.6493e-05
19:777925 T C 0.128304 -1.8954e-05
19:778023 A C 0.051440 9.2046e-06
19:779475 A G 0.279969 9.8409e-06
19:781987 T C 0.133329 2.6034e-05
19:783181 C T 0.149032 -3.8270e-07
19:783473 T C 0.090189 2.6269e-05
19:783519 A G 0.267342 1.4632e-05
19:785723 C G 0.395283 3.1454e-06
19:787806 C T 0.175164 -3.8445e-07
19:788740 A G 0.089552 -2.6085e-05
19:789008 A G 0.092045 3.0682e-05
19:789227 T C 1.023915 -5.4159e-05
19:789381 A G 0.236936 -1.4058e-06
19:789454 C T 0.594213 2.4574e-05
19:791153 T C 0.517469 -9.0913e-05
19:791630 T C 0.179212 9.0619e-06
19:795816 A G 0.273078 5.6473e-06
19:798921 C T 0.564615 1.6620e-05
19:799392 T C 0.106827 -1.0540e-05
19:801983 C T 0.112942 8.9867e-05
19:803945 A G 0.170318 -2.8013e-05
19:807442 C G 1.204692 2.7791e-06
19:808586 G C 0.273993 5.0029e-06
19:812172 T C 0.032202 -2.3340e-06
19:814044 A G 0.038749 3.7619e-05
19:814907 G A 0.105548 7.3809e-05
19:823550 C T 0.898993 -7.3818e-06
19:825680 T C 0.194402 4.4742e-05
19:831402 A G 0.136396 1.6744e-05
19:835131 A G 0.090127 4.9377e-06
19:838178 G C 0.622799 -4.4432e-05
19:839158 C T 1.542533 2.6214e-05
19:840984 T C 0.454169 6.0088e-05
19:842281 C G 0.089598 -3.4647e-05
19:843221 T G 0.831441 1.2469e-04
19:844020 A G 0.827212 1.0141e-04
19:846041 T C 0.140103 1.7024e-07
19:846716 T C 0.446321 -2.1650e-05
19:849618 T C 0.537165 -6.7108e-05
19:850023 C T 0.261036 -1.7466e-05
19:850299 A G 0.158234 -5.4487e-05
19:858376 T C 1.882956 1.8346e-06
19:859374 C T 0.039602 -4.6254e-05
19:860766 A G 0.023948 3.0796e-05
19:862355 C G 0.556782 2.7003e-06
19:864120 C T 0.039498 -1.3835e-05
19:864181 A G 0.103912 2.0607e-05
19:865406 C T 0.264353 1.8929e-05
19:865919 T C 0.056257 5.0285e-06
19:867079 C T 0.982658 1.8032e-05
19:867872 A G 0.658098 8.1524e-06
19:869198 T C 0.526012 1.0636e-06
19:869496 G A 0.589166 7.0718e-06
19:876641 C T 0.756914 -1.1469e-06
19:881094 A G 0.256174 2.0425e-05
19:881161 A G 0.602143 1.6153e-05
19:882869 C T 0.048522 -1.0803e-05
19:882907 T G 0.178744 7.9012e-06
19:885818 G A 1.269235 -9.6052e-06
19:886386 T C 0.032883 6.1936e-06
19:887226 T G 0.508339 -9.3381e-06
19:888663 C T 0.543030 -4.3402e-06
19:888773 T C 0.091006 1.4600e-05
19:890437 T C 0.101945 1.7871e-05
19:892615 G A 1.081204 5.0863e-06
19:893271 G A 0.169731 3.3028e-06
19:893910 G A 1.175538 2.8761e-05
19:896506 G A 0.212137 2.9617e-05
19:897171 G C 0.028943 1.4937e-05
19:898968 T C 0.099569 -2.8078e-05
19:899123 A T 0.636490 2.1309e-05
19:899596 G C 0.070519 -1.8356e-05
19:900951 G A 0.025360 1.2223e-06
19:901507 G A 0.025658 6.6774e-06
19:903025 A G 0.414184 -1.0088e-05
19:903120 G A 1.776914 7.3675e-06
19:904528 C T 0.272821 1.9660e-06
19:906703 C G 0.065082 7.3621e-06
19:907821 T C 0.252113 1.3889e-05
19:908648 A G 0.300430 1.5453e-05
19:910742 T G 1.456126 -3.5092e-06
19:912852 C G 1.134280 2.6670e-05
19:917097 G C 0.057620 8.3664e-06
19:917526 G A 0.264158 2.1225e-05
19:917874 T C 1.217577 2.6001e-05
19:923744 A G 1.415583 3.1672e-05
19:924245 C T 1.203082 3.2118e-05
19:929257 T C 0.091915 1.4974e-05
19:931523 T C 1.216467 7.0510e-05
19:932902 A G 0.080815 -4.4383e-05
19:934022 A G 0.686969 -1.1756e-05
19:938419 T C 0.024538 -9.9679e-06
19:939697 G A 0.239253 -4.4272e-05
19:941325 C T 0.139314 -2.5897e-05
19:941603 G A 0.164901 -3.3563e-05
19:941856 A G 0.072823 2.7757e-05
19:945013 A G 0.233200 1.5058e-05
19:947981 A G 0.026006 5.0003e-06
19:956393 A C 0.022610 -3.3319e-05
19:957447 T C 0.205792 1.7383e-05
19:957504 T C 0.060356 -3.5797e-05
19:959633 T C 0.027775 -1.5186e-06
19:960031 A G 0.028547 6.7918e-06
19:962161 T C 1.546746 2.8855e-05
19:964434 A G 0.476977 1.2651e-05
19:967584 C T 1.954146 4.0670e-05
19:971082 A G 0.192279 -3.8839e-05
19:975405 C T 0.573726 -4.2311e-06
19:977763 G A 1.676534 -1.9994e-05
19:982698 A C 0.078695 8.8626e-06
19:983609 T G 0.077776 1.6640e-05
19:984533 C T 1.077994 -1.9119e-05
19:984554 G C 1.076384 -1.6775e-05
19:984618 A G 0.085703 4.1149e-05
19:986624 G A 1.401720 -8.0938e-05
19:986657 T C 0.240288 -1.7150e-04
19:987366 T G 0.138198 -6.2066e-06
19:990281 A G 1.883381 -4.2512e-05
19:990702 T C 1.159065 -2.5547e-06
19:991129 A G 0.243223 -1.6791e-04
19:995297 A G 0.085881 4.1580e-05
19:995520 A G 0.330042 8.9376e-05
19:998855 T C 0.976292 1.4888e-05
19:999439 T C 0.056390 8.4756e-06
19:1003097 A G 0.048837 5.2270e-06
19:1003221 A C 0.112478 8.4549e-06
19:1004311 C T 0.194253 6.5842e-07
19:1005230 T C 0.778823 2.8139e-05
19:1005334 G A 0.024035 1.9734e-05
19:1007109 G A 0.708389 2.0063e-05
19:1008645 A C 0.023896 -1.1592e-05
19:1010807 T G 0.031442 4.7311e-06
19:1011894 A G 0.051560 4.2613e-05
19:1011999 G A 0.307065 -1.2778e-05
19:1013347 A C 0.065715 2.8100e-05
19:1017057 T C 0.366519 -9.6307e-05
19:1020287 C A 1.157913 -3.4524e-05
19:1021519 C T 0.064887 1.2569e-05
19:1021725 A C 0.705120 -6.8985e-05
19:1021784 A G 0.267706 -3.9453e-04
19:1030139 A G 0.348287 -7.1359e-05
19:1033190 A G 0.110329 3.7202e-06
19:1036718 A G 0.414758 1.6205e-05
19:1038289 C A 0.219898 -3.0742e-04
19:1038445 T C 1.754642 5.1760e-05
19:1039186 A G 1.362137 1.4442e-05
19:1041352 G A 0.099890 -5.8398e-06
19:1042809 G A 0.952491 2.4346e-04
19:1043748 G A 0.081633 1.2939e-05
19:1044712 G A 0.082074 7.4916e-06
19:1046520 G T 0.180906 1.6594e-05
19:1053677 A G 0.851270 7.9650e-06
19:1056492 C G 1.645403 2.9169e-05
19:1058176 G A 0.082308 2.0304e-05
19:1061804 C T 0.094265 3.8650e-05
19:1065018 T G 1.464397 -1.1506e-05
19:1065677 A G 0.150220 1.6634e-05
19:1067422 G A 0.091071 8.9447e-06
19:1068738 A G 0.719736 -2.3312e-05
19:1068808 A G 0.186414 2.3796e-05
19:1072997 T C 0.076524 6.7030e-06
19:1074000 T A 1.491431 1.4412e-05
19:1076025 A C 0.655313 3.8143e-05
19:1076063 C T 0.760977 -1.2101e-05
19:1077985 G A 0.765853 -1.7480e-05
19:1079959 A G 0.186466 -4.8672e-05
19:1082576 A C 0.094213 -1.1544e-06
19:1083556 G A 0.898620 3.3724e-05
19:1084572 G A 0.223524 -9.9325e-05
19:1084583 G A 0.037252 -2.0040e-05
19:1085252 A T 0.881933 3.5369e-05
19:1088017 C A 0.393401 3.9745e-05
19:1089406 T C 0.076433 8.5352e-06
19:1090803 G A 1.494674 3.4522e-05
19:1090877 T C 0.061086 2.4207e-05
19:1095581 G A 0.432321 -3.7915e-06
19:1098396 A G 0.086459 6.9734e-06
19:1098883 A G 0.226796 -1.6889e-05
19:1099069 A G 0.448544 7.3715e-06
19:1102203 T C 0.023565 -2.6569e-05
19:1103785 T C 0.106638 -6.8353e-06
19:1106107 T G 0.109501 -3.6903e-06
19:1106845 T C 0.458301 -1.1729e-05
19:1109907 C T 0.459333 -1.3438e-05
19:1110829 A G 1.006949 -2.0897e-05
19:1112943 C G 0.077630 -1.7391e-05
19:1113417 A G 0.067309 -2.9887e-05
19:1120329 T C 0.933564 -1.6511e-05
19:1122201 A G 0.364406 -1.2148e-05
19:1123217 A G 0.071898 -1.5599e-06
19:1124835 G A 0.514717 -2.1999e-05
19:1124871 A G 0.078504 1.3065e-05
19:1127720 A G 0.409474 -1.4037e-05
19:1131981 A G 0.045370 4.0772e-05
19:1132424 C A 0.125802 2.6196e-06
19:1134673 A G 0.085407 -3.2364e-06
19:1149339 A G 0.174424 1.8000e-05
19:1150086 T C 0.066637 7.3718e-06
19:1152257 A G 0.028927 -2.2418e-05
19:1156457 G A 0.104769 2.6040e-05
19:1163934 T C 0.618729 4.9057e-06
19:1173554 G A 1.948138 -3.0146e-06
19:1174602 T C 0.097849 5.1284e-06
19:1175396 G A 0.947220 -4.3076e-05
19:1178254 A G 0.160756 -7.5985e-07
19:1180238 T C 0.136578 4.1348e-06
19:1185924 G A 0.324083 -5.6143e-05
19:1186559 T C 0.459729 -7.0691e-06
19:1189482 G T 0.577481 4.4903e-05
19:1192505 A G 0.974235 -1.6610e-05
19:1193108 T G 0.082106 -9.0920e-06
19:1207238 T G 0.431422 -7.9611e-06
19:1208072 C T 0.941702 -1.4728e-05
19:1218219 T C 0.216120 -1.0008e-05
19:1232794 T C 0.107210 -4.5958e-06
19:1233052 C A 0.462501 8.0843e-06
19:1238899 C T 0.524772 -5.5874e-07
19:1244900 G A 0.935652 -3.1150e-05
19:1245700 A G 0.086329 2.6650e-05
19:1246368 T G 1.113448 -1.6471e-05
19:1248124 A G 0.050823 3.5220e-05
19:1252451 C T 0.882053 -3.3074e-05
19:1258940 T G 0.074462 -5.8377e-06
19:1263451 C G 0.285818 3.0374e-05
19:1268994 G A 1.498991 -2.1390e-05
19:1271274 T C 1.490496 -1.7417e-05
19:1280552 C T 0.080983 9.2780e-06
19:1283757 A G 0.083327 1.5496e-05
19:1291981 G A 0.287902 3.1376e-06
19:1293755 T C 0.062021 2.4404e-05
19:1296273 A G 0.177433 -5.7643e-06
19:1302032 A G 0.072278 5.2352e-06
19:1302965 C T 0.273357 -1.6356e-05
19:1304868 A G 0.029050 -2.5040e-05
19:1308057 T C 1.732025 -4.3167e-05
19:1309647 T C 0.070470 -2.8678e-06
19:1310537 A G 0.119414 -7.6221e-07
19:1312402 C G 0.035785 -3.0473e-05
19:1314074 T C 0.126392 -2.4596e-05
19:1317701 A G 0.098030 1.6632e-05
19:1320149 A G 1.233252 -1.7643e-05
19:1327644 G A 1.244563 -2.3988e-05
19:1329639 G A 1.252856 -3.1015e-05
19:1333835 T C 0.031462 2.1454e-05
19:1334107 A G 0.060184 -2.5460e-06
19:1334233 G A 1.312612 -1.2380e-05
19:1340260 T C 0.571356 8.6431e-06
19:1343212 T C 0.077890 -9.5429e-06
19:1351916 T C 0.367574 2.0915e-05
19:1355350 A G 0.227143 -3.5694e-06
19:1357082 C T 1.604512 3.4553e-05
19:1359886 G A 0.029021 -3.3597e-05
19:1360981 T C 0.022211 1.7118e-06
19:1361793 C T 1.522477 2.4616e-05
19:1362553 T C 0.098131 -1.9057e-06
19:1368488 T G 0.052352 4.4419e-07
19:1370675 G C 0.995128 1.1811e-05
19:1374641 A G 0.237117 -3.1638e-06
19:1377158 T C 1.162418 1.7793e-05
19:1380837 T C 0.052608 1.8915e-06
19:1384412 T C 0.057441 7.1093e-06
19:1386393 T C 0.056244 2.4098e-06
19:1388538 T C 1.259124 2.0313e-05
19:1389517 A C 1.286749 1.9239e-05
19:1390498 T C 0.295825 8.4302e-06
19:1391327 T C 0.118690 1.3706e-05
19:1391809 A G 1.858907 9.7157e-06
19:1397443 A G 0.216318 1.5985e-05
19:1400866 T C 0.052251 -2.0673e-05
19:1402335 T C 0.065689 -6.2240e-06
19:1413574 C T 0.144851 -8.2820e-06
19:1415287 T G 0.059038 -5.8941e-06
19:1415701 A G 0.108995 1.2253e-05
19:1420738 A G 0.114665 -6.0964e-06
19:1426111 T C 0.055870 -2.6574e-05
19:1435771 A G 0.994956 -8.1071e-06
19:1438865 T C 0.096735 -1.9794e-05
19:1444419 G A 0.638016 -5.4979e-05
19:1451742 A G 0.623757 -6.1507e-05
19:1452522 A C 0.102377 -1.7280e-05
19:1457478 C T 1.131953 5.8851e-06
19:1458177 A G 0.086969 -6.9619e-06
19:1460193 T C 0.073632 2.0010e-05
19:1462330 G T 0.087819 -5.6365e-06
19:1472007 C T 0.106817 -1.1945e-05
19:1475908 T C 0.115691 2.0597e-06
19:1476432 T C 0.080931 -1.8268e-05
19:1476598 A C 0.057065 3.5025e-05
19:1477664 G A 0.131281 -2.3181e-06
19:1481481 A G 0.781893 -2.7342e-05
19:1482080 A C 0.026093 1.1423e-05
19:1487195 A G 0.104879 3.7555e-05
19:1489817 T C 0.074433 4.1356e-05
19:1490285 A G 0.068610 -1.4876e-05
19:1490703 A G 0.699200 -2.3217e-05
19:1493207 T C 0.185187 -1.9415e-05
19:1494154 G C 0.683827 -1.8127e-05
19:1495277 T C 0.568815 -7.3911e-06
19:1495668 T C 0.064615 -1.5740e-06
19:1495831 T C 0.682172 -1.7467e-05
19:1497543 G A 0.689965 -2.5025e-05
19:1497762 A G 0.109352 -1.6580e-05
19:1503220 G A 0.099371 -1.3922e-05
19:1504618 A G 0.780767 -1.0359e-05
19:1505874 C T 0.882160 -2.6170e-05
19:1511112 G A 0.226672 1.7143e-05
19:1516291 A G 0.577361 3.8328e-05
19:1517292 C T 0.616619 -7.6629e-06
19:1518201 G A 0.126418 -4.5705e-06
19:1520076 C T 0.061966 9.9652e-06
19:1522081 T G 0.086310 -4.5942e-07
19:1525307 A G 0.610449 2.1960e-06
19:1525854 A G 0.536438 1.8832e-06
19:1526470 A G 0.483284 6.8869e-07
19:1526539 T G 1.228444 5.5631e-06
19:1527772 A G 0.544916 8.7829e-06
19:1530060 T C 0.550096 -3.3409e-05
19:1531869 T C 0.097884 2.5304e-05
19:1532121 C T 1.139038 6.9291e-06
19:1533622 A G 0.381264 -3.3384e-06
19:1536105 G A 0.028252 -1.0598e-05
19:1537467 C T 1.315936 -1.3128e-06
19:1538107 A G 1.408445 -2.6455e-05
19:1538138 G T 0.367197 1.2811e-05
19:1538411 T C 0.052537 3.5231e-05
19:1539267 T C 0.982573 -9.1416e-07
19:1546180 A G 0.232112 -1.8180e-05
19:1546211 G A 0.687563 1.3280e-05
19:1546944 G A 0.386513 -4.7391e-06
19:1550872 A G 0.264470 4.2440e-05
19:1555551 C T 0.237250 -4.4389e-05
19:1564070 C G 0.022098 1.0430e-05
19:1564883 C T 0.033542 -4.4015e-05
19:1572369 A G 0.733398 -1.3217e-06
19:1572404 C T 0.288502 2.7360e-05
19:1579617 T C 0.426810 -2.5865e-05
19:1600035 C T 1.891200 1.5670e-06
19:1602299 G C 0.132975 2.0922e-06
19:1608372 C T 0.072070 1.0098e-05
19:1611856 A G 0.426953 -1.8542e-05
19:1618982 T C 0.027778 1.7033e-06
19:1620395 A G 0.196807 -4.2060e-05
19:1620536 A G 0.128223 3.2161e-05
19:1624766 G T 0.256524 4.9320e-06
19:1630341 C A 0.525152 -1.4096e-05
19:1630664 A G 0.031001 -5.7390e-06
19:1633923 G T 0.039985 1.5503e-05
19:1634595 C T 0.512026 7.2976e-06
19:1642507 C T 0.295257 9.9189e-06
19:1649322 T C 0.189391 -4.6408e-05
19:1655292 A G 0.214237 9.1513e-06
19:1657741 T G 0.269731 3.9169e-06
19:1658257 C A 0.433191 4.3978e-05
19:1658966 G C 0.478763 2.9873e-05
19:1667454 T C 0.071145 1.1550e-05
19:1671549 A G 0.556039 -3.6967e-05
19:1673756 T C 0.160733 3.0806e-05
19:1673793 A G 1.109044 -2.1140e-05
19:1677277 A G 0.389915 6.0988e-06
19:1684137 A G 1.141252 -2.6598e-05
19:1685091 G A 0.556107 3.8913e-06
19:1690895 A C 0.660013 -5.4241e-05
19:1691883 C T 0.082733 2.6287e-05
19:1694510 A G 0.272685 4.0613e-05
19:1697366 T C 0.054458 3.7025e-05
19:1698600 A C 0.259510 -7.0494e-06
19:1698639 A G 0.396400 -1.9039e-07
19:1699510 A C 0.434210 3.8965e-07
19:1705197 G A 0.039395 -2.3870e-05
19:1709129 T C 0.368103 2.8809e-06
19:1709658 G A 0.782965 -1.2629e-05
19:1711400 C T 0.635289 7.1239e-06
19:1716250 A G 0.229558 -2.4909e-05
19:1716281 G T 0.033429 -4.9287e-06
19:1716570 T G 0.069003 -3.6789e-06
19:1718674 A G 0.221197 -2.9078e-05
19:1719641 C G 0.023383 -1.4411e-05
19:1720332 C T 0.328069 -2.8837e-05
19:1723463 G A 0.948956 5.4364e-05
19:1729244 T C 1.038262 2.0288e-05
19:1731774 A G 0.519670 -8.1040e-06
19:1732852 T C 0.207528 -2.0307e-05
19:1732985 G C 0.244041 -9.9253e-06
19:1735239 A C 0.909906 1.7565e-05
19:1735752 A G 0.214754 9.2950e-06
19:1738697 G T 0.034766 3.8826e-05
19:1742962 T C 0.619203 7.0710e-06
19:1744203 A G 0.413849 -4.3035e-06
19:1746406 G A 1.939339 -2.4959e-05
19:1746667 G C 0.040193 1.4177e-05
19:1750447 G T 0.402538 -5.8034e-06
19:1757731 C A 0.708051 4.6627e-05
19:1758380 C T 0.174694 -6.4924e-06
19:1760217 T C 0.078546 5.6091e-06
19:1762413 T C 0.039336 -1.4738e-05
19:1763776 C A 1.353685 -2.0722e-05
19:1765297 C T 1.725916 -3.6841e-05
19:1771582 T C 0.889843 5.2824e-06
19:1772517 T C 0.021186 2.3447e-05
19:1773466 C T 0.357002 7.8026e-06
19:1774098 C T 0.485228 1.2878e-05
19:1776556 A G 0.694188 -7.8948e-06
19:1778039 G C 1.522020 -1.6932e-05
19:1778497 C T 0.342071 1.7861e-05
19:1778653 A G 0.735825 2.6187e-06
19:1781083 C T 1.549642 3.8529e-05
19:1783146 G T 0.085592 2.1768e-05
19:1784944 G A 0.955428 5.6492e-06
19:1785185 T C 0.084589 1.8586e-05
19:1786245 T C 0.079279 -7.3133e-06
19:1788247 T G 1.541537 2.2815e-05
19:1793636 A G 0.045552 8.1918e-06
19:1794257 A G 0.198599 1.4750e-05
19:1796166 T C 0.311460 6.0093e-05
19:1802482 A G 0.200089 9.3430e-06
19:1802942 T C 0.081103 2.4808e-05
19:1804174 C A 0.438699 4.4151e-05
19:1806463 A G 0.393264 -1.9267e-04
19:1807734 C T 0.040725 -2.8397e-05
19:1808275 A G 0.152888 1.6950e-05
19:1811130 G A 1.682308 6.6221e-05
19:1811603 T C 0.588845 2.2664e-05
19:1812521 G A 0.531166 1.9477e-06
19:1813207 G A 0.426304 -4.5044e-06
19:1819125 C T 0.421542 7.7180e-06
19:1821637 G A 1.492733 2.7781e-05
19:1827565 G A 0.198937 3.4827e-05
19:1842293 T C 0.023698 1.8367e-05
19:1849147 G A 1.068377 2.3377e-05
19:1856085 A G 0.058162 -8.4251e-06
19:1858281 A G 0.029125 1.5107e-05
19:1865673 G A 0.319013 -2.3127e-05
19:1882762 A G 1.239243 1.2956e-05
19:1884016 C T 0.077725 1.4500e-05
19:1885643 A G 0.060940 -1.7237e-05
19:1887509 G T 1.300226 2.1610e-05
19:1897922 G A 1.507105 2.8901e-05
19:1899264 T C 0.239795 -1.7519e-05
19:1905405 T G 0.068042 9.1945e-06
19:1912934 C T 0.278742 4.4411e-06
19:1915118 C A 1.869777 4.8128e-06
19:1916854 A G 1.224030 1.0340e-05
19:1918134 A G 0.033477 -1.9050e-05
19:1922565 T C 0.075108 1.9367e-06
19:1922599 G T 1.678322 -1.6254e-05
19:1924189 T C 0.039765 4.5337e-06
19:1927763 T G 0.543169 -2.4977e-05
19:1932798 T C 0.236543 -9.3851e-06
19:1943717 A G 0.034419 -2.0843e-05
19:1948218 T C 0.067757 1.6059e-05
19:1948784 C T 1.393287 3.4395e-05
19:1952280 C T 1.213731 6.1088e-05
19:1952841 C T 1.242103 7.0615e-05
19:1953495 A G 0.059451 1.6695e-05
19:1955131 A C 0.265437 3.9097e-07
19:1957079 T C 1.107239 4.4236e-05
19:1957517 A C 0.341740 -4.0620e-05
19:1959126 G A 0.179325 -3.1048e-05
19:1966153 A G 0.048184 -2.3603e-05
19:1966430 T C 0.152057 -4.4937e-05
19:1967121 C T 0.792579 -6.1402e-05
19:1967489 A G 0.147555 -8.9594e-05
19:1969882 T G 0.027382 1.7312e-05
19:1970668 G A 0.607054 -3.3390e-05
19:1975217 A G 0.027794 1.6435e-05
19:1978397 C G 0.039515 7.7943e-06
19:1979811 G A 0.027268 1.3609e-05
19:1981549 T C 0.183091 -6.0451e-05
19:1988444 T C 0.581840 -2.9530e-05
19:1996352 C A 0.646672 -1.0490e-04
19:1999338 T G 0.111069 -3.1640e-05
19:2001533 A G 0.319496 -1.8614e-06
19:2002390 G T 0.565364 -2.0112e-05
19:2006247 C G 0.043384 7.2862e-06
19:2007911 T C 0.339663 -2.6993e-06
19:2009510 C T 0.754885 -2.9092e-05
19:2010334 A C 0.041910 -1.1556e-05
19:2010570 A G 0.296552 -5.2252e-05
19:2011117 A C 0.090425 -1.5774e-05
19:2012794 A G 0.083307 2.3629e-05
19:2013084 T C 0.110293 -6.4353e-06
19:2013994 A G 0.103435 5.7150e-07
19:2014036 C G 0.033017 1.2612e-05
19:2014037 G A 0.426196 -2.5241e-06
19:2021909 A G 0.462232 -5.8152e-05
19:2024577 T C 0.291381 -1.0575e-04
19:2032148 T G 0.679160 1.6342e-05
19:2033470 A G 0.045273 2.4885e-05
19:2033527 A G 0.608135 -6.4417e-05
19:2038137 C T 0.116301 -4.6156e-07
19:2040061 C T 0.498033 -9.2327e-05
19:2042745 T C 0.064527 -1.7238e-05
19:2044045 G C 0.060181 3.4883e-06
19:2047688 C A 0.536681 3.3930e-06
19:2050823 T G 0.151314 -1.0793e-05
19:2053994 G C 0.517628 -2.9771e-06
19:2058624 G C 0.618288 -3.0411e-06
19:2058815 C T 0.241116 9.7616e-06
19:2064016 G T 0.261555 8.7013e-06
19:2072599 A G 0.643274 8.2164e-06
19:2073657 C T 0.175557 9.2018e-06
19:2078176 T C 0.122293 1.0257e-05
19:2078221 C G 0.289310 -6.2139e-06
19:2078596 T G 0.025068 -2.9604e-05
19:2085347 G A 0.376584 1.1086e-05
19:2086754 A G 0.080983 -2.1007e-06
19:2087835 G C 0.450550 1.6771e-06
19:2089089 A G 0.149954 -3.4987e-05
19:2091367 G C 0.269602 1.0027e-04
19:2093053 C T 0.072080 1.7333e-05
19:2097986 C T 0.398448 3.7726e-06
19:2098063 T A 0.063044 1.2025e-05
19:2099551 C T 0.032397 4.7758e-06
19:2106696 C T 0.459057 1.6304e-05
19:2107385 T C 0.081120 5.7809e-06
19:2113273 A G 0.024759 -2.0683e-05
19:2114319 A G 0.023720 -9.5431e-06
19:2115790 C T 1.693915 4.2262e-05
19:2116088 T G 0.142648 -1.2591e-05
19:2116281 C T 0.114691 -4.0527e-06
19:2122458 T C 0.036522 -3.6804e-05
19:2125644 A G 0.066981 -3.5716e-05
19:2135714 G T 0.142527 -5.5722e-05
19:2138041 C T 0.838728 -1.6052e-05
19:2145068 G A 0.039719 2.1496e-05
19:2146852 C T 0.989759 -1.8569e-05
19:2151761 C T 0.259462 4.7216e-05
19:2151958 A G 0.035259 4.2616e-06
19:2152224 G A 0.027924 -1.9015e-05
19:2156293 G T 0.051829 1.3133e-05
19:2160529 A C 0.252632 4.0428e-05
19:2167212 T G 0.060986 3.3740e-05
19:2169224 T C 0.068013 -2.2651e-05
19:2170954 T A 0.921045 6.6655e-07
19:2173104 T C 0.099549 -2.7219e-05
19:2173136 A G 0.777229 2.0581e-06
19:2173963 G T 0.080331 2.2543e-05
19:2186347 T C 0.025055 -2.2702e-05
19:2187097 C T 0.111579 -1.0733e-05
19:2189209 A G 0.063433 2.9920e-05
19:2190845 A G 0.078757 3.0204e-05
19:2191980 C T 0.995634 -2.8642e-05
19:2194896 C T 1.829935 1.2266e-06
19:2195065 T G 0.943799 -2.9983e-05
19:2196783 G A 0.866765 -3.1074e-05
19:2198240 C T 1.913132 -3.7276e-05
19:2201297 T C 0.068185 1.7207e-05
19:2206575 T G 0.579825 3.5229e-08
19:2211563 A C 0.027800 1.4950e-05
19:2213254 A G 0.020299 -3.5606e-05
19:2215937 T C 0.026849 -5.5021e-06
19:2216175 A C 0.087692 5.8945e-06
19:2219783 A G 0.129911 -4.1552e-06
19:2224387 C A 0.143462 9.7546e-06
19:2226676 A G 0.883254 -7.6865e-06
19:2226772 C G 0.248461 -1.9196e-05
19:2229584 A G 0.057376 2.8260e-05
19:2235284 T C 0.079864 5.9194e-06
19:2238667 T G 1.556169 -6.4236e-05
19:2238719 A C 0.046759 1.5182e-06
19:2242829 C A 1.828484 2.8683e-05
19:2244623 G T 0.080311 -3.1333e-05
19:2245622 A G 0.115990 -2.1648e-05
19:2252990 G C 0.381518 6.3597e-05
19:2254408 A G 0.042501 -1.5611e-05
19:2254458 T C 0.112851 -8.3881e-07
19:2255311 G C 0.043929 -1.1381e-05
19:2260361 T C 0.066260 -2.8680e-05
19:2268055 C T 1.519468 7.4697e-05
19:2270099 T C 1.297074 1.6781e-04
19:2272511 T C 0.202566 -2.4286e-05
19:2274578 C T 1.575287 9.0287e-05
19:2278755 T C 0.263506 -1.4705e-05
19:2278841 A G 0.030696 1.8057e-07
19:2279746 T C 1.310512 2.5908e-05
19:2280885 A G 0.109196 -4.1415e-05
19:2282038 A C 0.094483 3.1530e-05
19:2288876 T G 0.224683 7.5215e-05
19:2292442 C T 0.056825 5.4088e-06
19:2294260 G C 0.478594 3.2273e-05
19:2296098 G C 1.629570 -5.4610e-06
19:2296130 A G 0.055134 3.9418e-05
19:2303220 C T 0.119472 6.0603e-05
19:2306575 A G 1.488133 -2.2595e-05
19:2307341 G T 1.652882 -1.0312e-05
19:2312386 G T 0.029339 3.1297e-06
19:2315387 T C 0.137782 1.8568e-05
19:2318087 G T 0.114643 5.5658e-05
19:2318180 C T 0.534750 1.7532e-05
19:2319234 A G 0.075138 3.7692e-05
19:2319941 T C 0.080113 2.6575e-07
19:2325172 C A 1.563122 1.3382e-05
19:2326215 T C 0.359173 -2.3732e-05
19:2326902 A G 1.203614 3.3453e-05
19:2328730 T G 0.074605 -1.4748e-05
19:2336109 G A 0.229564 2.0893e-05
19:2337286 A G 0.026960 3.6450e-05
19:2337408 T C 0.273704 -5.0479e-05
19:2339949 C T 1.499559 2.7369e-06
19:2343844 G A 1.911256 3.7570e-05
19:2350926 T C 0.023013 -3.3875e-05
19:2353074 G A 0.021276 3.0247e-06
19:2353150 A C 0.411159 1.2212e-05
19:2356013 A G 0.266135 -5.7280e-05
19:2356265 A G 0.277190 -1.8283e-05
19:2356475 G A 1.198330 6.2519e-05
19:2366907 T C 0.090510 6.2972e-06
19:2372678 C T 0.177761 -2.9093e-05
19:2374095 T C 0.099657 -3.1134e-05
19:2374210 G C 0.052472 3.9721e-05
19:2376746 C T 0.094551 -4.4239e-05
19:2380846 G A 0.733982 -3.1925e-05
19:2380959 G C 0.058529 -6.9067e-06
19:2381171 G A 0.032306 8.3289e-06
19:2385391 A G 0.095421 -4.5410e-05
19:2388984 T C 0.097485 -3.7427e-05
19:2389872 C G 1.303553 -1.4565e-05
19:2391470 G A 1.858622 -5.2514e-05
19:2391651 A G 1.206831 3.3982e-07
19:2394853 A G 0.276035 -4.7659e-05
19:2396243 T C 0.471820 2.1706e-05
19:2396611 T C 0.501756 2.9863e-05
19:2398849 G A 0.747410 1.7991e-05
19:2400202 G A 0.164193 -2.9029e-05
19:2405262 G C 0.397471 -3.9976e-06
19:2405641 T C 0.930822 1.0287e-05
19:2409920 T C 0.091178 2.7489e-05
19:2410332 C T 0.538681 2.5772e-05
19:2412034 A G 0.521948 2.0513e-05
19:2415245 A G 0.364006 8.1659e-06
19:2416796 G A 0.097177 1.6458e-05
19:2422177 A G 0.089354 2.8759e-05
19:2426545 A G 0.320181 5.6896e-06
19:2432177 T C 0.133926 -1.4603e-05
19:2442749 A G 0.041066 -2.9532e-05
19:2444363 G A 0.596820 1.6850e-05
19:2463554 G C 0.049372 -4.5647e-05
19:2465737 T C 0.705234 3.5476e-05
19:2475289 C A 1.700414 3.4070e-05
19:2475685 A C 0.181967 2.3690e-05
19:2477277 T C 0.440511 -2.2617e-05
19:2480011 C G 0.345995 2.6374e-05
19:2480290 T C 0.040453 -1.0202e-05
19:2481236 G A 0.048110 3.2335e-05
19:2483847 A C 0.393427 1.2160e-05
19:2483893 T C 0.437177 7.3056e-05
19:2484806 C T 0.236406 1.1101e-06
19:2485656 C T 1.125217 -5.2901e-06
19:2490931 C T 0.285555 -6.0747e-06
19:2491432 A G 0.094548 2.1447e-05
19:2491658 C T 0.235316 -3.9809e-06
19:2493811 C T 1.787106 2.7100e-05
19:2495724 A G 0.420588 -1.5935e-05
19:2497362 C T 0.934885 4.9350e-05
19:2500027 A G 1.652288 5.1963e-06
19:2500252 C A 0.545727 -2.5754e-05
19:2500907 T C 0.095229 -1.4612e-05
19:2501255 A G 0.692922 2.3371e-05
19:2505737 T C 1.471109 5.9799e-06
19:2507028 T C 1.002834 -1.6856e-05
19:2510963 T C 0.191854 5.4238e-06
19:2510999 T G 0.114204 2.8559e-05
19:2511395 C G 0.025347 -9.2416e-06
19:2512795 C T 1.565270 6.1140e-05
19:2514565 T C 0.505333 1.8309e-06
19:2514732 T C 0.243314 -1.2644e-05
19:2520791 A C 1.204552 -6.4667e-06
19:2522436 T G 0.663112 2.3731e-05
19:2524834 A G 0.697262 -7.0531e-06
19:2525578 C G 0.062687 1.2607e-05
19:2527482 C T 0.150629 -2.5064e-05
19:2532365 C T 1.510104 1.0792e-05
19:2532538 G A 0.115168 2.4170e-05
19:2532605 C A 0.070097 8.8574e-06
19:2534480 T C 0.087553 -5.0030e-06
19:2535560 T C 0.564433 8.7431e-06
19:2537756 T C 1.481457 3.0020e-05
19:2538668 G A 0.757621 -1.8471e-05
19:2540449 C T 0.243486 3.7743e-05
19:2543621 C T 1.015658 5.7130e-06
19:2547015 C A 0.183535 -5.9987e-06
19:2548871 G T 0.368784 2.4230e-05
19:2550096 T C 0.596174 -1.8875e-05
19:2550138 C T 1.108897 -1.4963e-05
19:2550206 A G 0.496829 4.6018e-07
19:2552819 C G 0.057870 2.1911e-06
19:2553337 T C 0.460592 -9.8893e-06
19:2556958 G A 1.545153 1.2550e-05
19:2559841 C T 1.586173 5.7563e-06
19:2560219 T C 0.079779 3.3443e-05
19:2560423 G T 0.729912 -1.6628e-05
19:2564055 G A 0.812937 4.5904e-06
19:2564832 T C 0.701907 6.7163e-06
19:2566476 T C 0.819444 1.2017e-05
19:2573960 A G 0.429215 1.2800e-05
19:2573995 T C 0.325115 9.1437e-06
19:2574868 T C 0.126694 3.0403e-06
19:2578227 T C 0.252986 -6.7408e-05
19:2583601 T C 0.490412 -3.0393e-08
19:2586101 C T 0.029680 1.2939e-05
19:2587660 T C 0.316987 -2.8707e-05
19:2591628 A G 0.074505 4.6774e-06
19:2592000 G A 0.182282 3.6830e-05
19:2598952 C T 0.194444 3.3573e-06
19:2599401 C T 1.444798 5.2161e-06
19:2603515 A G 0.079730 1.2957e-05
19:2605046 T C 0.103120 3.6005e-06
19:2610822 T C 0.539070 1.4306e-05
19:2610949 A G 1.673872 -4.4197e-05
19:2613934 A G 0.077510 1.1307e-06
19:2614234 T C 0.146607 1.1178e-05
19:2614827 A G 0.109878 -1.7709e-05
19:2615996 C T 0.053761 5.3363e-05
19:2617052 A G 0.060330 9.8340e-06
19:2617422 C A 0.206175 4.6471e-06
19:2619143 A C 0.206477 3.7350e-05
19:2619547 T G 0.206581 3.8098e-05
19:2620537 C A 0.153878 5.8262e-06
19:2622849 T C 0.122429 -8.6964e-06
19:2627635 T C 0.249007 -1.4131e-05
19:2628046 C A 0.178861 2.1436e-05
19:2630315 A G 0.023724 2.3368e-05
19:2634823 C T 0.449923 -1.2510e-05
19:2635059 C T 0.308873 1.4192e-05
19:2636277 A G 0.030832 2.0894e-06
19:2643080 T C 0.022546 -1.1173e-05
19:2647102 A G 0.156653 -1.0141e-05
19:2648560 T C 0.192682 -1.1809e-06
19:2649825 C T 0.346982 4.6967e-06
19:2650034 C T 0.932623 1.3226e-05
19:2655292 T C 0.025593 3.5500e-05
19:2655322 T G 0.048249 -1.4522e-05
19:2660484 T C 0.049350 -5.8747e-06
19:2662783 T C 0.565585 -2.5177e-05
19:2663849 T C 0.928556 -5.1919e-05
19:2671252 T C 0.029342 2.5130e-06
19:2671650 G A 0.061820 -4.4866e-05
19:2671708 T C 0.023500 2.4311e-05
19:2675196 T A 0.043053 -1.1194e-05
19:2675678 C T 0.167514 -3.0129e-06
19:2679447 A G 0.445337 -2.8351e-05
19:2683756 C A 0.049385 1.4881e-05
19:2685615 T C 0.042024 -6.4059e-07
19:2685808 A G 0.054364 1.4055e-05
19:2688531 T C 0.077124 2.4549e-05
19:2691260 A G 0.397425 1.5211e-05
19:2695707 G A 0.664567 -6.1800e-06
19:2703289 C T 0.089715 -1.1615e-05
19:2705763 A G 0.067017 -2.2345e-05
19:2707209 A G 0.809457 8.7815e-06
19:2711413 G A 0.413210 1.4641e-05
19:2717256 G C 0.300064 1.3547e-05
19:2717880 G A 1.222456 3.1652e-05
19:2721991 C A 0.355720 1.2424e-05
19:2722050 A C 0.337446 -1.0250e-06
19:2723612 G A 0.068175 5.2622e-05
19:2728971 A C 0.167134 1.5759e-06
19:2729352 A C 0.119979 8.7601e-07
19:2738352 G A 0.588290 9.1491e-06
19:2743531 T C 0.210992 -2.4347e-06
19:2754548 G A 0.413810 -4.2541e-05
19:2754792 A G 0.429066 -2.7058e-05
19:2756886 T C 0.058918 -9.1735e-06
19:2758719 C T 0.058435 -2.2177e-06
19:2762767 A G 0.203650 -2.2913e-05
19:2771115 A C 0.176482 3.0201e-05
19:2775723 T C 1.401979 -5.6262e-05
19:2778522 T C 0.056156 -8.0442e-06
19:2781785 T C 0.046185 1.0507e-05
19:2794410 T C 0.023357 2.2850e-05
19:2800505 G A 0.047730 -5.5786e-06
19:2815372 G A 0.589111 -1.3956e-05
19:2816339 G A 0.571272 -1.1301e-05
19:2823258 C T 0.795617 -5.6582e-06
19:2824724 T C 0.080178 -4.6626e-05
19:2828196 C T 0.032088 -4.0643e-05
19:2833431 G A 0.477364 -1.8960e-05
19:2833471 T C 0.044211 1.8964e-05
19:2833864 A G 0.363516 -5.2259e-06
19:2833943 A G 0.049171 1.4772e-05
19:2836768 G C 0.114415 -2.9766e-05
19:2842540 G A 1.398214 -2.0121e-05
19:2846050 A G 0.916040 1.9948e-06
19:2846557 G A 0.767002 -1.8544e-05
19:2853566 G A 1.683581 -1.7003e-05
19:2862733 T C 0.044624 -5.1483e-06
19:2865825 G T 0.255446 1.8793e-05
19:2867583 A C 1.674190 -2.2691e-05
19:2869656 T C 0.578383 -6.0691e-05
19:2869685 C T 0.128064 3.3570e-05
19:2877365 T C 0.111874 1.5460e-06
19:2877426 T C 0.038022 2.5255e-05
19:2879267 A G 0.137133 1.1444e-05
19:2880112 A G 0.896319 -1.5523e-07
19:2883136 C G 0.077140 2.5573e-05
19:2884516 C T 1.734157 -4.0654e-06
19:2886440 G C 0.035899 1.1187e-05
19:2889166 T C 1.791050 -5.8195e-05
19:2891397 T C 0.507709 9.7921e-06
19:2895478 T G 0.042971 -4.4687e-06
19:2896818 T C 1.768569 -4.7656e-05
19:2896948 C T 1.756105 -4.1146e-05
19:2897895 C T 0.127970 1.9753e-05
19:2899925 G T 1.734712 -4.1480e-05
19:2902529 C T 0.034032 1.2910e-05
19:2906556 A C 0.833057 1.3302e-05
19:2906910 A G 0.063427 -9.2934e-06
19:2907334 A G 0.023214 -9.6073e-07
19:2907650 A G 1.961040 -3.4677e-05
19:2916111 G T 0.061616 5.8439e-06
19:2917178 A G 0.033685 1.3037e-05
19:2917287 A C 0.874812 -6.1807e-06
19:2917689 T C 0.042725 -2.1576e-05
19:2919060 T G 1.794098 -3.7338e-05
19:2920806 A G 0.152869 -2.4304e-05
19:2923160 G A 0.874821 -1.7569e-05
19:2926946 G C 1.882735 -3.0733e-05
19:2926993 G C 1.922934 -3.8177e-05
19:2927085 C T 0.136493 2.3607e-05
19:2934282 C T 1.905624 -2.3899e-05
19:2935743 A G 1.060830 1.0590e-05
19:2936535 A G 0.107077 2.6577e-05
19:2939401 G C 0.238052 -9.5432e-06
19:2940889 A G 0.061512 1.8550e-08
19:2941558 C T 0.078176 -6.3762e-06
19:2943232 C T 1.146309 -2.5073e-05
19:2945953 T C 0.746193 2.9104e-05
19:2946407 G A 0.691487 -3.6517e-06
19:2949532 A C 0.806662 -7.4184e-06
19:2950150 T A 0.848534 -2.1185e-05
19:2950180 C T 0.511068 2.2565e-07
19:2954910 T G 0.098521 -4.0436e-05
19:2962153 C T 0.085388 -1.6426e-06
19:2962275 G A 1.306088 -2.8175e-05
19:2976114 G A 1.379314 -7.5939e-05
19:2977362 A G 0.971784 -1.2647e-05
19:2977599 G C 0.431049 5.7146e-05
19:2982834 T C 0.383361 -4.4525e-05
19:2988648 G A 0.120414 1.2123e-05
19:2989697 C T 0.549710 6.1402e-05
19:2992898 T C 0.116366 -1.8043e-06
19:2994921 A G 0.413671 3.0295e-05
19:2996014 C T 1.364071 -3.4516e-05
19:2996483 A G 1.118440 -6.3617e-05
19:2997017 A G 1.033490 -3.1017e-05
19:2997790 C T 0.193513 -5.6014e-07
19:2997897 A G 0.283146 2.4292e-05
19:2997976 G A 0.112101 -1.3190e-05
19:3003140 T C 0.270131 7.6677e-06
19:3005145 A G 0.042192 -1.0198e-05
19:3009733 A G 0.078121 9.3908e-06
19:3009870 T C 0.455548 1.5993e-05
19:3012890 T C 0.183590 1.2175e-05
19:3013227 G A 0.540904 -2.2794e-05
19:3013374 G A 0.548434 -3.2223e-05
19:3013624 A G 0.090484 1.1444e-06
19:3015903 T C 0.021922 6.4044e-06
19:3020678 T A 0.349261 -2.4740e-05
19:3020691 G A 0.793251 -6.8649e-05
19:3024903 T C 0.060356 1.8200e-05
19:3025705 G A 0.143053 -9.5072e-06
19:3026008 C T 0.140953 -5.5391e-05
19:3030168 C T 0.894507 -2.6621e-05
19:3030438 A G 0.821028 -1.9701e-05
19:3031092 T C 0.215896 -5.8136e-04
19:3031286 C T 0.538619 5.3146e-05
19:3035895 T G 0.172568 -3.6234e-05
19:3042734 C T 0.686060 -3.5325e-05
19:3044284 C A 0.484696 -3.8849e-05
19:3049520 A G 0.131936 1.2579e-05
19:3053326 G T 0.123364 7.5742e-06
19:3053574 C T 0.614847 2.5986e-06
19:3053658 T C 0.026453 6.2404e-06
19:3054567 T C 0.439212 3.4169e-05
19:3055177 T C 0.155761 2.5969e-05
19:3056213 A G 0.747231 9.9403e-06
19:3057220 C T 0.164641 3.2613e-05
19:3063409 C T 1.455717 4.6168e-06
19:3063499 A G 0.417832 4.4899e-05
19:3064239 C T 0.418695 4.7735e-05
19:3065724 A G 0.143037 -8.6078e-05
19:3068450 T C 1.901836 1.8045e-05
19:3072859 A G 0.149415 5.5589e-05
19:3076005 A G 0.066400 -1.7477e-05
19:3076107 T C 1.119365 9.6566e-06
19:3078394 T C 0.257131 -6.9976e-06
19:3080722 T C 1.180633 9.7275e-06
19:3084944 T C 1.520338 3.0357e-05
19:3087833 C T 0.141349 3.4254e-05
19:3089226 T C 1.602581 2.3559e-05
19:3089244 G A 0.024675 2.3003e-05
19:3090719 T C 0.456386 -1.7171e-05
19:3093163 C T 0.905173 -8.9899e-06
19:3095927 C T 1.622342 -4.9717e-06
19:3095969 G T 0.043416 9.2435e-06
19:3096250 G C 0.035117 4.2377e-05
19:3097297 A G 0.362776 3.4951e-05
19:3098612 T C 0.101182 -1.7396e-05
19:3100479 G A 0.096031 -8.7919e-06
19:3101075 T C 0.929523 -2.7859e-05
19:3110349 G T 0.961995 -4.0143e-05
19:3111118 C T 0.057769 -5.1161e-05
19:3111537 A G 0.032838 -4.1521e-06
19:3114177 T G 0.046133 3.0106e-05
19:3114229 A G 0.727987 6.4716e-05
19:3114545 C T 1.720431 9.1816e-06
19:3115402 T C 0.327127 6.6735e-05
19:3118119 G A 1.331412 1.4125e-05
19:3118514 T C 0.078354 -1.1498e-05
19:3119198 T C 0.022640 2.0907e-05
19:3124111 A C 0.034620 4.7233e-05
19:3124725 G A 0.032325 -1.5057e-05
19:3126332 G A 1.104172 -2.8810e-05
19:3129368 T C 0.063339 -1.6109e-05
19:3133406 A G 0.070012 -2.4394e-05
19:3133853 C T 1.468285 -8.2527e-06
19:3136798 C T 1.140856 -1.5432e-05
19:3138313 T C 0.077802 7.4054e-06
19:3140786 C T 0.536201 2.5764e-05
19:3142273 A G 0.066867 -3.3152e-06
19:3142495 G A 0.654342 -1.4409e-06
19:3143031 C T 1.770079 -1.9946e-05
19:3143239 A G 0.082655 4.3434e-05
19:3143320 T C 1.011860 7.6857e-06
19:3146501 A G 0.201420 2.4752e-05
19:3151458 A G 0.962637 2.7397e-05
19:3155459 T G 0.200949 3.0962e-05
19:3158116 G C 1.281540 -2.7338e-05
19:3158498 A G 0.492327 -3.1068e-05
19:3159769 G A 0.340919 -6.5684e-07
19:3160472 G A 0.432714 -3.5906e-06
19:3165924 A G 0.969541 -4.6388e-05
19:3170975 T C 0.565631 5.7295e-05
19:3171073 G A 0.048317 1.7653e-05
19:3171565 G A 0.877451 -6.6085e-05
19:3171926 C A 0.076397 -5.1888e-06
19:3172002 C G 0.097255 2.3058e-05
19:3176170 G A 0.245738 -4.7530e-06
19:3176418 A G 0.516752 7.5012e-06
19:3179021 A G 0.187920 -2.9788e-05
19:3179517 T C 0.021744 -7.8386e-06
19:3180770 G T 0.618245 2.3495e-05
19:3185607 A G 0.063138 1.9669e-06
19:3186085 T G 1.062670 2.1563e-05
19:3190891 A G 0.313433 1.8104e-05
19:3196746 T C 0.061567 9.3454e-06
19:3196790 A G 0.042121 -8.9442e-06
19:3197210 G A 0.868719 1.1856e-05
19:3198841 C G 0.055523 -6.6955e-06
19:3199332 A G 0.032176 1.3210e-05
19:3200637 G A 0.378379 7.6682e-06
19:3207646 G A 0.072002 -2.0473e-05
19:3208827 G A 0.469067 1.2490e-05
19:3214125 C T 0.595314 9.3409e-06
19:3222856 G A 1.003522 1.4689e-05
19:3223853 G A 0.225117 -1.3917e-05
19:3227563 A G 0.212822 2.6924e-05
19:3230135 C T 0.441127 -3.3930e-06
19:3236191 G A 0.455240 -1.0401e-05
19:3238978 C T 0.243301 -4.8128e-06
19:3239050 T C 0.088170 -4.8053e-06
19:3245635 G A 0.075011 -1.8666e-05
19:3251219 G T 0.302099 -1.3876e-05
19:3252909 A G 0.048106 -1.7287e-05
19:3257449 G T 0.269806 -2.4468e-05
19:3259171 A C 0.263399 -1.1669e-05
19:3264135 G A 0.121868 5.6426e-06
19:3264334 C T 0.530199 -9.1230e-06
19:3265535 G C 0.546477 -3.0012e-05
19:3266172 A G 0.057068 1.2968e-05
19:3268785 G A 1.574492 -1.7165e-05
19:3269743 C T 0.073914 -2.9325e-06
19:3275315 T C 0.850750 4.6729e-05
19:3277094 C T 0.469535 6.5966e-05
19:3277766 C T 0.590951 -2.1766e-05
19:3278437 A G 0.022825 2.7929e-05
19:3281298 A G 0.229970 1.6749e-05
19:3293593 G A 1.496660 4.5582e-05
19:3293845 G A 1.298609 2.9301e-05
19:3294078 G A 0.297918 5.3681e-05
19:3295428 C T 0.254453 1.2593e-05
19:3296923 T C 0.038943 8.9799e-06
19:3298398 G C 0.267310 1.7508e-05
19:3300339 C T 0.187946 7.1358e-06
19:3307670 A C 0.840520 1.0810e-05
19:3311830 A G 0.414836 -3.2688e-05
19:3315216 T C 0.539732 1.0584e-06
19:3315718 T G 1.560148 2.4442e-05
19:3317215 G T 0.563112 4.5448e-05
19:3318498 T C 0.072031 5.6585e-06
19:3318510 G A 1.106470 4.0260e-05
19:3319781 T C 1.396452 -1.9341e-05
19:3321710 G A 0.062541 1.8442e-05
19:3326292 T C 0.556776 2.7398e-05
19:3328483 G C 0.711521 -3.4422e-05
19:3328734 A G 1.906890 -2.0539e-05
19:3337668 T C 0.402632 -2.9954e-05
19:3338774 G A 0.725231 5.4904e-06
19:3340032 A G 0.031082 8.4159e-06
19:3340313 T G 0.560629 3.2838e-05
19:3340548 G T 0.040914 -5.2004e-06
19:3342528 T C 0.381634 -1.3125e-06
19:3346342 G A 0.134572 9.5856e-06
19:3349305 C T 0.401674 4.1293e-08
19:3352401 T C 0.423973 -1.8172e-06
19:3355041 C T 1.853584 2.7494e-05
19:3355104 T C 0.246326 8.8119e-06
19:3357675 A G 0.021435 -1.7712e-06
19:3358425 C T 0.770309 1.7390e-05
19:3362658 T C 0.123241 3.5022e-05
19:3363125 T C 0.041125 8.8793e-06
19:3364098 C T 0.314839 9.9903e-06
19:3364188 G C 1.881355 1.8525e-05
19:3367745 A G 0.834411 6.7277e-05
19:3368977 T C 0.064793 -6.9394e-07
19:3370111 T G 0.081769 -6.7295e-06
19:3371522 C T 0.268887 -1.1422e-05
19:3372514 A G 0.867424 2.0126e-05
19:3374818 A G 0.076728 4.1939e-05
19:3375940 G A 0.824326 -8.3629e-05
19:3377427 T G 1.134127 -4.5115e-05
19:3393376 A G 1.057467 -6.7371e-05
19:3397431 G A 0.269488 -1.4795e-05
19:3402666 G A 1.905180 6.2228e-05
19:3403004 G A 1.149584 -3.7582e-05
19:3403753 T C 0.031046 -2.7740e-05
19:3410852 G A 0.446334 1.9206e-04
19:3415481 T C 0.042556 -9.1049e-06
19:3415706 A C 1.828192 1.7500e-04
19:3423339 G T 1.209677 -8.2695e-05
19:3429937 A G 0.460060 7.5712e-05
19:3434028 C A 0.709291 3.0915e-05
19:3435545 A G 0.094976 7.4618e-06
19:3443124 A G 0.124662 5.6525e-06
19:3446107 T C 1.349082 -1.8574e-05
19:3446529 C A 0.061982 2.4268e-05
19:3448694 T C 1.541667 -3.5564e-05
19:3458154 G A 0.042627 -4.9234e-06
19:3458336 A G 0.404079 2.7724e-05
19:3462849 T C 0.195269 -3.1168e-05
19:3467822 C T 0.213656 -2.8752e-05
19:3468503 C T 1.082528 1.7230e-05
19:3471275 T C 0.667429 2.0369e-05
19:3475634 C T 0.213601 -2.6630e-05
19:3476221 G A 0.126973 -5.0681e-06
19:3478456 A G 0.046847 3.5976e-05
19:3478864 G A 0.032793 5.0961e-05
19:3481877 C T 0.372303 -3.3703e-05
19:3484465 C T 0.089046 -1.6706e-05
19:3487533 C T 0.518478 1.3252e-06
19:3492748 A G 1.414274 -1.6265e-05
19:3494634 C G 0.022932 -2.2676e-05
19:3497241 T C 0.288697 1.2786e-05
19:3510005 C A 0.848112 -8.9938e-07
19:3527524 T C 0.056649 -4.2594e-05
19:3534655 A G 0.332947 -1.0441e-05
19:3543640 T C 0.019929 6.6150e-05
19:3545631 A G 0.046305 1.4962e-05
19:3546264 T C 0.024980 -4.4633e-06
19:3548313 C T 0.908649 -1.5097e-05
19:3548439 T C 0.312106 2.8092e-05
19:3551913 A G 0.062323 7.1039e-05
19:3554702 T C 0.116366 4.4187e-06
19:3556464 T C 0.142872 -2.0202e-05
19:3557005 G A 1.053047 2.0404e-05
19:3563957 A G 0.276778 -5.4980e-05
19:3564012 G A 0.879216 -6.2832e-06
19:3565357 T C 0.104395 -2.9817e-06
19:3565909 C T 0.201975 2.6622e-07
19:3567307 A C 0.140528 -4.7656e-06
19:3571446 A G 1.086407 -3.2481e-04
19:3573876 A G 0.065968 3.6333e-05
19:3574073 A G 0.044257 -2.1234e-05
19:3575422 C T 0.054887 1.8679e-05
19:3578773 T C 0.046415 1.0841e-05
19:3579481 T C 0.187700 9.9387e-07
19:3579841 T C 0.029073 1.8748e-05
19:3582350 C T 0.469820 -2.8374e-06
19:3582401 T C 0.245784 1.0743e-06
19:3584261 T C 0.213299 1.1356e-05
19:3589339 A G 0.271328 -2.9291e-05
19:3589435 T C 0.239139 -1.0148e-06
19:3592133 G A 0.142492 2.9379e-05
19:3593578 G A 0.928400 -3.6469e-05
19:3594784 T C 0.066536 -8.9601e-06
19:3600390 A G 0.202309 1.1757e-05
19:3603208 A C 0.031407 -1.7559e-05
19:3603227 T C 0.133251 -1.0432e-05
19:3604265 C T 1.289891 -3.9271e-05
19:3608158 A G 0.057279 7.4524e-06
19:3610776 A G 0.038908 -3.1339e-06
19:3611190 A C 1.104749 -1.3129e-04
19:3612819 A G 0.175424 3.3123e-05
19:3624005 A G 0.191494 1.1062e-05
19:3625397 T C 0.022211 -6.6805e-06
19:3626922 C T 1.214442 -1.0865e-04
19:3631694 A G 1.127074 -1.1315e-04
19:3633192 G A 0.301550 4.2833e-05
19:3637395 C T 1.211969 -9.3133e-05
19:3646642 G A 0.143011 -1.0033e-04
19:3648343 G A 0.020676 -1.9831e-06
19:3652653 G A 0.049324 1.3154e-05
19:3660619 G A 1.087267 -3.6459e-05
19:3663548 A G 0.086579 3.2927e-06
19:3665908 T C 0.650330 -2.6057e-05
19:3668318 G A 0.411944 4.9157e-06
19:3670881 A G 0.446119 -5.3513e-06
19:3672468 T C 0.106833 -9.1614e-05
19:3676507 T C 0.123793 -1.8410e-05
19:3680658 T C 0.023587 -4.6606e-05
19:3684475 T C 0.067896 1.2281e-05
19:3688524 T C 0.211238 7.5832e-06
19:3694494 C G 0.604246 -6.1131e-05
19:3705590 G T 1.002577 3.8854e-05
19:3710346 A G 1.781913 -8.1429e-06
19:3710404 A G 1.388756 1.5094e-05
19:3714553 A G 0.043877 -1.6885e-06
19:3718705 A G 0.100721 -4.4862e-06
19:3721223 G A 0.388392 -2.3344e-05
19:3722669 C G 0.346037 3.3162e-05
19:3728609 A G 0.392375 -3.9912e-06
19:3731243 A G 0.173668 -6.0908e-05
19:3731847 T C 0.454974 5.1085e-05
19:3733333 C T 1.276963 2.2286e-05
19:3734675 G A 0.706172 -3.5666e-05
19:3736432 T C 0.034922 1.3694e-05
19:3743703 A G 0.276369 -3.5092e-05
19:3746207 C T 0.983067 2.8313e-05
19:3750615 C T 1.090523 -2.6883e-05
19:3754954 A G 0.068247 -1.2149e-05
19:3755962 C A 1.082502 -1.3132e-05
19:3758598 T C 0.062213 -3.7993e-05
19:3760027 A G 0.023844 2.2804e-05
19:3761652 A G 1.271556 -1.7733e-05
19:3762926 A G 1.270627 -1.4295e-05
19:3767265 T C 1.186911 -1.3041e-05
19:3769470 A G 0.362916 -8.9280e-06
19:3771586 A G 0.044315 1.0411e-05
19:3775106 A G 0.086823 3.6768e-05
19:3781164 A G 0.400246 1.1410e-05
19:3781557 T C 0.232804 1.2233e-05
19:3784535 A G 0.633501 4.7986e-06
19:3784757 G T 1.867291 -1.0151e-05
19:3790866 G T 0.056857 -6.3307e-06
19:3792245 T G 1.784649 2.5697e-06
19:3792364 A G 0.879531 -1.2461e-05
19:3797100 T C 0.258686 -1.2337e-05
19:3801365 G C 0.929871 3.4874e-05
19:3801559 C T 1.886795 -2.8430e-05
19:3803176 A G 0.074777 3.6203e-05
19:3805793 C T 0.880992 1.7100e-05
19:3806837 T G 0.465117 6.9152e-05
19:3811150 A G 0.564741 3.7437e-05
19:3812741 G C 0.463118 3.2780e-05
19:3813684 G A 0.549440 2.3163e-05
19:3813906 C A 0.048285 -5.0358e-06
19:3817894 G A 1.096667 -1.4286e-05
19:3818565 T C 0.279274 -2.4298e-05
19:3819337 T C 0.059347 4.1473e-05
19:3820191 T C 0.802547 6.4355e-06
19:3831709 T C 0.410967 2.2043e-05
19:3831765 A G 0.796110 5.8230e-06
19:3834863 T C 0.097449 7.4901e-05
19:3837995 A G 0.047113 2.5593e-06
19:3838338 T C 1.028427 2.9703e-05
19:3844767 G A 1.453750 1.2598e-05
19:3850447 A G 0.174580 2.7344e-06
19:3853530 C T 0.051031 7.3746e-06
19:3856644 T G 0.084151 2.4191e-05
19:3865337 A G 0.114269 1.0423e-05
19:3872565 C T 0.960443 -4.5948e-05
19:3877749 G A 1.458304 -2.7275e-05
19:3882043 A G 0.022782 3.3298e-05
19:3889679 G A 0.259851 2.3030e-05
19:3890641 G A 1.421866 -1.3592e-05
19:3890922 T C 0.118589 -7.2789e-05
19:3891394 T C 0.079984 -1.1871e-05
19:3893993 T C 0.828903 -1.1659e-05
19:3896629 T C 0.221050 1.8691e-05
19:3899030 G A 0.310405 -7.0681e-06
19:3900884 G A 0.070947 -1.6724e-05
19:3902722 G C 1.704120 2.7031e-05
19:3903004 T C 0.055523 -2.2121e-07
19:3906611 G A 0.730116 3.3789e-05
19:3906688 G A 0.133374 2.0329e-05
19:3918464 A G 0.256894 -4.2747e-07
19:3918721 G A 0.954915 4.9501e-05
19:3921623 C T 0.405955 6.6572e-05
19:3927282 A G 0.030521 1.7270e-05
19:3927771 A G 0.644985 5.1474e-05
19:3928369 G A 1.200599 5.8373e-05
19:3933232 C T 0.219639 3.9732e-07
19:3933802 A C 0.042793 -2.8785e-05
19:3936469 A G 0.050528 3.1688e-05
19:3939703 A G 1.549836 5.5380e-05
19:3944211 A C 0.179121 1.8656e-05
19:3944240 A G 0.214351 -1.0042e-05
19:3951567 T C 0.268391 2.5791e-05
19:3955477 A C 1.213429 -2.1775e-05
19:3961533 A G 0.169802 1.8080e-05
19:3970435 A G 0.338319 6.7685e-05
19:3971687 C G 0.115662 4.6299e-05
19:3975930 T C 0.044315 2.8547e-05
19:3976103 A G 0.037045 -2.6359e-05
19:3977289 A G 0.027820 -4.2612e-06
19:3977762 A G 0.039586 -5.0059e-05
19:3982967 A G 0.195405 2.3050e-05
19:3984412 A G 0.121517 -2.5077e-05
19:3984489 T C 0.035224 2.5554e-05
19:3984635 G T 0.050122 2.2453e-05
19:4009913 A G 0.539927 -3.6168e-05
19:4013322 C T 0.632751 -5.0867e-05
19:4015555 A G 0.023805 7.5271e-07
19:4020445 C T 0.414167 -1.6585e-04
19:4027852 A C 1.872381 -4.6873e-06
19:4028290 A G 0.322716 -1.3288e-04
19:4028690 G C 0.038356 4.3198e-05
19:4040593 C A 1.611254 5.3219e-05
19:4056207 A C 0.385896 -4.5294e-04
19:4056346 C T 1.888684 -4.4503e-05
19:4060811 T C 0.094973 4.7037e-06
19:4070542 A G 0.060645 -1.6540e-05
19:4077096 C A 0.442211 -1.6921e-04
19:4078921 A G 1.892888 -1.7604e-06
19:4080424 C T 0.090114 2.4468e-05
19:4094066 C A 0.076890 1.0083e-06
19:4096679 T C 0.052371 5.6450e-06
19:4098100 C A 0.032134 -1.1881e-06
19:4098776 G A 1.429046 7.7050e-05
19:4098947 A G 0.449002 3.0599e-05
19:4100889 A G 0.037752 -9.8959e-06
19:4103908 A G 0.377451 1.6709e-05
19:4112478 G A 1.457840 6.4423e-05
19:4115684 A G 0.123332 3.4760e-05
19:4117399 T C 0.029053 -6.1273e-06
19:4119012 G A 1.578276 9.2840e-05
19:4124732 T C 0.148795 -3.0361e-05
19:4131132 C A 0.177956 -3.5310e-05
19:4140094 C T 0.210706 -9.1053e-06
19:4141209 A C 0.866846 -1.8663e-05
19:4145008 A G 1.483888 3.0694e-05
19:4154910 T C 0.255151 3.3448e-05
19:4156881 A G 0.778755 4.8763e-05
19:4158938 T C 0.039658 3.2351e-05
19:4161414 A G 0.233411 2.9867e-05
19:4177366 A C 0.731911 1.4234e-06
19:4180003 T C 0.106061 -7.1071e-05
19:4180312 T C 0.056322 2.2215e-06
19:4180690 G T 1.673986 3.0523e-05
19:4180836 T C 1.902207 -3.0651e-05
19:4182939 T G 0.257170 6.0509e-05
19:4190870 A G 0.987789 -1.6477e-05
19:4191127 G C 0.079481 -9.8149e-06
19:4192224 T C 1.374705 8.5253e-06
19:4195399 A G 0.099254 1.5394e-05
19:4196014 C A 1.465406 -1.2969e-05
19:4197070 C T 0.301177 -8.6965e-06
19:4201033 A C 0.846748 -3.4928e-05
19:4207940 A G 0.369547 2.3641e-06
19:4208082 C T 1.536428 -3.9198e-05
19:4208788 T C 0.055406 1.3844e-06
19:4210356 A G 1.233910 -2.8950e-05
19:4211312 G A 0.375545 4.5798e-06
19:4212742 G A 0.046074 -9.9566e-06
19:4214467 A G 1.148565 -5.1884e-05
19:4216318 T G 0.263542 2.3332e-06
19:4216910 A G 1.537340 -4.7813e-05
19:4217207 G T 1.843168 -2.5463e-05
19:4221819 T C 0.037074 -2.2477e-05
19:4226038 A G 0.332006 7.0112e-06
19:4233564 T C 0.111695 1.0139e-06
19:4233729 G T 0.087871 -1.9802e-05
19:4236996 A G 0.564040 -2.2226e-05
19:4247005 C G 0.311752 1.6398e-05
19:4251069 C T 0.564800 -1.7308e-05
19:4254308 C T 0.573278 -1.8190e-05
19:4265942 A G 0.565595 -8.3049e-06
19:4270223 C T 0.324271 1.0288e-05
19:4277435 A G 0.675093 -2.6963e-05
19:4280186 T C 0.682828 -4.1390e-05
19:4287377 T G 0.324446 1.6589e-05
19:4288332 G A 0.745141 3.8161e-05
19:4292841 G C 0.393774 1.0093e-05
19:4294542 T C 0.452426 2.9933e-06
19:4294623 A C 0.422714 4.3292e-05
19:4294807 A G 0.315592 5.0294e-05
19:4297925 C G 0.464835 4.3137e-07
19:4297968 T C 0.695350 -9.4568e-06
19:4301845 T C 1.586251 3.1423e-05
19:4308098 C T 1.283120 1.2138e-05
19:4308128 T C 0.306880 3.5033e-05
19:4311942 T C 0.034049 -5.1414e-06
19:4312042 G C 0.063430 8.1487e-06
19:4319286 G A 0.042598 5.2948e-05
19:4319544 C T 0.050534 2.1947e-06
19:4320569 G A 0.102575 6.8640e-06
19:4323994 T C 0.025230 -8.1832e-07
19:4325433 A G 0.891456 1.4366e-05
19:4325632 T C 0.170240 -9.2416e-06
19:4328513 G A 0.130511 -1.9409e-05
19:4328755 C G 0.035990 5.4916e-06
19:4333711 T C 1.078241 1.8806e-05
19:4335869 A G 0.676550 1.5626e-05
19:4340455 T C 0.593986 9.6425e-06
19:4342285 C G 0.664742 -4.3214e-06
19:4342329 G C 0.070418 -2.9920e-05
19:4346348 A G 0.899366 1.8805e-05
19:4348967 C T 0.043264 5.5806e-07
19:4350172 C T 1.550203 2.8210e-05
19:4351449 C G 0.054653 7.0854e-06
19:4351529 T G 0.027700 6.7155e-07
19:4352373 C A 0.937631 5.4355e-06
19:4357555 G A 1.956314 -2.8856e-06
19:4359191 T C 0.097560 2.3818e-05
19:4360627 A G 0.058590 2.4972e-05
19:4361656 T C 0.034175 2.7545e-05
19:4363170 T G 1.097050 1.3620e-05
19:4366219 G A 0.593451 2.2693e-06
19:4378827 A C 0.089461 -1.2922e-05
19:4379805 A G 0.092600 -9.6316e-07
19:4380599 T C 0.032173 1.7876e-05
19:4384674 A G 0.528768 9.0367e-07
19:4386911 T C 0.098121 2.8483e-05
19:4387247 T C 0.082012 1.4672e-05
19:4399767 A G 0.078990 -3.3161e-06
19:4404535 A G 0.151119 -2.2948e-05
19:4410003 T G 0.097342 3.3611e-05
19:4413932 T C 0.019991 2.7394e-05
19:4414688 T C 0.080363 1.3623e-05
19:4415789 T C 0.149292 8.2707e-06
19:4419337 G T 0.044409 1.1181e-05
19:4420042 C T 0.506979 1.7248e-06
19:4433253 A G 0.031488 1.8991e-05
19:4433412 G A 0.033354 6.6806e-06
19:4439388 A G 0.190329 2.3173e-05
19:4442336 T C 1.087550 5.6843e-06
19:4442811 A G 0.059619 3.6376e-05
19:4442999 G T 1.963880 3.5047e-06
19:4443046 C T 0.539706 -3.9192e-06
19:4444176 T C 0.057863 -2.0897e-05
19:4444742 G A 0.549619 1.0909e-05
19:4453324 C T 1.964448 3.1435e-07
19:4457650 T C 0.533510 -2.7578e-06
19:4460272 G A 0.380807 -3.2707e-06
19:4469772 T C 0.105691 -1.4514e-05
19:4470611 T C 0.138509 -1.1499e-05
19:4472098 T C 0.236170 -2.3262e-05
19:4481854 A G 0.179027 1.6818e-06
19:4486137 T C 0.139639 -1.8436e-05
19:4489783 C T 0.995751 -6.0131e-06
19:4496595 G A 0.248416 -1.3117e-05
19:4501117 T C 0.077410 -1.6460e-05
19:4502813 A G 0.023964 -9.6616e-06
19:4505082 T C 0.036645 -6.3503e-06
19:4505110 C T 0.169487 -1.4671e-05
19:4505445 A G 1.036658 1.1289e-05
19:4505594 A G 0.237030 -1.1652e-05
19:4508905 T C 0.032114 4.1016e-06
19:4510530 A G 0.177355 -1.8932e-05
19:4510560 T C 0.622241 6.7984e-06
19:4510850 A G 0.020286 6.4956e-06
19:4511181 T C 0.028294 -8.5688e-07
19:4511525 G A 1.728909 1.7620e-05
19:4511955 C T 1.761425 1.6960e-05
19:4513559 G A 1.896315 -1.0245e-05
19:4519450 A G 1.888613 -7.8287e-06
19:4524016 A G 0.442023 -1.5368e-05
19:4524866 C T 0.155933 -2.9738e-05
19:4525264 A G 0.058415 4.5851e-05
19:4530617 T C 0.160126 -2.5586e-05
19:4534279 A G 0.129807 -2.8945e-05
19:4536907 T C 0.079085 -2.1990e-05
19:4538599 A G 0.657991 1.0454e-05
19:4539086 G A 0.240697 -2.9245e-05
19:4540703 C T 1.021484 -1.3054e-05
19:4545717 T C 0.988494 4.2140e-05
19:4547294 G A 0.114497 -9.8712e-08
19:4549923 T C 0.901947 3.1545e-05
19:4553185 G A 1.009471 -1.1650e-06
19:4554886 C T 0.156994 2.7561e-06
19:4559474 G A 0.097271 -1.1945e-05
19:4559646 A G 0.467237 1.9610e-05
19:4567227 T C 0.038590 1.3144e-05
19:4569135 C G 0.083028 -1.4392e-05
19:4569266 A G 0.057779 2.7402e-05
19:4569809 C A 1.100747 -1.9030e-05
19:4572679 T C 0.139103 9.2374e-06
19:4576090 T G 0.520215 -6.6874e-05
19:4576734 T C 0.032014 6.2976e-06
19:4579481 T C 0.052375 -1.8441e-05
19:4581939 A G 1.077215 3.2394e-05
19:4585721 C T 0.414774 -6.8387e-05
19:4592626 T C 0.662668 5.8774e-05
19:4592850 A G 0.035646 -3.0343e-05
19:4595328 T C 0.060924 -3.1432e-05
19:4600933 T C 0.033010 3.1922e-05
19:4606337 G A 0.265716 1.7674e-06
19:4609900 G A 0.853892 4.2545e-05
19:4613542 A G 0.206843 -1.1407e-05
19:4614765 G A 0.081392 -8.9886e-06
19:4615312 G A 0.542780 1.1271e-05
19:4626890 T C 1.013821 -7.3799e-05
19:4631334 G C 1.271085 -4.3446e-05
19:4636496 T C 0.024389 4.4403e-06
19:4640668 C T 0.338260 1.5579e-06
19:4640983 A G 0.686184 9.6996e-06
19:4641830 T C 0.070743 -2.7098e-06
19:4642579 C T 1.383416 1.0995e-05
19:4647231 C T 0.478896 2.6198e-06
19:4650256 T G 0.031627 -3.1077e-05
19:4651269 A G 0.105583 1.4161e-05
19:4660945 A C 0.087037 3.4481e-05
19:4666156 T C 0.295078 9.7831e-06
19:4666756 T C 0.174457 -4.9509e-06
19:4668417 G A 0.178352 -6.9626e-06
19:4669840 A G 0.070574 -9.2775e-06
19:4670313 G C 0.175047 -4.6738e-07
19:4681152 A G 0.109242 -7.1492e-07
19:4685259 A G 0.040099 2.3098e-06
19:4685276 C A 0.556036 -1.3737e-05
19:4686988 T G 0.380531 -2.1935e-05
19:4693349 A G 0.059898 1.8441e-05
19:4700187 G A 0.554575 -1.9719e-05
19:4701132 T C 0.151515 4.5389e-06
19:4705556 T C 0.040320 3.7111e-06
19:4707056 A G 0.021870 -1.1220e-05
19:4708956 C G 0.343074 -2.2971e-05
19:4714275 A G 0.038804 3.0549e-05
19:4714468 T C 0.896838 2.0885e-06
19:4717187 A G 1.472193 -1.9536e-05
19:4719834 T C 0.024013 -7.7361e-06
19:4721991 G C 1.459820 2.7631e-06
19:4723273 G T 0.115977 -1.5400e-05
19:4724025 A G 0.033984 -5.4727e-06
19:4724157 A G 0.692598 1.1020e-05
19:4735201 C G 0.891148 5.3656e-06
19:4738393 A G 0.081061 -4.7259e-05
19:4738679 T C 0.236747 3.6598e-06
19:4742238 A G 0.090263 -1.7131e-05
19:4743325 A G 0.363270 -2.9774e-05
19:4752476 T G 0.051047 -8.2314e-05
19:4752649 G A 0.422460 1.1114e-05
19:4754576 G A 0.171597 7.8763e-05
19:4758022 G A 0.758352 -8.6638e-06
19:4764061 A G 0.058480 2.2420e-05
19:4765457 A G 0.024675 9.4445e-06
19:4772202 C A 0.681111 -1.7876e-06
19:4776218 C A 0.706009 6.2388e-06
19:4782235 A C 0.282140 2.7289e-06
19:4783024 T C 0.973128 2.9550e-06
19:4789477 C T 0.348160 1.0737e-05
19:4796706 T C 0.173658 7.3552e-05
19:4796782 G A 1.086550 2.4736e-05
19:4800103 A C 1.335300 1.9022e-05
19:4800985 T C 0.125613 4.1018e-05
19:4804524 C T 0.363146 1.8398e-05
19:4806349 A G 0.373935 1.2530e-05
19:4816719 A G 0.478912 -2.6020e-05
19:4818378 C T 1.258748 1.4325e-05
19:4821612 T C 0.954549 -4.3505e-06
19:4829250 G A 0.272487 -7.0021e-05
19:4830628 C T 1.220680 1.7120e-05
19:4842723 T C 0.905696 2.1316e-06
19:4844205 T G 1.292326 -1.8797e-05
19:4844790 C G 0.075245 9.6609e-06
19:4846763 T C 0.034315 9.1015e-06
19:4847713 G A 1.698336 4.8432e-06
19:4848396 C A 0.269806 -1.7240e-05
19:4850260 A G 1.323648 -1.0691e-06
19:4852106 G A 1.694074 1.1035e-05
19:4852137 T C 0.834706 2.6988e-05
19:4856694 T C 1.708048 -1.4403e-05
19:4859937 C T 1.519274 9.3524e-07
19:4864758 G A 0.337605 1.2141e-05
19:4864801 G A 0.235040 3.0025e-05
19:4867690 G A 1.856122 4.8295e-06
19:4868765 A G 0.090412 1.7158e-05
19:4873948 A G 0.149227 4.1179e-05
19:4874019 C G 0.280267 9.9786e-07
19:4883883 C T 0.020286 -1.4164e-05
19:4883932 T C 1.822405 1.5625e-05
19:4889687 C T 1.478496 1.7592e-05
19:4890914 G A 0.699703 -1.5636e-05
19:4895662 A C 0.469697 -2.1229e-05
19:4897481 C T 0.042225 -2.4269e-06
19:4901760 C A 0.043517 -8.7526e-07
19:4901887 T C 0.129632 1.9966e-05
19:4902950 T C 0.432354 -4.0346e-05
19:4906415 G A 0.258777 -7.5529e-06
19:4908093 G T 0.265109 1.1986e-05
19:4908281 T C 0.106687 -7.7605e-06
19:4912729 A C 0.655634 1.0451e-05
19:4915341 A G 1.346687 -1.5729e-05
19:4920613 T G 0.042361 -1.9153e-06
19:4929069 A G 0.074258 -6.0367e-05
19:4929473 G A 0.538048 3.2883e-05
19:4930647 T C 0.050998 -9.9227e-07
19:4930693 G C 0.134004 7.7539e-06
19:4936950 G A 0.978474 5.8078e-05
19:4939606 T G 0.062193 6.9105e-06
19:4945974 C T 1.911434 -6.6889e-06
19:4949266 G A 0.477558 -2.8155e-05
19:4951885 A G 0.039619 1.4532e-05
19:4965064 A G 0.663349 6.4577e-05
19:4966189 C G 0.691549 -7.6965e-06
19:4966382 G A 0.107362 -2.1524e-05
19:4970474 G A 0.042968 4.2902e-05
19:4971561 A G 0.029810 -1.4615e-05
19:4972391 T C 0.123750 -3.7003e-06
19:4976335 T C 0.628742 -1.0295e-04
19:5023034 T C 0.082450 -5.1960e-06
19:5036730 A G 0.537908 2.8029e-05
19:5037351 G A 1.808321 -2.3741e-06
19:5039135 G T 0.174817 1.1156e-05
19:5044972 T G 1.473024 5.0552e-05
19:5045126 T C 0.173713 9.7048e-06
19:5056732 A G 0.050184 -7.5450e-06
19:5057368 C T 0.351117 4.3909e-05
19:5059696 A G 0.135964 -1.9364e-05
19:5064607 G C 0.168014 -3.1725e-05
19:5066995 C T 0.949365 -1.4979e-05
19:5070795 G A 0.256547 1.7937e-05
19:5071245 T G 0.061469 5.9739e-06
19:5071460 A G 0.134900 1.2978e-05
19:5086934 C A 0.119927 2.9327e-05
19:5100749 A T 0.103295 -9.8069e-06
19:5100777 G A 0.032335 1.1981e-05
19:5105408 T C 0.522068 -3.5930e-05
19:5109701 G A 1.372098 -1.3077e-05
19:5111867 T C 0.151976 1.6103e-05
19:5114762 T C 0.064706 3.1095e-05
19:5122764 G A 0.780582 5.0062e-06
19:5136251 T C 0.125221 -2.8386e-05
19:5139534 T C 0.323288 -3.2930e-06
19:5142804 T C 0.063466 -1.5703e-05
19:5148222 T G 0.029173 -3.7777e-05
19:5153606 A G 0.331425 -1.2738e-05
19:5154861 G A 1.185892 -1.8630e-05
19:5174882 G A 0.798019 -2.9812e-05
19:5176391 A G 0.115146 -5.3748e-05
19:5178677 C T 0.283257 -4.9072e-06
19:5189268 C T 0.999189 -6.3694e-05
19:5191547 A G 0.717052 -3.0955e-05
19:5194778 C T 1.599926 1.6294e-05
19:5200931 C T 0.744401 -8.7877e-06
19:5201884 C G 0.234595 6.4329e-05
19:5202776 T C 0.294779 -5.2854e-05
19:5210043 A C 0.138934 -9.0878e-06
19:5210762 A G 0.208502 1.5700e-04
19:5212482 A G 0.220671 3.5534e-05
19:5215938 G A 1.578929 3.0609e-05
19:5222831 A G 0.061310 1.6797e-05
19:5224230 T C 0.870998 -3.2708e-05
19:5234339 T G 0.078721 2.5454e-05
19:5235654 T C 0.027262 1.3537e-05
19:5236166 T C 1.530543 4.4463e-06
19:5237086 A G 0.077536 -4.2027e-05
19:5237925 T C 0.191679 7.8386e-05
19:5238169 T C 0.233333 2.8576e-08
19:5245977 A G 0.045880 -1.0790e-04
19:5246551 A G 0.134043 -1.5749e-05
19:5251089 C G 0.044776 -1.3871e-06
19:5252175 A G 0.157854 -2.4285e-05
19:5252214 G A 1.766882 2.5971e-05
19:5253796 A C 0.684376 -7.0021e-06
19:5254372 A G 0.059392 1.3902e-05
19:5254970 C T 0.668663 -3.2513e-05
19:5258309 T C 0.055231 -1.5696e-05
19:5258856 T G 0.442315 2.0277e-06
19:5260674 A G 0.019998 4.1865e-05
19:5261869 A G 1.380008 -2.6468e-05
19:5262335 T C 0.047383 7.4522e-06
19:5267903 A G 0.136841 3.4521e-05
19:5270047 A G 0.105768 2.3808e-05
19:5270440 G T 0.864146 5.6687e-05
19:5278878 A C 1.846583 3.1831e-06
19:5285670 G A 0.067737 1.2355e-05
19:5289522 G A 1.034675 -6.1819e-05
19:5290063 C T 0.465685 -2.2445e-05
19:5290355 G C 0.264639 -1.8524e-05
19:5300465 G A 0.199187 -1.6584e-05
19:5300923 C T 0.060415 5.3705e-06
19:5305206 G A 0.497773 -3.6587e-05
19:5306883 G C 0.026392 -1.4121e-05
19:5308347 C T 0.105337 1.8130e-05
19:5309405 T C 0.123776 -5.6617e-05
19:5309846 A G 0.324855 -3.5775e-05
19:5313294 T C 0.245388 -1.3137e-05
19:5314261 G A 1.415904 -3.1835e-05
19:5314689 G A 0.031689 -1.5727e-05
19:5320087 C G 0.065637 2.6302e-05
19:5323763 C G 0.265145 -4.7839e-05
19:5324873 C A 0.048963 2.1971e-05
19:5324914 A G 0.155219 -1.8634e-05
19:5329338 A G 0.098839 8.4034e-05
19:5329422 A C 0.068416 1.8878e-05
19:5333728 G A 0.268491 -8.4522e-06
19:5333960 C T 1.263730 -9.7849e-06
19:5335254 T C 0.044799 9.9674e-06
19:5336109 A T 0.028057 -4.1435e-05
19:5336502 T C 0.491214 -2.5560e-05
19:5337431 T C 0.256443 -4.2423e-05
19:5338179 G A 0.064449 1.6453e-05
19:5338253 C G 0.071424 2.3054e-05
19:5341181 T C 0.174437 -3.0778e-05
19:5342034 C T 0.150454 -2.5325e-06
19:5342151 T G 1.477354 -3.7420e-05
19:5345644 G A 0.334372 5.2562e-05
19:5349373 C G 0.236559 5.7081e-05
19:5352332 A G 0.020653 -1.0543e-05
19:5352619 T C 0.180692 -3.9394e-06
19:5355589 A G 0.842246 -1.5547e-05
19:5356741 C T 0.031764 -1.2686e-05
19:5357337 C T 0.228406 -2.7389e-05
19:5362632 G A 0.631024 -1.5915e-05
19:5369865 C A 0.069363 7.4467e-06
19:5373332 T C 0.030897 -9.1438e-06
19:5375873 A C 0.809162 -1.0646e-06
19:5382472 C T 1.403988 -7.5355e-06
19:5383091 G C 0.083022 2.3627e-06
19:5383120 T C 0.538103 9.1756e-06
19:5385126 A G 0.205727 2.8035e-05
19:5386983 A G 0.429160 5.5664e-06
19:5387315 C T 0.320298 -2.9011e-06
19:5392383 A G 0.036327 -2.0767e-06
19:5392595 T G 0.659114 1.6300e-05
19:5393748 A G 0.555718 -9.6909e-06
19:5395790 G A 0.072291 -4.5450e-05
19:5396310 C T 0.624033 1.3243e-05
19:5396357 T G 0.798207 4.6003e-06
19:5396840 C G 0.088676 6.4270e-06
19:5397111 A G 0.365993 3.6714e-05
19:5397866 T C 0.033500 1.2752e-06
19:5398416 A G 0.510653 2.4699e-05
19:5398532 T C 0.023617 2.1086e-06
19:5398933 G A 0.133670 2.0760e-05
19:5400865 G C 1.761825 1.9980e-05
19:5407485 G A 0.417059 6.8570e-05
19:5408506 G A 0.247926 1.8580e-05
19:5410160 A G 1.632154 4.2703e-05
19:5414535 G A 0.705367 -1.0869e-05
19:5417943 C T 1.109904 -1.5631e-05
19:5424168 A C 0.067912 -1.7108e-05
19:5425572 C T 0.443922 -6.4107e-06
19:5425781 T C 0.042520 1.0132e-05
19:5426186 A G 0.486393 -6.5853e-06
19:5433009 T C 0.079425 -6.1933e-06
19:5434174 G T 1.393995 -1.9678e-06
19:5434180 C A 1.168118 5.7791e-05
19:5435457 T C 0.596031 1.1315e-05
19:5437277 T C 1.223566 -1.2556e-05
19:5441203 G T 0.043718 3.5566e-05
19:5441333 G C 0.279102 9.5374e-06
19:5444325 T C 0.070363 -2.3446e-05
19:5445429 A G 1.094327 2.5360e-06
19:5447415 A G 0.073878 4.1439e-05
19:5448606 A G 0.116165 -1.4316e-05
19:5450325 A G 0.046279 -9.3150e-06
19:5452676 T C 0.616051 1.1280e-05
19:5452949 C T 0.119070 -1.2479e-05
19:5454812 A G 0.061414 -1.6397e-07
19:5455543 C G 0.038810 4.2531e-05
19:5455611 T C 1.028829 8.7405e-06
19:5455800 A G 0.119430 -1.2535e-05
19:5455971 T G 0.985056 6.2442e-06
19:5455990 A G 0.324839 6.8540e-06
19:5459689 A C 0.647724 5.0940e-05
19:5461785 G A 0.107304 -8.6157e-06
19:5465615 T A 0.907221 -1.6055e-05
19:5466516 G A 0.606648 1.2558e-05
19:5466632 T C 0.061486 -2.4668e-05
19:5469832 G A 1.506690 -1.1483e-06
19:5472432 G A 0.831892 -1.9265e-05
19:5474590 G T 0.060940 -3.5304e-05
19:5474664 C T 0.618826 1.8914e-05
19:5475547 T C 0.969262 3.6368e-06
19:5477020 A G 0.137805 -3.6515e-05
19:5477883 C T 1.516249 1.9037e-05
19:5478748 A G 0.224747 -1.8986e-05
19:5479216 C A 0.822583 -9.9757e-06
19:5482867 C T 0.594194 3.2254e-07
19:5487501 A G 0.067494 8.0507e-06
19:5490646 T C 0.100900 3.1478e-06
19:5490752 T G 0.023318 1.4095e-05
19:5491558 A C 0.636941 -8.0410e-07
19:5492178 A C 0.096235 1.4571e-05
19:5496483 A G 0.039680 -2.9887e-05
19:5497313 G A 0.986926 2.4634e-05
19:5497686 T C 0.672045 6.2183e-06
19:5506196 G A 0.510137 6.9185e-07
19:5509752 A G 0.285315 2.5572e-06
19:5512413 C A 1.511954 1.1543e-05
19:5513015 C T 0.020381 -6.5237e-06
19:5516115 T C 0.031864 -2.6255e-06
19:5516483 C T 0.185174 2.9710e-06
19:5518860 A C 0.870141 3.4336e-05
19:5522507 A G 0.056487 -1.5719e-06
19:5524952 C T 0.917027 1.1162e-08
19:5525988 C A 0.702426 1.6291e-05
19:5528449 A C 0.045549 8.0919e-06
19:5531666 C T 0.034321 -1.1499e-05
19:5537004 A G 1.154070 -2.6258e-06
19:5539137 G A 0.070860 -1.2690e-05
19:5540856 C T 0.636928 -2.1530e-05
19:5541673 A G 0.036042 1.1945e-05
19:5542704 T C 0.366999 -5.8079e-06
19:5543629 C T 0.173230 -2.0701e-06
19:5555143 T G 0.891875 4.7619e-06
19:5555176 T C 0.663161 1.9725e-05
19:5561904 A G 0.048230 -1.7023e-05
19:5575148 C T 0.132767 -1.1471e-05
19:5582535 A G 0.111497 -2.5258e-05
19:5586820 C T 0.083661 -2.0611e-05
19:5586879 T C 0.341802 -1.1279e-05
19:5589860 C G 0.052167 -2.3211e-05
19:5591735 A G 0.260322 -1.0576e-05
19:5599151 T C 0.029631 -3.4923e-05
19:5602909 G A 0.045140 -1.5682e-05
19:5604875 C T 0.026788 -6.5698e-06
19:5607688 T C 1.779375 -3.1328e-05
19:5608214 A C 0.131349 -2.6204e-05
19:5615591 C G 0.047710 2.2834e-05
19:5618508 G T 0.119609 2.5950e-06
19:5649716 T C 0.037161 -4.3545e-06
19:5650133 T C 0.067257 -1.3139e-05
19:5652572 T G 0.120514 -8.3476e-06
19:5654449 A G 0.032647 1.8051e-06
19:5655111 T C 0.111017 -2.9322e-05
19:5664612 A G 0.050281 -8.6228e-06
19:5665350 T C 0.062268 2.4817e-05
19:5669472 T C 0.056273 1.4959e-05
19:5680003 A G 0.075154 4.3107e-05
19:5691933 A G 0.072924 -5.2415e-05
19:5693616 T C 0.036866 -2.5339e-05
19:5694903 G C 0.021026 2.0215e-05
19:5695666 C T 0.044903 4.1464e-06
19:5696962 A G 0.653459 -5.2269e-07
19:5703611 T C 0.026580 5.4441e-06
19:5704691 C A 0.145452 -1.7512e-05
19:5707204 C T 1.615564 2.3955e-05
19:5718054 T A 0.030167 -9.9491e-06
19:5722434 T C 1.857943 2.3099e-05
19:5722469 C A 0.075702 3.7914e-05
19:5725138 T G 0.038388 -2.0421e-05
19:5736372 T C 0.866093 -1.1330e-05
19:5748257 G A 0.027077 -7.0731e-06
19:5749070 T C 0.642252 -4.4709e-05
19:5749171 G A 0.048567 1.2646e-05
19:5753116 T C 1.625964 1.0744e-04
19:5754727 T C 0.157280 -6.0886e-05
19:5756451 T C 1.719041 9.2761e-06
19:5756645 A G 0.065300 -1.2857e-05
19:5758991 C G 0.022692 2.4524e-05
19:5760483 A T 0.246890 -2.6436e-05
19:5763329 T C 0.054257 -4.3194e-06
19:5766090 C T 1.735540 1.2782e-07
19:5770762 G A 0.204159 -2.9903e-05
19:5772897 T C 0.069542 -2.3851e-06
19:5772950 A G 0.499234 1.0920e-06
19:5777323 G A 0.351961 -1.6632e-05
19:5777867 C T 0.293549 -1.0712e-06
19:5778517 T A 0.287538 -1.7153e-06
19:5782253 A G 0.042433 -4.4991e-07
19:5784762 A G 0.051544 -5.4065e-06
19:5790540 C T 0.073778 1.2146e-06
19:5790753 C A 0.034776 5.1110e-06
19:5794240 C A 0.352185 -1.0498e-05
19:5797993 C G 0.093739 1.2841e-05
19:5799710 G A 0.036503 1.3333e-05
19:5800981 T C 0.059944 2.4215e-06
19:5803694 C T 0.206327 4.0655e-05
19:5808728 T C 0.038979 -2.9646e-05
19:5809516 G A 0.195895 -2.7695e-05
19:5815254 T C 0.353633 -1.6111e-05
19:5816922 T C 0.107619 2.0556e-05
19:5817747 C A 0.036110 -1.3388e-05
19:5822490 A C 0.532760 3.7732e-05
19:5823903 A G 0.144498 1.2743e-05
19:5824923 T G 0.058720 5.7303e-06
19:5830922 T C 0.767209 3.5509e-06
19:5832209 A G 0.602604 -1.3251e-05
19:5832589 C A 0.887548 -1.8049e-05
19:5833113 C G 0.069126 2.6339e-07
19:5839746 A G 0.174262 -2.0659e-05
19:5844537 G A 1.660389 4.6741e-05
19:5844649 A G 1.644371 4.3920e-05
19:5844792 C A 0.176923 -3.0366e-05
19:5847692 T C 0.901729 4.0749e-05
19:5851851 G A 0.053897 -7.8684e-06
19:5857756 A G 0.322781 1.1522e-05
19:5859538 C T 0.031877 -2.4671e-05
19:5861300 G A 0.299408 2.0017e-05
19:5861881 A G 0.039784 3.4545e-05
19:5862467 T C 0.759205 -3.7586e-05
19:5868309 G A 0.570756 -8.3966e-06
19:5874977 C T 0.920594 4.3539e-05
19:5875489 A G 0.282156 -2.5786e-05
19:5875599 G A 1.930984 3.7417e-06
19:5878280 T C 0.178715 9.4786e-06
19:5878619 A G 0.026453 -2.2443e-06
19:5882640 A G 0.093259 1.6787e-06
19:5885527 C T 0.278644 -2.4217e-05
19:5886732 C T 1.733261 -9.7258e-06
19:5888431 A G 0.217201 -1.3345e-05
19:5892382 T C 1.403489 -1.7777e-05
19:5892433 T C 0.931737 2.1809e-05
19:5892743 T C 0.930990 2.1675e-05
19:5892770 T C 1.210907 8.2114e-06
19:5892797 C T 0.088183 -1.1626e-05
19:5892954 C T 0.949648 2.6333e-05
19:5893058 A G 0.175862 -5.0985e-05
19:5895358 T C 0.309412 -6.9536e-07
19:5901649 T C 0.916323 6.3669e-06
19:5903807 T G 1.364130 -1.8739e-05
19:5914470 A G 0.035169 -4.1758e-05
19:5933897 A G 0.028803 1.7747e-05
19:5935035 A G 0.060256 3.7199e-05
19:5937680 C G 0.369937 -2.1261e-06
19:5940148 G T 0.055400 -2.1345e-06
19:5940345 A G 0.083311 -3.2386e-05
19:5946266 T C 0.058100 -3.3324e-05
19:5947871 G A 1.822554 3.5848e-06
19:5952713 A G 0.173129 -4.9327e-05
19:5954162 C A 1.701277 -1.9289e-05
19:5961176 T C 0.082431 -1.5191e-05
19:5961883 C G 1.390304 -3.0367e-05
19:5965388 C T 0.121527 -9.0810e-06
19:5968341 T C 0.118800 -8.1306e-06
19:5968688 A G 0.308805 6.7664e-06
19:5972358 A G 0.098222 -1.0541e-05
19:5975180 C T 1.392852 -2.5827e-05
19:5991710 T C 0.270533 3.0478e-05
19:5993470 T C 0.253259 9.8130e-06
19:5994210 T C 0.039255 -4.3033e-05
19:5996048 T C 0.044432 2.0550e-06
19:5997495 A G 0.347076 3.6663e-05
19:5998467 G A 0.615253 3.0565e-05
19:6004105 A G 1.735027 -2.6514e-05
19:6004425 A G 0.028664 -7.8885e-07
19:6007016 T C 0.021452 3.7581e-06
19:6012511 A G 0.028677 3.7056e-06
19:6025726 C T 0.045909 1.3222e-05
19:6033976 C T 1.081178 -9.3983e-06
19:6040869 C T 0.555241 2.0080e-05
19:6042059 T C 0.530579 2.1490e-05
19:6067980 C G 0.028988 8.3645e-06
19:6075633 C T 0.031098 3.4557e-05
19:6075667 A G 0.062128 -1.3175e-05
19:6075958 A G 0.031900 -1.4632e-05
19:6077059 G A 0.213260 -1.1730e-05
19:6080482 G C 0.182253 8.1026e-06
19:6081241 A C 0.072210 5.4867e-05
19:6086770 A G 0.057977 -2.6222e-05
19:6089829 C T 0.051411 -7.3640e-06
19:6096417 C T 0.404735 2.5398e-05
19:6100234 C G 0.025561 1.1637e-05
19:6109435 T G 0.059775 -1.3218e-05
19:6111486 A G 0.147864 1.8137e-05
19:6122267 T C 0.155238 1.0578e-05
19:6125729 C T 0.031819 2.6271e-06
19:6125836 A G 0.075056 2.6042e-05
19:6127253 C T 1.349868 -8.7867e-05
19:6128068 T C 0.051193 4.5553e-05
19:6131019 G A 0.024405 -8.0482e-06
19:6138134 T C 0.022568 6.4661e-06
19:6140722 A T 0.078659 2.0652e-06
19:6141593 A T 0.027804 -2.6221e-05
19:6145031 T C 1.274759 -7.4507e-05
19:6145058 C A 1.352636 -9.0167e-05
19:6146918 A G 0.848397 -2.7892e-05
19:6148788 T C 0.111617 -1.9278e-05
19:6156483 C T 1.371790 -8.7183e-05
19:6156510 G A 0.297749 4.1551e-05
19:6158492 C T 0.078075 -1.1268e-05
19:6167673 C T 0.031527 -3.0958e-05
19:6175936 G A 0.055595 -3.1919e-06
19:6187475 A G 0.031316 2.6333e-05
19:6187686 A G 0.031108 -2.5593e-05
19:6188122 A C 0.066773 1.3082e-06
19:6193539 C T 0.024373 1.9411e-05
19:6198291 C T 0.124737 2.5582e-06
19:6199880 C T 0.035269 2.2699e-05
19:6202094 A G 1.086719 -5.6166e-05
19:6202315 G A 0.064926 -1.4933e-05
19:6205825 A G 1.365558 -2.7719e-05
19:6206254 T C 0.097193 -9.3851e-06
19:6209343 T C 1.924736 -1.1875e-05
19:6211876 T C 0.431539 9.3311e-05
19:6227579 A G 0.079789 3.5933e-05
19:6227976 C T 0.042819 -1.1224e-06
19:6231167 G A 0.155245 -3.2810e-06
19:6231933 G A 0.512311 5.1848e-05
19:6232348 T G 0.046100 2.7480e-05
19:6233523 A G 0.060583 1.6539e-06
19:6239542 T G 0.035480 1.8835e-05
19:6242778 C T 0.031942 3.9379e-06
19:6246479 A G 0.560109 4.9041e-05
19:6246936 T C 0.028531 -1.3659e-06
19:6263495 T G 1.944441 2.1279e-05
19:6268075 G A 0.054968 -1.1721e-05
19:6268118 G A 0.062398 -1.0925e-06
19:6271183 T C 0.023094 4.0142e-06
19:6273140 G A 1.131238 1.4888e-05
19:6274276 T C 0.416861 4.0425e-05
19:6274320 T C 0.138353 -7.3569e-06
19:6283319 G T 0.071519 -1.5253e-05
19:6286871 T C 0.056828 2.3377e-05
19:6287971 T C 1.570434 -1.0974e-05
19:6291326 T C 0.047639 1.1718e-05
19:6298144 A G 0.178504 -1.4798e-05
19:6299303 G A 0.047691 -5.1752e-06
19:6300097 C G 0.066887 1.6050e-05
19:6303855 C T 1.508598 -2.4927e-05
19:6304412 C T 0.034484 -1.8838e-05
19:6304464 G A 0.319048 1.1679e-06
19:6309687 A G 0.173233 3.8100e-05
19:6312290 C T 0.254960 3.0251e-06
19:6313812 C T 0.282098 1.7381e-05
19:6320693 C T 0.139746 2.4899e-05
19:6322442 T C 1.203189 -9.1673e-06
19:6326840 A T 0.130518 1.0288e-05
19:6332602 G A 0.129025 -2.2374e-05
19:6333333 T C 0.068886 -1.0610e-06
19:6335530 A G 0.155774 1.5955e-05
19:6349649 G A 0.188881 -1.9794e-06
19:6350931 C A 0.086472 -2.6501e-05
19:6356871 A C 0.059360 3.7260e-05
19:6357505 G A 0.275837 -2.0850e-05
19:6359806 A G 0.026703 -5.8792e-06
19:6368874 G C 0.036288 -3.2740e-05
19:6369856 G A 0.025376 3.7034e-05
19:6378648 C G 0.035256 -2.6251e-05
19:6380501 A G 0.045786 2.8037e-05
19:6381637 A G 0.055231 -1.5308e-05
19:6385754 A G 0.035022 1.5692e-05
19:6390047 T C 0.102166 -1.1952e-05
19:6391219 G A 0.137023 -2.7391e-05
19:6391847 T C 0.338290 -6.1473e-05
19:6396295 T G 0.201446 -2.6757e-05
19:6402011 T C 0.049573 2.1396e-05
19:6402278 C T 1.323722 -4.1252e-05
19:6404335 G T 0.078981 -3.7236e-05
19:6406508 C A 0.258835 -1.6377e-05
19:6409586 T C 0.141404 -1.6174e-05
19:6409691 T C 0.029449 -2.2174e-05
19:6414451 A G 0.803374 -3.8818e-05
19:6415443 C T 1.967500 3.2036e-05
19:6418237 C T 0.098358 6.4983e-06
19:6419275 G A 0.707071 -3.7466e-05
19:6422423 A C 0.032909 -1.2129e-05
19:6423339 C T 0.238964 1.9619e-05
19:6430106 T C 0.121576 -2.0525e-05
19:6432112 A G 0.021069 -2.6934e-05
19:6433629 C G 0.042543 -1.4916e-05
19:6440965 G A 0.028865 -1.4853e-05
19:6441553 T C 0.038505 1.5872e-05
19:6443850 T C 0.071759 -2.3878e-05
19:6453916 A T 0.043270 -1.5752e-05
19:6455414 G A 0.949096 4.0357e-06
19:6455536 A G 0.029225 6.9542e-06
19:6458240 C G 0.127360 -2.0759e-06
19:6458729 T C 0.142933 -3.3103e-05
19:6459352 A C 0.088695 7.2402e-06
19:6461716 T G 0.996293 -3.0000e-06
19:6466267 T C 0.103344 3.0698e-05
19:6466341 G A 0.057120 1.2853e-05
19:6466482 G A 1.129067 -3.9072e-06
19:6467910 C T 0.059499 8.5830e-06
19:6468040 T C 0.036899 3.6086e-05
19:6468331 C T 0.900639 -2.2445e-05
19:6468907 A G 0.031426 1.6594e-05
19:6476565 T C 1.358219 -5.5926e-05
19:6481459 C A 1.684438 -6.1557e-05
19:6483380 A T 0.301661 5.6484e-07
19:6483465 C A 0.861257 -6.6840e-06
19:6489489 T C 0.146088 3.0134e-05
19:6489814 G A 0.371254 1.8770e-05
19:6490179 C T 1.949904 -1.5011e-05
19:6491876 G T 0.277135 -4.1009e-05
19:6494371 C G 0.442468 -3.3933e-05
19:6494915 G C 1.128483 1.6151e-05
19:6499437 A G 0.075615 2.9863e-05
19:6499474 T C 0.173558 1.2526e-05
19:6502850 A G 0.032208 1.0215e-05
19:6510178 A G 0.032143 -2.6139e-06
19:6516594 C T 0.146614 4.8451e-05
19:6517476 T C 0.042436 1.6558e-05
19:6520490 A G 0.931799 1.4498e-05
19:6522052 T C 0.117470 -1.3628e-05
19:6526812 C T 1.859242 -4.2569e-05
19:6527930 T C 0.032085 8.2934e-06
19:6530656 C T 1.636474 -1.0051e-04
19:6531171 A G 0.031147 -2.0343e-05
19:6531721 A G 0.066027 1.3340e-05
19:6532953 G T 0.094710 -2.0553e-06
19:6534248 T C 0.103344 -3.0713e-05
19:6535637 T C 0.737351 -5.9672e-05
19:6543342 C T 1.790751 2.9284e-06
19:6546430 A G 0.721635 1.4501e-05
19:6547251 G T 0.966860 -1.3887e-05
19:6547397 G A 1.115340 -2.4490e-05
19:6554328 A C 0.102854 1.0033e-05
19:6554418 T C 0.299882 2.4749e-06
19:6557255 G A 1.901165 1.0178e-05
19:6558205 T C 0.047960 -1.4455e-05
19:6560924 A G 0.860621 -1.4204e-05
19:6564402 G A 1.313738 6.4981e-05
19:6564673 A C 0.642969 4.3684e-05
19:6566777 A G 0.312297 -1.3207e-06
19:6568962 C A 0.091552 -7.0425e-06
19:6569883 T C 0.096933 -2.9685e-05
19:6572732 T C 1.244670 1.6124e-06
19:6572796 T C 0.798210 -1.1335e-05
19:6573511 T C 0.129716 4.1135e-05
19:6574490 C G 0.617658 -3.9034e-05
19:6575726 A G 0.183237 -2.3246e-06
19:6581596 T G 1.769929 1.0045e-05
19:6581715 C T 0.986689 -2.2000e-05
19:6581784 T C 0.898178 -1.0761e-05
19:6585298 T C 1.463088 2.4186e-05
19:6591278 T C 0.274967 -1.9413e-05
19:6594602 C T 0.268070 3.1730e-06
19:6594770 T C 0.610981 -1.8243e-05
19:6604087 T G 0.182341 -5.6129e-06
19:6607597 T C 0.365753 -5.8010e-06
19:6610790 G T 0.401402 1.4533e-05
19:6611336 C G 1.092675 -6.2512e-05
19:6615232 A G 0.056416 -6.3127e-06
19:6621708 T C 0.095005 -5.7815e-05
19:6621874 A G 0.028226 -9.8531e-06
19:6622839 G A 0.931497 4.1103e-05
19:6629277 A C 0.652336 1.8197e-05
19:6634526 A C 0.281416 2.9924e-05
19:6635086 A G 0.030323 -1.6133e-05
19:6638222 G C 0.046785 1.2991e-05
19:6642448 T C 1.046406 6.2838e-06
19:6645337 A G 0.643167 1.6603e-05
19:6647400 T C 0.037288 -7.3864e-06
19:6652550 T C 0.664388 2.8139e-05
19:6656777 T C 0.527447 -3.1767e-06
19:6658613 C T 1.778567 -1.3642e-06
19:6660569 C T 0.614928 -7.1916e-05
19:6663594 C G 0.508916 -1.7428e-05
19:6665020 C T 1.890093 -1.0434e-05
19:6668972 T C 0.420049 1.4966e-05
19:6669934 A G 0.331353 -2.6779e-06
19:6676442 A C 1.396757 -2.6069e-05
19:6679511 T C 1.035944 -1.3044e-04
19:6684142 G A 0.277800 -1.8210e-05
19:6684197 A G 0.224085 -1.1728e-06
19:6685230 C G 0.265820 5.8805e-06
19:6685304 C G 0.782819 -3.0419e-05
19:6685723 G C 0.157494 -1.8978e-05
19:6685817 C G 1.662431 -1.8662e-05
19:6685983 C G 0.729340 -3.6756e-05
19:6686659 C T 1.733930 -4.0943e-05
19:6687768 A G 0.746144 -5.8592e-05
19:6689042 T C 0.103091 -2.5509e-05
19:6691631 A G 0.255537 -1.6278e-05
19:6693683 G A 0.257491 -1.6083e-05
19:6693885 T C 1.174820 1.8801e-05
19:6702246 C T 1.231229 2.8957e-06
19:6702455 C G 0.200475 -5.3899e-05
19:6703072 A G 1.504914 -1.4829e-05
19:6705246 C T 0.826345 6.6307e-07
19:6706298 C T 1.506177 -1.8147e-05
19:6706480 T G 0.367379 4.1290e-05
19:6709089 T G 0.230441 -6.5860e-05
19:6709704 T C 0.244459 -8.2580e-05
19:6709848 T C 0.582795 -1.6500e-05
19:6710782 T G 0.382076 3.0293e-05
19:6711958 G A 1.379203 1.8527e-05
19:6713262 A G 0.427612 2.2439e-05
19:6714035 A G 0.032429 -1.2615e-05
19:6718042 T C 0.196564 -1.0181e-05
19:6719527 A G 0.033228 2.2314e-05
19:6722022 T G 1.574131 -7.9339e-06
19:6722044 A G 0.082564 -4.6955e-05
19:6722635 T C 1.582129 7.0090e-06
19:6727395 G A 1.312086 1.1787e-05
19:6727882 T C 0.535542 -1.7669e-05
19:6728573 G T 0.076134 2.4578e-05
19:6731766 A C 1.587897 2.2107e-05
19:6732982 A G 0.868567 -9.1869e-06
19:6735929 T C 0.029553 1.4163e-06
19:6736607 G A 0.028755 1.8486e-05
19:6737063 C T 1.746264 -3.3070e-05
19:6737481 C T 1.747575 -3.2619e-05
19:6737516 T C 0.342762 -8.6304e-06
19:6738183 T C 0.643952 -3.1633e-05
19:6739278 T C 0.643699 -2.3928e-05
19:6742864 A G 1.134192 9.5131e-06
19:6743405 G A 0.535775 5.3736e-08
19:6744254 G C 0.683422 3.5007e-05
19:6744762 C A 1.685402 3.3540e-06
19:6744903 C A 0.032101 1.6049e-05
19:6745138 A G 0.859456 1.4510e-04
19:6746450 C A 0.025785 3.6350e-05
19:6748901 A G 0.962089 -1.8340e-05
19:6751293 G T 0.352487 -2.3143e-05
19:6755155 C T 0.199378 4.6136e-06
19:6759631 T C 0.072236 5.7630e-05
19:6763718 G A 0.440842 -1.8706e-05
19:6767726 C T 0.116058 3.2703e-05
19:6767743 C T 0.184256 -4.0582e-06
19:6769415 C T 0.432932 -2.1359e-05
19:6775871 C T 0.174810 -1.0221e-05
19:6775910 A G 0.661639 -1.3310e-05
19:6786132 C A 0.065696 -1.0889e-05
19:6792315 G A 0.424541 5.4664e-06
19:6795991 T G 0.049619 -6.2516e-06
19:6796179 T G 0.090250 -9.1960e-06
19:6796283 C T 0.042309 -9.3128e-06
19:6796330 T C 0.284217 -4.2878e-06
19:6796380 C G 0.233992 -2.4123e-06
19:6796734 T A 1.722595 -5.8228e-06
19:6799104 T C 0.100397 1.7280e-05
19:6801481 A G 1.647104 1.9705e-05
19:6801953 A C 0.200777 -1.9303e-05
19:6804117 C T 0.097154 -1.7770e-05
19:6805966 A G 0.169202 -6.1540e-05
19:6806460 C T 0.034669 -2.3346e-05
19:6808656 A G 1.668053 1.4027e-05
19:6810367 T C 0.212634 -1.7427e-05
19:6812002 C T 0.226254 1.6507e-05
19:6812102 G A 0.092259 -4.6734e-06
19:6813130 G A 0.092441 -9.8532e-06
19:6813167 G A 1.929144 -6.1884e-06
19:6813235 A G 0.060444 -8.8360e-06
19:6814560 A T 0.316874 -1.6955e-05
19:6815724 A G 0.870326 -2.0723e-06
19:6817368 T C 0.023558 4.5365e-05
19:6818570 C T 0.784367 -6.9593e-06
19:6818701 A G 0.356918 4.8026e-05
19:6819533 C T 0.437946 1.6216e-05
19:6819994 G A 0.057854 -1.4017e-05
19:6820951 T C 1.226348 -5.7438e-06
19:6821545 T C 0.288392 1.8804e-05
19:6825032 C T 0.737575 -1.1690e-04
19:6825547 A G 0.064258 2.8886e-05
19:6825698 G A 0.041365 2.6817e-05
19:6831655 A G 0.837871 -1.0220e-05
19:6832880 G A 0.377950 5.7642e-05
19:6833210 A G 0.025519 -4.5884e-05
19:6833777 G A 1.742651 -1.6499e-05
19:6835440 T A 1.728750 -2.6178e-05
19:6836271 C A 1.792926 -2.1590e-05
19:6837061 C T 0.021224 6.6629e-06
19:6844945 C T 1.697392 -2.1711e-05
19:6845006 T G 1.686616 -1.9994e-05
19:6848220 A G 0.605035 2.5732e-05
19:6850767 T C 0.162223 1.8230e-06
19:6861522 T C 0.138853 3.4346e-06
19:6862498 C T 0.471252 1.2448e-05
19:6865907 T C 0.113718 3.6306e-05
19:6873527 A G 0.207389 3.2477e-05
19:6875356 A G 0.036256 -9.8316e-06
19:6876996 C T 0.135039 2.9740e-05
19:6877190 T C 0.043666 -1.2707e-05
19:6879464 A G 0.022974 -1.5655e-05
19:6879543 T G 0.137727 7.2526e-07
19:6881286 C T 0.130875 3.6450e-05
19:6887062 A G 0.020319 -6.5880e-06
19:6892930 C G 0.047214 -4.0857e-05
19:6893560 T C 0.596375 6.4100e-06
19:6895866 A G 0.940079 6.1503e-06
19:6896380 A G 0.109832 -5.6183e-06
19:6896483 A G 0.575287 2.0874e-06
19:6897464 G C 0.582447 -4.6938e-05
19:6898681 G A 0.041884 -5.5839e-06
19:6901923 T G 0.041988 7.3751e-06
19:6904137 T C 0.485228 -4.9490e-05
19:6904490 A C 0.579692 -5.1374e-05
19:6905110 C T 0.043377 -4.2773e-06
19:6913707 T C 0.434632 -3.3636e-05
19:6913811 G A 1.544844 3.2446e-05
19:6916032 G A 0.454915 -3.1517e-05
19:6919624 C A 1.598835 3.7131e-08
19:6919753 G A 1.593996 1.0448e-05
19:6919879 T C 1.580425 8.7138e-06
19:6920097 C T 0.435470 -7.0702e-06
19:6921868 A G 0.380083 -8.2196e-06
19:6922735 C T 1.513181 8.8319e-06
19:6923237 C T 0.869089 -1.5625e-05
19:6923879 T C 0.363785 -1.7589e-07
19:6925544 T C 0.038041 6.6043e-06
19:6925581 C T 0.105372 1.6332e-05
19:6926378 C T 0.521607 -8.7251e-06
19:6927918 A G 0.065559 -1.4316e-07
19:6931218 C T 0.877597 -1.6349e-05
19:6932068 T C 0.047538 9.1059e-06
19:6935033 A C 0.024700 1.4349e-05
19:6935289 G A 0.065153 1.9128e-05
19:6935706 G A 1.605554 -6.6421e-06
19:6937683 G A 1.508400 -2.6279e-05
19:6940439 A G 0.038369 4.5106e-05
19:6941867 A G 1.509270 -2.4065e-05
19:6951161 A G 0.545789 -3.3081e-05
19:6954725 A G 1.535431 7.8156e-06
19:6957877 C T 0.082733 2.7824e-05
19:6958134 G A 0.630151 -3.6750e-05
19:6960200 A G 0.084466 1.7612e-05
19:6965008 A G 1.637000 8.7078e-06
19:6968186 A G 1.243197 -2.0168e-05
19:6968670 G T 0.652327 -2.3854e-05
19:6969857 G T 0.271971 -3.6820e-05
19:6970995 G T 0.510396 2.4949e-05
19:6972357 T C 0.460050 -2.9089e-05
19:6972939 T C 0.121076 4.5925e-05
19:6976464 C G 0.990568 7.1666e-06
19:6977211 G A 1.293277 2.2541e-05
19:6981763 A G 0.252350 3.9764e-06
19:6981984 A G 0.023893 -6.8716e-06
19:6984125 C T 0.053800 3.4778e-05
19:6985036 A G 0.143384 2.8832e-05
19:6986307 G C 0.037087 1.4149e-05
19:6986614 T C 0.074644 1.9644e-05
19:6989230 C T 0.271585 -2.6545e-06
19:6990200 T G 0.289236 2.4285e-05
19:6991176 T C 0.658870 1.3216e-05
19:6993085 G A 0.636646 -2.9696e-05
19:6993685 T C 1.864461 -2.4759e-06
19:6994987 A C 0.089056 -4.2421e-05
19:6995920 T G 0.065157 7.4790e-06
19:6995961 G A 0.389142 2.8344e-05
19:6997373 T C 1.744881 2.1814e-05
19:6997940 T C 0.060616 -9.8500e-06
19:6997992 T C 0.071950 -2.0747e-05
19:6998233 A C 0.171866 1.0349e-05
19:7000781 C T 0.117109 -4.4448e-05
19:7001010 A G 1.103561 6.7667e-05
19:7001021 T C 1.573398 2.0519e-05
19:7006249 T C 0.904891 -8.3327e-06
19:7009813 T C 0.328153 -4.4222e-06
19:7013359 G A 0.122822 -2.0023e-05
19:7015238 G A 0.261351 -4.6114e-06
19:7017257 A G 0.029732 1.8939e-06
19:7017547 C T 0.170192 2.2690e-05
19:7068202 T C 0.024516 2.2466e-05
19:7068207 C T 0.717824 -1.9869e-05
19:7069730 T C 0.033912 2.3597e-05
19:7070253 C A 0.033984 -1.3452e-05
19:7072983 A G 0.056208 1.8996e-05
19:7076791 T C 0.056919 1.3922e-05
19:7078207 T C 1.752752 1.7454e-05
19:7083629 G A 0.790216 -7.3212e-05
19:7085442 C T 0.332327 3.8434e-05
19:7090222 A G 0.100212 -6.0683e-05
19:7094765 A G 0.037499 -1.9203e-05
19:7098967 A G 0.038479 5.2822e-05
19:7103211 A G 0.045104 1.4612e-05
19:7103316 C T 0.040109 6.4430e-05
19:7103423 C T 1.668371 5.9133e-06
19:7105821 G C 1.468155 -1.9307e-05
19:7116843 A G 0.055883 1.3048e-05
19:7119018 T C 0.202361 3.0354e-05
19:7124986 T C 1.000029 -6.3550e-05
19:7125297 A G 0.362951 2.8294e-05
19:7125519 A G 0.137104 9.3860e-06
19:7127294 T C 0.206389 2.5668e-05
19:7132570 C T 1.815150 1.9759e-05
19:7132571 A G 0.144595 -3.3859e-05
19:7134266 T C 0.268933 2.1899e-05
19:7136489 C T 0.117505 -7.5748e-07
19:7140455 C T 0.101101 2.0929e-07
19:7145309 T C 1.866428 3.5231e-05
19:7145374 T C 1.023357 -2.3591e-05
19:7146214 A G 0.034798 -2.0836e-05
19:7159429 T C 0.176696 -8.1284e-06
19:7161849 G C 0.560359 -4.1012e-06
19:7162912 T G 0.147419 -1.1889e-05
19:7163214 C T 0.164836 5.6809e-06
19:7166109 G A 1.208093 3.7459e-05
19:7172756 T C 0.364607 2.0878e-05
19:7178441 C T 0.475475 -2.6782e-06
19:7180857 T C 0.103652 3.3857e-05
19:7184762 G A 0.524104 -2.5920e-05
19:7196565 T C 0.960933 -3.0728e-05
19:7198471 C G 0.791796 -3.3804e-05
19:7199716 T C 0.038583 -6.9747e-05
19:7204394 G T 1.475773 -6.4372e-05
19:7205240 T C 0.465932 -2.1407e-05
19:7215529 A G 0.094369 3.6645e-05
19:7218903 G T 1.712404 1.6364e-05
19:7219007 G A 0.165871 -1.8236e-05
19:7223848 G T 0.858339 1.8635e-05
19:7224431 A G 0.828244 -1.6397e-05
19:7228195 G A 0.305052 3.7082e-06
19:7230438 C A 1.353253 -3.5289e-05
19:7231151 A G 0.063472 3.7388e-05
19:7234575 G A 0.463303 -2.7856e-05
19:7238771 G A 0.923502 3.3124e-05
19:7251158 A G 0.066643 -5.7075e-06
19:7252756 T C 0.283442 -6.2176e-06
19:7253184 A G 0.243414 -2.3149e-05
19:7254673 G A 0.055744 7.9333e-06
19:7254741 A G 0.085722 2.8545e-05
19:7255984 A G 0.515174 3.3142e-06
19:7256028 G A 0.067942 3.9854e-05
19:7257444 T C 0.157741 -6.0979e-06
19:7261916 G A 0.088932 1.5386e-05
19:7262569 C T 0.328987 -2.7463e-05
19:7268432 A G 0.081185 -1.1794e-06
19:7268796 G T 0.602276 -1.7585e-06
19:7270258 C T 1.824729 -4.1400e-06
19:7272870 T G 0.269761 6.8716e-05
19:7273154 C T 0.600854 8.8303e-06
19:7273380 T C 0.051329 1.8454e-05
19:7278452 T C 1.036645 -1.2095e-05
19:7281212 G T 1.891596 -7.9246e-06
19:7284870 T G 0.028427 2.2262e-06
19:7287739 G A 0.890843 1.1641e-05
19:7288619 T C 0.045419 -3.3399e-05
19:7296283 T C 0.211498 7.2235e-05
19:7296452 T C 1.722966 -6.3822e-05
19:7299114 T C 0.120345 -2.2969e-05
19:7301011 T G 1.309340 -1.1594e-05
19:7303836 A G 0.626788 1.4691e-05
19:7333246 A G 0.396578 -1.7041e-05
19:7400685 G A 0.106103 1.2146e-05
19:7406066 G A 0.665251 -1.7177e-05
19:7413468 C T 0.087452 5.9843e-06
19:7421879 A G 0.531676 9.4319e-06
19:7422957 G A 1.906186 -1.3236e-05
19:7425813 A G 0.113724 -1.8331e-05
19:7431531 G A 0.024032 3.2377e-06
19:7433643 G T 0.076553 1.6480e-05
19:7437407 A G 0.110949 9.6065e-07
19:7439100 A C 0.061242 3.9801e-05
19:7443564 C T 0.547811 2.5425e-05
19:7450032 A G 0.053660 4.0021e-06
19:7466799 A G 0.074352 6.6639e-06
19:7475201 T G 1.398980 -5.2369e-05
19:7478997 G T 1.149980 -1.1601e-04
19:7482810 G T 0.069185 2.1167e-05
19:7482895 C T 0.062352 3.0654e-05
19:7488721 T C 0.652590 -6.2677e-05
19:7488761 C T 0.473891 -2.9493e-05
19:7504404 T C 0.684350 -7.1489e-05
19:7505566 C G 0.472667 -1.3858e-05
19:7508913 T C 0.032036 -9.7141e-06
19:7512901 C A 0.038911 2.7560e-05
19:7518122 T G 0.109514 -5.3209e-05
19:7520970 T G 0.076913 3.3103e-05
19:7522767 A G 0.045033 2.5214e-05
19:7527626 T G 0.457249 -1.1515e-05
19:7528734 G A 1.473848 -1.8403e-05
19:7533823 T C 0.027177 1.4956e-05
19:7533850 G A 1.475179 -2.1583e-05
19:7536263 T C 0.057055 2.9600e-05
19:7538117 G A 1.066072 -4.8180e-06
19:7542168 A G 0.073346 3.0716e-05
19:7544474 G A 0.441043 1.8347e-04
19:7546633 A G 0.081834 1.3056e-05
19:7547074 C A 0.630434 6.3516e-05
19:7548626 T C 0.046730 3.2891e-05
19:7548942 T C 0.609803 5.4216e-05
19:7550844 A G 0.574943 4.4407e-05
19:7559407 A G 0.063307 1.6579e-05
19:7569282 G A 0.756621 1.0872e-05
19:7570729 A G 1.298233 -2.9742e-05
19:7571315 A C 0.072934 2.5820e-05
19:7572557 G A 0.047759 7.0683e-06
19:7573098 A T 0.734066 9.2313e-06
19:7574308 C T 0.040255 7.1743e-06
19:7574608 G C 0.027998 5.5373e-07
19:7575408 G A 0.560833 2.6730e-05
19:7577630 C T 0.191069 -2.8340e-06
19:7584086 C T 0.054650 -1.0797e-05
19:7584223 G A 0.592967 -4.7437e-05
19:7584483 C A 0.115207 2.5850e-05
19:7586261 T C 0.036522 9.3408e-06
19:7593589 T C 0.641174 -2.3362e-05
19:7599735 C A 0.563391 -6.0004e-07
19:7602421 C T 0.424427 3.5920e-06
19:7607114 T C 0.063245 -1.2454e-05
19:7608135 A C 0.416254 2.2286e-05
19:7608215 C T 0.680189 1.1068e-05
19:7610952 G A 0.377957 -9.0562e-06
19:7615585 G T 1.415891 -8.1468e-06
19:7616585 T C 0.997530 2.5089e-06
19:7617734 G C 0.946613 -1.2154e-05
19:7618660 G A 0.942133 -1.0867e-05
19:7619329 A G 1.558860 -3.6705e-05
19:7623941 A G 0.028975 3.2744e-05
19:7624335 T C 0.801573 1.3023e-05
19:7626898 A G 0.053942 -2.0170e-05
19:7629825 A C 0.273360 5.1458e-06
19:7630887 A G 0.437122 3.2237e-05
19:7634534 C A 0.410740 7.8165e-06
19:7635590 T C 1.353321 2.2182e-05
19:7635689 T C 0.941835 6.0491e-06
19:7635856 G A 0.637909 -6.7076e-06
19:7637399 A G 0.031540 -5.8595e-05
19:7641790 C T 0.464325 -2.0835e-05
19:7654988 A T 1.326770 -6.8826e-05
19:7655810 A C 0.861725 -2.8567e-05
19:7661890 C G 0.092052 -3.9719e-05
19:7662529 C T 1.130670 -5.9762e-06
19:7663768 G A 0.992356 -3.0650e-05
19:7667434 T C 0.307029 -2.5497e-05
19:7681134 A G 0.285587 1.4476e-05
19:7689729 C T 0.285808 1.9609e-05
19:7690684 T C 0.488347 -1.0105e-05
19:7694393 A G 0.733485 6.1671e-05
19:7698320 T C 0.737150 8.4798e-05
19:7698384 A G 0.032958 -1.6262e-05
19:7708058 T C 0.032945 -1.6891e-05
19:7709271 G A 0.729717 8.7381e-05
19:7710134 T C 0.026739 -1.8273e-05
19:7712474 A G 1.230372 3.6164e-05
19:7718266 T C 0.055348 1.7012e-05
19:7722636 A G 0.347712 4.9744e-05
19:7724540 G A 0.644991 1.1073e-04
19:7724622 A G 0.409656 5.9521e-05
19:7730594 A G 0.215017 1.9755e-05
19:7732955 T C 1.423580 -5.3004e-06
19:7733676 C A 0.073041 1.1042e-05
19:7734001 T C 0.028317 -4.9861e-06
19:7734951 G C 0.901473 8.5675e-07
19:7737840 T G 0.642579 -5.7158e-06
19:7738289 C G 0.047318 -1.4450e-05
19:7739177 C T 1.785104 -2.3121e-04
19:7739230 T G 0.116584 1.6135e-06
19:7742378 T C 0.021783 3.1958e-05
19:7742802 C T 1.132777 -4.5863e-05
19:7742861 G A 0.181789 2.8003e-05
19:7743821 G A 0.293828 7.3350e-05
19:7743879 T C 0.624068 5.3594e-05
19:7743975 A C 0.319526 -1.5778e-05
19:7745043 T G 0.987302 -1.7236e-05
19:7747129 C G 0.245125 1.0730e-05
19:7747445 A G 0.308938 -1.5860e-05
19:7750975 A G 0.247572 -1.3614e-05
19:7752011 A G 0.171529 9.7985e-06
19:7754798 A G 0.556974 -4.0293e-06
19:7755285 G A 0.552745 6.8839e-07
19:7757564 G A 0.553764 -4.1835e-06
19:7758263 A G 0.964393 -2.0901e-05
19:7759713 T C 0.076296 -1.0031e-06
19:7761222 A C 0.270553 -2.7053e-05
19:7762440 T C 0.048681 2.0957e-05
19:7762825 T C 0.087235 5.5403e-06
19:7762911 A G 0.479941 -1.3610e-05
19:7762978 T C 0.470265 -1.6442e-05
19:7763045 A C 0.479126 -9.1714e-06
19:7763248 A G 0.275613 -1.7949e-05
19:7763703 G A 0.111812 1.4635e-05
19:7763878 T C 0.661133 -5.2441e-06
19:7764865 A G 0.282270 -7.4923e-06
19:7766866 G T 0.785230 2.0618e-06
19:7767394 T C 0.071963 2.8916e-05
19:7768298 G A 0.282916 -1.2011e-05
19:7775240 G A 0.831340 3.0795e-06
19:7775485 A G 0.077773 -2.4987e-05
19:7779733 T C 1.520527 -7.3639e-06
19:7781435 G A 0.253892 -7.9793e-06
19:7789796 C T 0.487351 1.6044e-05
19:7794526 C T 0.706006 1.0855e-05
19:7796587 G T 0.146504 -2.2792e-06
19:7804512 C T 1.663499 -2.3768e-05
19:7804816 A G 1.081633 -1.6513e-05
19:7807610 G A 1.804179 1.6533e-05
19:7808560 C A 0.144764 -9.9850e-06
19:7810006 A G 0.176255 2.6195e-05
19:7812181 C G 0.269628 2.4419e-05
19:7812536 G A 1.298519 3.0118e-07
19:7812733 G A 0.391602 2.0097e-05
19:7813486 T G 0.112828 -1.6635e-05
19:7815376 A G 0.320775 3.6815e-05
19:7815467 G C 0.075514 1.8348e-05
19:7816464 T C 0.033208 4.2820e-05
19:7816546 G A 0.648049 -2.9326e-06
19:7816625 A G 0.718256 3.3734e-05
19:7816813 T G 0.058688 1.2471e-06
19:7817819 G A 1.745969 1.0739e-05
19:7822081 T G 0.073869 -2.1173e-05
19:7824546 C T 0.439141 -9.8761e-06
19:7824897 G A 1.135039 2.3392e-05
19:7831166 G A 0.603931 -3.2282e-05
19:7831628 A G 0.607297 -3.3381e-05
19:7831953 T G 0.246381 3.2662e-05
19:7833982 T C 0.341740 6.1136e-06
19:7835233 C A 0.058876 9.5884e-06
19:7837306 A G 1.046376 -1.5910e-05
19:7837743 G T 1.288444 6.7969e-06
19:7838484 G T 1.687690 1.7651e-05
19:7838838 C T 0.046266 -1.3775e-05
19:7840273 C T 0.464384 9.6602e-06
19:7844922 A G 0.061288 -2.9351e-05
19:7845424 C A 0.439693 1.9102e-05
19:7846010 C T 0.823385 2.3319e-05
19:7846578 T C 0.090461 -9.6872e-06
19:7856561 C T 0.833596 2.9328e-05
19:7857559 C A 1.395815 2.3269e-05
19:7858769 C T 0.022380 1.8802e-05
19:7858901 C T 0.180760 -2.7832e-05
19:7868715 C T 1.095317 -5.6995e-06
19:7874562 C G 0.120969 -4.5909e-05
19:7875151 A G 1.898656 -4.7023e-05
19:7877023 C T 0.221930 -5.1915e-05
19:7880326 T C 0.616434 1.5490e-05
19:7881933 A G 0.093386 2.5412e-05
19:7897307 T C 0.055127 3.4943e-05
19:7902894 C T 0.029816 1.8696e-05
19:7908051 C T 0.052027 -5.7026e-06
19:7908767 G T 0.425245 7.3514e-06
19:7916475 C T 1.677745 1.2634e-05
19:7919585 A G 0.162843 8.5669e-06
19:7920771 C T 0.151165 1.4601e-05
19:7921623 A G 0.385283 -2.3287e-06
19:7924957 T G 0.701134 -4.7019e-08
19:7930381 G A 1.516972 3.4636e-06
19:7933403 G C 0.213497 1.3508e-05
19:7935716 A G 0.531644 1.4268e-05
19:7936208 G A 1.128233 1.2123e-05
19:7944806 C T 0.057477 -1.7783e-05
19:7948215 C G 0.033500 5.0230e-06
19:7950311 A C 0.044156 7.2246e-07
19:7950357 A G 0.204737 1.2197e-05
19:7951050 C G 0.432464 1.4425e-05
19:7951476 T C 0.040251 -3.8384e-06
19:7961776 G A 0.737624 -3.0869e-05
19:7964727 A G 0.542605 -2.6989e-05
19:7969901 A G 0.447999 -5.7978e-06
19:7970635 G A 1.238292 -5.1301e-05
19:7971122 C T 0.145468 -7.0804e-06
19:7975183 T C 0.030316 3.0327e-05
19:7991723 A C 0.080922 -3.1109e-05
19:7992976 C T 0.084972 4.5199e-05
19:7994233 A G 0.259267 -2.4487e-05
19:7998386 C G 0.064410 -1.1781e-05
19:7999121 A G 0.054101 -2.6994e-06
19:7999923 A G 0.024227 8.1401e-06
19:8003021 C T 0.025175 -6.1353e-06
19:8003040 T C 0.030092 1.9984e-06
19:8003149 T G 0.448158 -8.8674e-06
19:8003725 A G 0.145978 1.8684e-05
19:8009016 C T 0.256966 -1.7389e-05
19:8028544 G A 0.598157 -5.3487e-06
19:8032257 C A 1.961375 -2.0984e-05
19:8033896 G A 0.573511 2.6873e-06
19:8037040 C T 1.357505 -8.0264e-06
19:8038096 A G 0.032595 2.0973e-05
19:8041700 A G 0.259692 -2.2706e-05
19:8043736 C T 0.055117 -6.3002e-05
19:8044223 A G 0.047266 2.8550e-05
19:8048081 G T 0.089348 -5.5155e-05
19:8049161 G A 1.061057 -3.3132e-06
19:8052646 T C 0.291462 -1.1762e-05
19:8054840 A G 0.261123 -1.6669e-05
19:8056109 A G 0.031364 2.4892e-05
19:8063275 T C 0.024558 2.0475e-05
19:8071839 T C 0.146387 -3.7403e-05
19:8073093 T C 0.142618 2.7246e-05
19:8073557 A G 0.054400 -8.4463e-08
19:8093397 A G 0.057032 4.9703e-06
19:8099824 G A 0.999182 -1.5592e-05
19:8101266 T C 0.076517 8.8337e-06
19:8106521 G A 1.156212 -6.5395e-05
19:8108007 T C 0.748413 -3.4388e-05
19:8109010 C T 0.386854 1.2029e-05
19:8115639 C T 0.360829 -2.0614e-05
19:8115720 G T 0.666469 1.6519e-05
19:8118000 G A 0.053264 1.3296e-05
19:8121096 A G 0.163207 -1.7284e-05
19:8121369 T C 0.286071 6.9300e-06
19:8122737 A G 1.278907 -1.2658e-06
19:8128411 A G 0.337764 1.5106e-05
19:8129464 A G 1.246663 1.2433e-05
19:8131240 A G 0.343272 -1.0852e-05
19:8133957 C A 0.174733 1.7918e-05
19:8135526 G C 0.339286 2.1272e-05
19:8137843 C A 0.096914 -5.0412e-05
19:8138054 A C 1.112737 1.4719e-05
19:8142553 G A 0.039161 -2.8246e-05
19:8143114 T C 1.001483 3.7713e-05
19:8145928 T C 0.104275 -4.5482e-05
19:8146510 A G 1.111137 1.2064e-05
19:8149001 T C 0.476484 1.0753e-05
19:8158074 G A 1.474543 2.9507e-05
19:8159339 C G 0.215192 -3.4242e-05
19:8159362 T G 0.813339 5.4702e-06
19:8159409 T G 1.261701 -2.2325e-05
19:8160334 A G 0.545036 1.4522e-05
19:8160897 C G 0.264746 -1.0766e-05
19:8161450 T C 0.450816 -4.2026e-05
19:8162685 C T 1.208817 -1.1585e-05
19:8167873 G A 0.553235 1.6513e-05
19:8168545 T C 0.637763 2.8466e-05
19:8173312 T C 0.038440 9.0172e-06
19:8173454 G T 0.254093 3.5914e-06
19:8173892 T A 0.752058 2.4126e-05
19:8174511 C T 0.213624 -4.3177e-05
19:8174650 G A 1.021189 -5.4623e-06
19:8176640 T C 0.476562 -1.6285e-05
19:8176945 C T 0.366262 1.3378e-05
19:8182174 A G 0.069357 8.0026e-06
19:8183871 A G 0.074355 5.1070e-06
19:8186263 A G 0.033909 -1.4829e-06
19:8188812 T C 0.070019 5.5437e-06
19:8189992 G A 0.049551 2.6947e-06
19:8190750 C T 0.332642 -4.0989e-05
19:8191184 T C 0.586397 2.8188e-05
19:8196222 C T 0.374867 9.3620e-06
19:8196292 T C 0.124033 -1.6837e-06
19:8197786 A G 0.758773 3.6963e-05
19:8197958 T C 0.127886 -1.1577e-04
19:8201051 C T 1.836602 -5.0360e-05
19:8201121 T C 0.027856 1.5487e-05
19:8202297 T C 0.347284 9.3026e-06
19:8206395 A C 0.117249 -1.7654e-04
19:8207844 A G 0.426807 2.7840e-05
19:8208304 T C 0.066095 2.3143e-05
19:8208921 C T 0.438712 2.1970e-05
19:8210608 A C 0.279381 2.4047e-04
19:8212263 A G 0.704065 -2.9697e-05
19:8213231 G A 0.544588 1.1505e-05
19:8215246 C A 0.059337 1.5045e-05
19:8216085 T C 0.197025 -6.1506e-05
19:8223451 T C 0.692679 3.7538e-05
19:8224791 A C 0.214121 3.2681e-05
19:8226029 C T 1.937216 7.4567e-06
19:8227432 T C 1.962650 -9.6183e-06
19:8228355 T C 0.259874 5.4988e-05
19:8228989 A G 0.172876 2.7165e-07
19:8235803 G T 1.095216 1.1014e-05
19:8237350 G A 0.268293 4.6063e-05
19:8237357 G A 1.018673 1.5579e-05
19:8237452 C G 0.290329 7.2885e-05
19:8239618 T C 0.390226 -1.0697e-04
19:8240413 G A 0.843837 -3.2261e-06
19:8242511 A C 0.163272 1.8254e-05
19:8247553 A G 0.107203 1.9396e-05
19:8247631 T C 0.137561 1.4348e-05
19:8250610 C T 0.424898 4.9252e-06
19:8255585 G T 1.013623 -6.0769e-06
19:8255624 A C 0.153498 2.1747e-05
19:8257417 A C 0.235949 -1.3680e-05
19:8261856 A C 0.225741 -3.0285e-05
19:8263648 G A 0.460677 1.0215e-05
19:8266646 C G 1.303391 3.4835e-05
19:8268224 A G 0.667608 3.0824e-05
19:8276989 C A 0.030335 -1.0172e-05
19:8278956 G A 0.694915 6.6251e-05
19:8279296 T C 0.105684 4.6863e-05
19:8281644 T G 0.255093 3.4216e-05
19:8289519 A C 1.609699 3.2272e-05
19:8289680 T C 0.033461 7.2245e-06
19:8291132 C T 0.076981 -1.0486e-05
19:8296420 T C 0.102487 -3.7276e-06
19:8298411 A G 0.987796 -4.5886e-05
19:8299355 G A 0.486673 5.3207e-05
19:8302799 G T 0.031624 1.8582e-05
19:8304430 A G 0.084424 -3.6107e-05
19:8307694 T A 1.726796 1.6455e-05
19:8309555 C T 0.229204 1.7297e-05
19:8311020 C G 0.847839 -2.6206e-05
19:8311095 A G 0.251574 3.4518e-05
19:8315777 A G 0.031020 1.6181e-05
19:8316252 T C 0.043731 6.9255e-06
19:8316310 C T 0.330269 -1.8047e-05
19:8317961 T C 0.065433 -6.1324e-06
19:8318752 G A 0.029651 1.0575e-05
19:8320555 A G 0.032309 1.2042e-05
19:8323309 G C 0.993067 3.7506e-05
19:8324893 G T 0.351477 -1.5017e-05
19:8326244 G A 0.919413 2.9753e-05
19:8326866 T C 0.321408 1.0110e-04
19:8326904 A G 1.520108 -2.3423e-04
19:8329038 T G 0.030361 2.0700e-05
19:8331010 A G 0.587559 -1.9350e-05
19:8333767 A G 0.064089 3.1911e-05
19:8334939 C A 0.876529 9.2619e-06
19:8335061 A G 0.368716 -1.4551e-05
19:8335689 T C 0.113945 6.6733e-05
19:8336410 T C 0.123754 2.8133e-05
19:8336797 A G 0.043377 5.6916e-06
19:8367568 A G 0.060262 -2.0793e-05
19:8367709 T C 0.068837 4.2809e-06
19:8370890 T C 1.344252 -6.2175e-06
19:8373152 C T 0.070412 6.9929e-06
19:8378913 C G 0.040076 2.8361e-05
19:8381489 G T 0.028855 5.5616e-06
19:8382505 C T 0.028278 8.7416e-06
19:8386367 T C 0.198651 9.9697e-06
19:8386998 C T 0.442497 -5.5270e-06
19:8388310 A G 0.226302 -1.0630e-05
19:8388940 C T 0.377158 -9.1494e-06
19:8398006 T C 0.168591 6.2504e-07
19:8398531 C T 1.217513 4.4721e-06
19:8398975 T C 0.454162 3.6390e-06
19:8399272 A G 0.207480 1.6159e-05
19:8407525 C A 0.430286 1.5414e-05
19:8415351 A G 0.050700 3.3754e-05
19:8416608 T G 0.324722 -2.3198e-05
19:8420583 A G 0.059824 -3.0306e-05
19:8421007 A G 0.351380 1.0911e-05
19:8425192 T C 0.070438 8.6948e-06
19:8429323 A G 0.038898 -2.0827e-05
19:8432138 G A 0.129067 1.7487e-05
19:8436164 T C 0.620761 -3.3823e-06
19:8454884 C T 0.056857 2.3370e-05
19:8458960 T C 1.393371 2.7807e-05
19:8461377 A G 0.051034 1.5878e-05
19:8462445 A G 0.029157 1.4754e-05
19:8463207 T C 0.153576 -1.9891e-05
19:8465370 T C 0.081983 -9.5443e-06
19:8466710 T C 0.038804 -6.5191e-06
19:8470564 T C 1.946239 -1.8725e-05
19:8476316 T C 0.234329 -3.6568e-06
19:8476358 A G 0.065738 -1.8732e-05
19:8476807 A G 0.056520 1.5390e-05
19:8483308 T C 1.428290 1.6174e-05
19:8485805 A C 0.067094 2.1500e-05
19:8486884 A G 0.651856 3.8638e-06
19:8488558 T C 0.543033 -1.4230e-05
19:8494134 T C 0.023480 -1.1876e-06
19:8503345 C G 0.270254 -3.0974e-05
19:8512940 G T 0.645858 -2.3976e-05
19:8517014 G A 0.030550 5.3005e-06
19:8521087 G A 0.030254 1.0957e-05
19:8525640 T G 0.055231 -1.9998e-05
19:8531801 G T 0.735475 1.8021e-05
19:8532219 A G 0.589604 4.4397e-06
19:8533925 G A 1.938573 -6.3261e-06
19:8534516 C A 0.613607 -2.6633e-05
19:8535843 T C 0.154842 -2.4212e-05
19:8535980 A G 0.020731 -1.6970e-05
19:8548541 C A 0.050615 -1.3543e-05
19:8553322 T C 1.938647 -7.4360e-06
19:8555886 C G 1.400610 1.4711e-05
19:8558081 A G 0.107502 1.0887e-05
19:8564474 T G 0.540813 1.7397e-05
19:8564523 G T 0.551920 1.2754e-05
19:8566634 A G 0.333931 3.3870e-05
19:8571929 G A 0.617554 -3.1259e-05
19:8580602 G A 0.953562 -1.3106e-05
19:8587782 C T 0.569467 -5.9788e-05
19:8592043 C G 0.915148 -1.4568e-05
19:8593768 A G 0.034068 -3.9663e-05
19:8596457 T C 0.041930 1.7206e-05
19:8596621 T G 0.251509 2.4246e-05
19:8608399 C T 0.226643 2.4692e-05
19:8609426 A G 0.089968 3.9225e-05
19:8610395 G T 0.256326 1.0800e-05
19:8610894 T C 0.212608 1.5838e-05
19:8618110 A G 0.033114 -1.3919e-05
19:8619461 G A 0.259088 4.0163e-05
19:8620410 T G 0.032588 -1.3709e-06
19:8622889 C T 0.049165 -4.6493e-05
19:8625081 A G 0.207366 7.1843e-05
19:8626097 G A 1.104084 7.5894e-05
19:8629500 T C 0.267501 -9.2656e-06
19:8633943 T C 0.478694 5.8331e-05
19:8634279 G C 0.039216 -3.0357e-05
19:8641357 G A 0.064611 -6.0366e-06
19:8641486 A G 0.040845 1.5507e-05
19:8644031 C G 0.886455 2.1174e-05
19:8651847 T C 0.075018 -1.6710e-05
19:8656281 T C 1.756209 -3.1753e-06
19:8660004 A G 1.160211 1.3925e-06
19:8660890 A G 0.403453 6.4239e-06
19:8664049 A G 0.311171 -1.8128e-05
19:8668121 C T 1.071866 5.3699e-05
19:8671707 C T 1.349575 2.3178e-05
19:8672000 A G 0.753269 3.2887e-05
19:8672644 T C 0.130434 -5.5733e-06
19:8673593 C T 1.269485 2.9841e-04
19:8673881 G A 0.041923 5.1069e-06
19:8677109 A G 0.028011 1.7052e-05
19:8680207 A G 1.124523 1.0588e-05
19:8682826 G C 0.467574 -1.1809e-05
19:8740496 T C 1.372293 -1.0407e-05
19:8740520 C A 1.394137 -1.7999e-05
19:8741191 C T 1.497329 -1.7819e-05
19:8748743 G A 0.525470 -7.3782e-06
19:8751986 T C 1.346862 -9.7189e-06
19:8757835 G A 0.228519 3.7567e-05
19:8759818 G A 0.567341 4.5242e-05
19:8759850 C T 1.898117 -3.1290e-05
19:8764560 A C 0.130830 -2.1405e-05
19:8767518 T C 1.252821 -1.5587e-05
19:8769653 G A 1.937375 -2.3794e-05
19:8769745 G A 1.912002 -1.7802e-05
19:8771534 T C 0.033555 -2.7646e-06
19:8771771 A G 0.550122 1.0493e-05
19:8772045 G A 1.924694 -3.3539e-05
19:8775038 C T 0.249468 -7.3237e-05
19:8778516 G A 1.519355 3.6455e-05
19:8779100 C T 0.846992 7.0750e-07
19:8779537 G A 0.262107 -2.6792e-06
19:8787140 A C 0.401217 1.5450e-06
19:8787750 G T 0.306150 -2.7416e-05
19:8792566 G A 0.554238 -1.0560e-05
19:8796021 T C 0.128171 -1.8811e-07
19:8805128 T C 0.797960 5.5812e-07
19:8806327 A G 0.427488 -3.8946e-07
19:8808240 G C 0.043257 1.3765e-05
19:8808373 T G 1.025834 6.3861e-06
19:8808942 G A 1.349043 4.7991e-08
19:8809100 C T 0.435892 -8.6089e-06
19:8810578 A G 0.339958 -7.8072e-06
19:8816508 A C 0.112974 8.2853e-06
19:8822498 T C 0.118677 -4.4136e-07
19:8829104 A G 0.149493 -4.2745e-06
19:8830013 C T 0.115087 5.6755e-06
19:8830825 C T 0.786636 2.7180e-05
19:8839278 G A 0.094603 7.5812e-07
19:8839559 A G 0.866489 -3.3974e-05
19:8847340 C T 0.084297 -1.6568e-05
19:8900071 T C 0.084859 5.8331e-05
19:8914698 T C 0.044121 -3.2166e-05
19:8920984 C T 1.384582 -1.9951e-05
19:8921033 T C 1.651768 2.4003e-06
19:8925231 T C 0.597352 3.3838e-06
19:8925788 A T 0.268095 3.2858e-05
19:8929558 T G 0.148886 -2.1318e-05
19:8929561 C T 0.029066 3.2247e-06
19:8932860 T C 0.081425 -6.7464e-06
19:8934693 T C 0.023273 -6.0340e-06
19:8941717 A G 1.807276 5.4853e-06
19:8942523 T C 0.428650 7.0543e-07
19:8949716 C G 0.084765 5.9577e-05
19:8950884 T G 0.547344 2.8608e-05
19:8953922 T C 1.848209 1.0475e-06
19:8961981 G C 1.848274 6.3731e-06
19:8962389 A G 0.092529 6.5271e-06
19:8963235 T C 0.143855 -1.3498e-05
19:8970903 T C 0.115204 -1.6243e-05
19:8972996 C A 0.759432 -1.8131e-05
19:8975083 T C 1.312151 -3.4443e-05
19:8979223 C G 0.020676 8.8434e-06
19:8981400 T C 0.077708 9.1936e-06
19:8982428 A G 0.052219 -2.4347e-05
19:8987218 T G 0.529819 2.8030e-05
19:8988994 T C 1.318289 -1.6848e-05
19:8989345 C T 1.847800 1.6414e-05
19:8993018 A G 0.216626 -1.5018e-05
19:8994104 T C 0.032484 2.7341e-06
19:8997662 A G 0.057665 3.0034e-05
19:9001822 G A 1.487504 -1.4917e-06
19:9002910 G A 1.841847 1.6089e-05
19:9003645 A G 0.825170 -5.4378e-06
19:9006749 T C 0.356337 9.7250e-06
19:9007748 G A 0.951816 1.4023e-05
19:9009851 T C 0.512328 -7.2920e-05
19:9011538 T G 0.067056 -5.8242e-06
19:9013161 T C 0.030933 1.7486e-06
19:9013231 A G 0.733044 1.2265e-04
19:9013275 A C 0.500344 -7.1895e-05
19:9019429 C T 0.678436 5.1692e-05
19:9019605 G C 1.519037 7.3494e-05
19:9020211 T C 1.135909 -2.4323e-05
19:9024640 A G 0.082321 3.3527e-05
19:9024871 T C 0.087329 2.7088e-05
19:9026422 T C 0.087040 2.3866e-05
19:9027101 T C 0.114273 -4.9095e-05
19:9027148 A C 0.050661 -1.2105e-05
19:9027313 G A 0.117697 -5.5827e-06
19:9028373 A G 0.674330 -1.9713e-06
19:9028432 T C 1.440932 -3.7630e-05
19:9033314 A G 0.077118 1.1621e-05
19:9034426 C A 0.341857 -2.0874e-05
19:9036338 A G 0.044883 1.5939e-05
19:9036367 G A 0.039703 3.7583e-05
19:9043183 A C 0.692568 -6.6297e-06
19:9045821 A G 0.073645 -1.9245e-05
19:9048342 T C 0.852166 -7.6529e-06
19:9048895 C A 0.161986 1.4464e-05
19:9056930 G T 0.593123 1.0599e-06
19:9056941 G A 0.592665 -9.1639e-07
19:9056982 A G 0.693218 -1.0612e-05
19:9057177 T G 0.026301 -1.7127e-05
19:9057408 G A 1.850390 -1.6398e-05
19:9057468 A T 0.074910 -3.3034e-05
19:9058907 C G 0.786480 6.1130e-06
19:9058942 T C 0.985059 -9.1916e-06
19:9059307 T C 0.159750 5.8638e-06
19:9059827 G A 0.020786 -1.2416e-05
19:9060125 A G 0.660039 -1.1962e-05
19:9060541 T C 0.520118 -5.4745e-07
19:9060812 C T 1.812184 -2.3275e-05
19:9060915 T C 0.035480 1.0154e-05
19:9062415 G T 1.180014 -9.3157e-06
19:9066259 C T 0.720275 -7.3372e-06
19:9066390 A G 0.066442 8.6486e-06
19:9069507 T G 0.027255 -7.1264e-06
19:9069892 C A 0.361153 -5.5657e-06
19:9070079 G C 0.160026 5.4959e-06
19:9070194 G A 1.881372 -1.8602e-05
19:9071562 T C 0.059590 1.2703e-05
19:9071596 T G 0.033568 -2.2833e-05
19:9071763 A T 1.712550 -2.6969e-05
19:9071916 A G 0.058594 2.2887e-05
19:9072221 A G 0.359949 -6.4111e-06
19:9073888 T C 0.074024 8.4787e-06
19:9074265 A G 0.559941 -1.0908e-05
19:9075346 A T 1.192847 -1.6697e-05
19:9075565 T C 0.159704 5.0950e-06
19:9076278 A G 0.658734 -1.0195e-05
19:9077196 T C 0.124409 -1.8989e-06
19:9077581 T G 0.263954 1.2862e-05
19:9077803 C T 0.632589 -4.2053e-06
19:9080462 G C 1.253681 -1.0540e-05
19:9083791 A G 0.184240 2.4448e-05
19:9084299 C T 0.991522 -2.4519e-05
19:9088017 G T 1.329893 -1.3708e-05
19:9088772 C T 0.354188 -8.1970e-07
19:9090531 C T 0.637094 -2.9801e-05
19:9090784 T C 0.183990 2.3003e-05
19:9092086 G A 0.153398 -2.9110e-06
19:9096252 C T 1.144222 -2.7344e-05
19:9096944 T C 0.066588 -4.3602e-05
19:9099269 A C 0.997127 -2.5173e-05
19:9102065 G A 1.333116 -1.7858e-05
19:9104899 A G 0.353305 3.5724e-06
19:9104971 C T 0.954815 -1.0449e-06
19:9105227 T C 0.191390 -2.9369e-05
19:9108243 A G 0.246079 8.4172e-08
19:9108565 A G 0.044172 1.0123e-05
19:9114906 G C 0.601909 -1.1193e-05
19:9115765 A G 1.515616 -3.8416e-07
19:9118503 G A 0.462959 1.8049e-05
19:9118528 A G 0.102312 -6.0282e-06
19:9119242 A G 1.428631 -6.3581e-05
19:9119821 A T 0.086115 -6.4373e-06
19:9120884 G A 0.139564 3.4497e-05
19:9123506 C G 0.034234 -3.1935e-05
19:9126876 C T 0.136672 1.9966e-05
19:9128889 A G 0.570785 1.6779e-05
19:9128937 A G 0.308285 1.5390e-05
19:9142925 C T 0.272283 1.2784e-05
19:9146472 A G 0.368473 -8.7469e-07
19:9152183 T C 0.053465 -1.8389e-07
19:9158353 T C 0.376039 -1.2650e-06
19:9161607 C G 0.816413 -8.1438e-06
19:9166302 G A 1.288515 2.0955e-05
19:9168672 T C 0.235761 -1.1163e-05
19:9171561 G T 0.106421 -1.2085e-05
19:9172264 A G 0.467230 -1.2622e-05
19:9175244 C T 0.427647 -6.0485e-06
19:9177106 C T 0.472566 3.0578e-05
19:9186644 T C 0.098761 1.0646e-05
19:9191603 G A 0.702374 1.6197e-05
19:9196725 C T 0.814456 -1.9059e-05
19:9201410 A G 0.043319 8.0807e-06
19:9204358 T C 0.021893 -4.4348e-06
19:9208186 T C 0.649078 -5.1746e-05
19:9212601 A G 0.091435 -2.2683e-05
19:9213651 T C 0.119544 -1.5057e-06
19:9217901 T C 0.163112 1.8373e-05
19:9218013 G A 0.689128 -7.8785e-05
19:9218054 G T 0.830873 -7.1319e-05
19:9225973 A G 0.141443 -3.9492e-06
19:9226192 G A 0.349446 1.6978e-06
19:9226265 C T 0.021517 -4.3346e-06
19:9231601 A G 0.118573 -2.0857e-06
19:9237542 C T 0.645153 -6.2442e-05
19:9239010 C T 0.147993 7.7950e-06
19:9246914 G C 0.286564 -1.0030e-05
19:9249360 G A 0.430014 -2.2756e-05
19:9251304 A G 0.029586 -1.3392e-05
19:9253835 T C 0.827858 1.1458e-05
19:9254342 G A 0.226831 -1.3319e-05
19:9256116 A G 0.531394 3.2138e-05
19:9264401 A G 0.094648 6.2106e-05
19:9264411 T C 0.133812 -5.7527e-06
19:9264603 A G 0.212579 -4.2589e-05
19:9264681 G A 0.397276 4.2278e-05
19:9267319 T G 0.396215 4.3328e-05
19:9269623 T C 0.083827 2.0521e-05
19:9270654 C T 0.134027 -5.1400e-06
19:9286595 T A 0.641086 -2.0613e-05
19:9288973 C A 1.965283 9.7552e-06
19:9289278 A C 0.071853 -2.3927e-05
19:9291190 A G 0.639678 -2.0103e-05
19:9292568 C G 0.090929 -3.7089e-06
19:9296664 C T 0.560187 -8.9147e-05
19:9297273 G C 0.054397 2.6280e-05
19:9297381 C A 0.085193 -2.9854e-05
19:9298437 A T 0.024960 -5.0375e-05
19:9306114 T C 0.622309 -1.9568e-05
19:9306993 C T 0.021315 2.1137e-05
19:9312256 T C 0.120543 7.4929e-05
19:9319223 A G 0.181864 -2.4108e-05
19:9325116 A G 0.339361 -3.0919e-05
19:9330436 C A 0.202556 -5.1718e-05
19:9335606 C A 0.484427 -3.4836e-05
19:9341181 G A 0.363630 -3.0222e-05
19:9343660 A G 0.041306 1.1520e-05
19:9346403 A T 0.042692 1.9094e-06
19:9346427 C T 1.736809 2.9032e-05
19:9346762 G T 0.139801 -6.6560e-05
19:9347495 G A 1.723972 3.8868e-05
19:9349414 G T 0.071918 -2.9723e-05
19:9351414 C G 0.030436 4.3048e-06
19:9358373 G A 0.030985 6.6091e-06
19:9358403 C T 0.189004 -1.0439e-04
19:9359897 C T 0.157767 -1.3886e-04
19:9361196 A G 0.306386 2.7019e-04
19:9361302 C T 0.322057 1.8437e-04
19:9362297 T C 0.145588 -6.4702e-05
19:9362443 T C 0.512243 2.0440e-05
19:9372578 C T 0.223410 -1.0703e-05
19:9377716 G A 1.254840 -6.8692e-05
19:9390224 G A 0.186973 -3.6857e-05
19:9400194 C T 0.082152 -3.4082e-07
19:9414155 A G 0.814202 -5.3094e-05
19:9427605 G C 0.045964 8.6933e-06
19:9434872 T C 0.176489 -4.6168e-06
19:9447342 G C 0.071139 1.7254e-05
19:9449888 G A 0.091263 -5.0843e-06
19:9452698 A G 0.064809 1.2499e-05
19:9452879 A C 0.020212 -1.1133e-05
19:9469606 G A 0.156494 -2.3226e-05
19:9470717 A G 0.064047 3.3997e-05
19:9489454 C T 0.254132 -4.8621e-05
19:9504598 C T 1.160873 -8.8424e-05
19:9517398 T C 0.037239 -1.9204e-05
19:9520062 T C 1.179764 -1.0698e-04
19:9529401 C T 0.058938 -1.1214e-05
19:9531676 T C 0.065046 1.2511e-05
19:9532037 C T 0.147812 -1.7642e-05
19:9532296 G A 0.020004 -1.6319e-05
19:9534967 A G 1.151567 -7.3744e-05
19:9535127 G T 1.171545 -8.7133e-05
19:9543029 C T 0.199521 -4.7427e-06
19:9546329 A C 0.157984 -3.0911e-05
19:9548788 T C 1.129203 -4.0050e-05
19:9551015 G A 0.061921 1.2764e-05
19:9556568 G A 1.103412 -5.2311e-05
19:9564177 T G 0.922006 -4.4042e-05
19:9573732 C T 0.056627 8.3697e-07
19:9578370 T C 0.023169 1.8876e-05
19:9585570 C T 0.107232 2.7546e-05
19:9590817 C A 0.024558 -2.3919e-05
19:9601155 C A 1.255722 -8.3292e-05
19:9601468 G A 0.157221 -3.0465e-05
19:9630020 A G 0.125811 2.6316e-05
19:9631701 T C 0.081808 -1.8032e-05
19:9645210 A G 0.059243 4.6794e-05
19:9646739 G C 1.949732 -1.5788e-05
19:9646898 A G 0.164236 -3.1126e-05
19:9683987 C T 0.044968 -5.8262e-05
19:9689154 G A 0.081954 1.0555e-05
19:9695008 G A 0.921970 3.1198e-05
19:9712609 A G 0.122799 3.6115e-06
19:9715299 C G 0.391193 5.4991e-05
19:9732502 C T 0.076449 2.6110e-06
19:9749029 G A 0.283974 6.5942e-05
19:9752805 A G 0.077900 1.1191e-05
19:9763152 C T 0.281965 -3.5150e-05
19:9771586 T C 0.076257 -9.0225e-06
19:9771893 G A 0.020777 -2.8153e-05
19:9780361 C A 0.288687 6.0924e-05
19:9783808 C T 0.032260 -4.7507e-05
19:9804539 T C 0.115058 -1.1081e-05
19:9809999 A G 0.069078 5.5348e-06
19:9811954 T C 0.092246 -1.0399e-05
19:9829314 T C 0.076274 4.6130e-06
19:9846647 G C 0.053008 -2.0806e-07
19:9853645 A C 0.282491 6.6358e-05
19:9856985 G A 1.012500 9.8913e-05
19:9863483 A G 0.393845 4.4245e-05
19:9868404 T C 0.392907 4.4048e-05
19:9906698 G A 0.128853 1.4486e-05
19:9921105 T C 0.021977 9.3032e-06
19:9937558 G A 0.112221 -4.8514e-06
19:9959556 T C 0.496157 -2.2196e-05
19:9962371 T G 0.210738 -1.0797e-05
19:9964072 A G 0.116616 -1.0364e-05
19:9968139 A G 0.466961 -5.2741e-05
19:9972417 G T 1.111319 -4.9498e-06
19:9985697 C T 0.072590 4.4191e-06
19:9989298 T C 0.179225 2.8804e-05
19:9995867 T G 0.556877 -2.0094e-05
19:10000322 G C 0.968165 -2.4618e-05
19:10002861 T C 0.109647 -4.3872e-06
19:10004685 C T 1.147036 -4.2180e-06
19:10008241 T C 1.546503 -3.6083e-05
19:10011161 T C 0.041426 -8.6773e-06
19:10013919 A C 0.033964 -3.8907e-05
19:10016470 G A 1.178404 4.8004e-06
19:10017101 C T 0.944211 5.6610e-06
19:10020385 T C 0.129031 9.8012e-06
19:10020494 T C 0.123309 -4.3418e-05
19:10022237 T C 0.074959 -3.6527e-05
19:10022781 C T 1.164482 -2.0020e-06
19:10026033 G A 0.935811 1.4074e-05
19:10033744 T C 0.075995 1.5552e-05
19:10036065 T C 0.882206 1.6645e-05
19:10036464 G A 0.022211 3.8033e-05
19:10041876 G A 0.440001 -3.0510e-07
19:10046404 A G 0.020630 3.4239e-05
19:10048681 C T 0.049944 -1.0801e-06
19:10051906 G C 0.096580 -3.8484e-05
19:10052170 A C 0.479532 -2.4406e-06
19:10056320 T C 0.101004 -1.1808e-05
19:10060162 A G 0.688281 -8.7238e-06
19:10062449 A G 0.650541 1.8079e-05
19:10063445 T C 1.569483 -1.1526e-05
19:10064901 T C 0.103714 -8.0909e-06
19:10071256 T C 0.060973 -1.6569e-06
19:10071347 T C 0.387393 -1.8181e-05
19:10071634 C T 1.222845 1.3450e-06
19:10073324 G T 0.198466 -8.3135e-06
19:10076990 C G 0.026791 -4.3411e-06
19:10077419 G C 0.758433 -2.5254e-06
19:10077594 A G 0.035545 -3.7876e-05
19:10077788 G A 0.309564 -1.9972e-05
19:10078589 C T 0.349855 -3.5589e-05
19:10079093 T C 0.448125 2.7206e-05
19:10079206 T G 0.218132 -2.0868e-05
19:10083874 T G 0.314193 -1.2500e-05
19:10083985 A G 0.879064 1.4138e-05
19:10084124 T C 0.424392 1.7307e-05
19:10084292 G C 0.883621 1.3174e-05
19:10085459 T C 0.426992 -1.8830e-06
19:10088271 G C 0.839539 2.6802e-05
19:10088973 T C 0.041900 -3.3542e-05
19:10092444 T C 0.060395 6.9725e-06
19:10093028 C T 1.104457 -1.6340e-05
19:10099910 T C 0.680030 1.7790e-06
19:10102177 T C 0.263259 -2.5734e-05
19:10102255 A G 0.064887 8.2352e-06
19:10103892 A G 0.116009 2.1539e-05
19:10106871 A G 0.176680 -3.6160e-06
19:10107618 T C 0.035026 -2.9487e-05
19:10109179 G A 0.856668 -1.9964e-05
19:10111065 A G 0.279238 -1.7168e-07
19:10112346 C T 1.945545 1.3621e-05
19:10113322 T C 1.946992 -4.6110e-06
19:10114252 G C 0.420013 -2.5139e-05
19:10114759 T C 0.113532 -3.3236e-05
19:10115580 T C 0.373854 2.5531e-05
19:10116375 T G 1.084972 -2.9756e-06
19:10118700 T C 0.159415 2.1478e-05
19:10120571 C A 0.403813 -1.4100e-05
19:10124504 T C 0.089406 3.3026e-05
19:10127568 T C 0.230820 5.1306e-06
19:10129262 C T 0.921659 1.1781e-04
19:10129552 G C 0.279008 4.0861e-06
19:10131999 C T 0.914602 1.1282e-04
19:10132000 A G 0.238309 -9.4692e-06
19:10135284 C T 0.116525 4.2229e-05
19:10137663 G A 0.616012 8.8931e-06
19:10139561 A G 0.024097 1.1426e-05
19:10140175 A G 0.045347 1.0713e-05
19:10140439 G A 1.158322 5.3444e-06
19:10142998 A G 0.077588 1.8146e-05
19:10143082 A G 0.044711 -2.4479e-07
19:10147198 G A 0.101468 -6.4873e-06
19:10148713 C T 0.053767 8.5221e-06
19:10149726 C T 1.349644 2.0349e-05
19:10150024 T C 0.081931 1.2553e-05
19:10152433 T C 0.133361 -7.0245e-06
19:10154022 C T 0.331178 1.2555e-05
19:10155721 G C 0.020368 3.7997e-06
19:10155856 A G 0.642407 2.0854e-05
19:10157666 G A 0.091188 -1.1220e-06
19:10157806 T C 0.337621 -1.6210e-05
19:10164496 A G 0.078903 -8.1576e-06
19:10165932 G A 1.573547 8.4217e-06
19:10166253 C T 0.670159 2.7166e-05
19:10166375 A G 0.318701 7.1094e-06
19:10169208 A G 0.323236 3.3761e-06
19:10169278 G T 0.645196 2.1317e-05
19:10172427 T G 0.051975 -3.0205e-05
19:10178063 T G 0.408757 -8.9871e-06
19:10181912 A G 0.040914 1.0153e-05
19:10189321 A G 0.455850 -1.8230e-05
19:10190826 A G 0.674324 2.1043e-05
19:10193898 C T 0.088481 4.1802e-05
19:10196350 A G 0.048252 1.8937e-06
19:10198441 G A 1.967178 -1.5401e-05
19:10204175 A G 0.033176 1.6004e-05
19:10205235 T C 0.026278 2.7644e-05
19:10208115 G A 0.246001 -3.6561e-05
19:10209612 A G 0.204448 -3.2432e-05
19:10209711 T C 1.167676 3.3704e-05
19:10215271 G A 0.126091 -4.1136e-05
19:10216604 G A 0.235861 -3.0512e-05
19:10216835 T G 0.221670 2.7253e-05
19:10219077 A G 0.038109 -1.6770e-05
19:10220949 A G 0.054650 -8.8851e-06
19:10223092 T G 0.048538 7.5565e-08
19:10224548 A G 0.219298 -3.9904e-05
19:10225335 A G 0.027297 -1.2183e-05
19:10227010 G A 1.163891 -2.1889e-05
19:10227204 C T 0.306834 -4.4854e-05
19:10229297 A C 0.898928 2.3879e-06
19:10247718 T C 0.037931 1.0602e-05
19:10249962 T C 0.070879 3.6291e-06
19:10253573 A G 1.005307 -2.1077e-05
19:10253761 A G 0.095898 -4.6855e-05
19:10254234 T C 0.038706 -4.7739e-06
19:10255168 A G 0.257956 -1.6648e-05
19:10265312 C T 1.971917 -2.7927e-05
19:10265593 T G 0.189128 -8.3282e-06
19:10273372 C T 0.126980 -3.9595e-05
19:10274120 T C 0.087900 -2.0716e-06
19:10276805 A C 0.042076 -5.9937e-05
19:10279454 A G 0.863851 4.4341e-05
19:10287129 A G 0.029271 -4.0993e-06
19:10291473 T C 0.024564 3.7064e-06
19:10294854 C T 0.029819 9.3767e-07
19:10295124 A G 0.830298 4.0000e-05
19:10295433 T C 1.965906 -3.6408e-05
19:10317064 A G 0.021543 -1.2889e-05
19:10317763 G A 1.138447 -1.2538e-05
19:10318222 G A 0.532663 3.5491e-05
19:10322595 T C 0.037613 1.6310e-06
19:10329245 T C 0.255654 1.8719e-06
19:10335552 T G 0.021922 -2.1113e-05
19:10338351 T C 0.089078 3.2970e-06
19:10340912 G A 0.345505 -7.2710e-06
19:10347032 T C 0.376256 -2.0244e-05
19:10349118 A G 0.396731 -1.0984e-05
19:10349690 C T 1.614036 -2.9309e-06
19:10356432 A G 0.333044 -9.8654e-06
19:10356819 C T 0.663603 4.3276e-05
19:10358460 T C 0.675664 3.0679e-05
19:10368050 G A 1.757611 -1.6583e-06
19:10369086 T C 0.390457 -2.2804e-05
19:10370639 A G 0.079098 4.0540e-06
19:10372521 A G 0.030878 4.1063e-05
19:10379410 A G 0.022520 -2.3445e-05
19:10382281 T C 0.111355 1.2273e-05
19:10382537 A G 0.176930 -4.4636e-06
19:10382637 A G 0.035571 -1.2971e-05
19:10387268 T C 0.031582 8.7472e-06
19:10389782 T G 0.044766 3.6934e-06
19:10390658 G C 0.938884 -1.5412e-05
19:10394792 A G 0.228295 1.3289e-05
19:10395208 T C 0.063531 -1.0826e-05
19:10395683 G A 0.847758 -1.7618e-05
19:10397238 T C 0.613059 1.2854e-05
19:10397403 T C 0.852182 -2.5884e-05
19:10402131 C T 0.954987 -3.5327e-05
19:10403368 A G 0.765184 -2.4400e-05
19:10404519 A G 0.290151 -1.8022e-05
19:10405865 T C 0.132456 2.9185e-05
19:10415781 C T 0.238698 -8.1751e-05
19:10418784 G A 1.282987 -1.3562e-05
19:10421917 A G 0.148370 3.5393e-05
19:10426597 C T 0.082639 -1.1989e-05
19:10427884 A G 0.035782 2.3717e-05
19:10435493 C T 1.656670 -2.0750e-05
19:10438441 T C 0.184016 -1.2167e-05
19:10439540 G A 0.085784 -1.1768e-05
19:10444166 A G 0.097897 2.1189e-05
19:10444603 G C 0.186528 -2.0571e-05
19:10444826 A G 1.293014 -8.9127e-06
19:10449358 C T 0.452377 -3.1946e-05
19:10449392 G A 1.670779 -3.3400e-06
19:10450285 A G 0.334710 2.3545e-05
19:10464138 G C 0.078189 1.3295e-06
19:10464540 T C 0.045727 7.8881e-06
19:10469975 C A 0.194879 -1.0155e-05
19:10471796 A G 0.159815 -1.7482e-05
19:10472452 A G 0.033396 2.2592e-05
19:10472933 G A 1.047928 3.7577e-05
19:10475652 A C 0.574641 2.0030e-05
19:10479814 T G 0.159432 -8.4801e-06
19:10482638 A C 0.066273 7.5455e-06
19:10488926 T C 0.021338 3.1024e-05
19:10490402 G A 0.311171 6.5140e-06
19:10491382 C G 0.156248 -2.2331e-05
19:10500189 A C 0.206113 -2.2835e-05
19:10509365 G A 0.207674 -1.7907e-05
19:10523086 C T 0.647474 7.4334e-06
19:10525230 T G 0.136396 -5.4591e-05
19:10527666 A G 0.037876 7.8235e-08
19:10533112 G C 0.652590 6.9297e-07
19:10542119 G T 0.252986 -2.2377e-05
19:10542321 G C 0.065988 1.0785e-05
19:10556044 A G 0.179952 4.7396e-05
19:10562802 A G 0.154183 -2.6512e-06
19:10569643 C T 0.821694 3.4843e-06
19:10577843 A C 0.371225 2.7757e-06
19:10579474 G T 0.728279 5.3508e-05
19:10590508 G C 1.846609 2.0434e-05
19:10593092 A G 0.193756 8.0646e-06
19:10593637 T C 0.147539 -5.7511e-06
19:10596639 A G 0.126509 4.9336e-06
19:10596811 C T 0.216227 8.1492e-05
19:10596988 A C 0.051547 5.6093e-06
19:10600418 A G 0.038856 -4.3078e-07
19:10609319 C T 0.030030 -4.5855e-07
19:10610017 C G 0.189819 -1.3741e-05
19:10610236 G A 0.194191 -1.2792e-05
19:10616303 G T 0.669221 5.3668e-07
19:10616403 C T 0.397805 -2.1829e-05
19:10619302 A G 0.368073 -5.5664e-06
19:10625796 C A 1.873844 1.6547e-05
19:10627814 G A 0.512285 -3.1751e-05
19:10629460 C T 0.475578 6.7156e-05
19:10632754 A C 0.032659 2.0503e-05
19:10634264 T C 1.894939 7.3276e-06
19:10651171 A G 0.367191 8.8417e-05
19:10655351 A G 0.041027 2.2599e-05
19:10661199 T C 0.174937 -1.3311e-05
19:10664632 G A 0.555263 -2.9859e-05
19:10664661 T C 0.032961 -1.6713e-05
19:10665530 C A 0.290401 -1.8073e-05
19:10668673 G A 0.360936 6.8428e-05
19:10670184 G C 0.929702 9.9098e-06
19:10670351 T C 0.026736 -7.8157e-05
19:10670992 T C 0.968791 -9.4774e-06
19:10671894 G T 0.067211 -1.8810e-05
19:10672493 T C 0.780326 -1.0809e-05
19:10675334 C T 0.986595 -1.4664e-05
19:10678842 C T 1.518131 -4.5270e-05
19:10686123 A G 0.311388 -1.4138e-05
19:10688076 G A 0.080182 1.4240e-05
19:10692117 C T 0.381251 4.8127e-05
19:10693943 C T 1.899548 -6.2545e-06
19:10694720 A G 0.129132 -1.4751e-05
19:10701833 C T 0.608472 -3.9740e-06
19:10708692 C T 0.383699 7.9710e-05
19:10723572 A G 0.192802 -3.4005e-06
19:10728320 G A 1.561466 1.3242e-05
19:10739265 T C 0.047285 -2.7515e-05
19:10739594 G T 0.376289 -1.9376e-05
19:10742170 G A 1.554455 1.7883e-05
19:10746840 T C 0.066575 1.6402e-05
19:10754905 T G 1.328504 3.1022e-05
19:10770403 A C 0.057097 -1.5393e-05
19:10773564 A G 0.167274 1.5373e-05
19:10794630 T G 1.268511 1.5967e-05
19:10797763 T C 0.032140 -4.4866e-05
19:10813364 C T 1.817033 1.0143e-05
19:10823940 T G 0.100341 7.1955e-07
19:10830281 T G 0.956389 3.5402e-05
19:10838486 A G 0.172694 2.0116e-05
19:10846621 G T 0.077559 3.2125e-05
19:10850667 C T 0.022666 1.0837e-05
19:10860502 T G 0.027898 3.0127e-05
19:10867219 A G 1.298158 1.7246e-05
19:10867852 T G 1.205399 1.5938e-05
19:10881994 G A 0.093317 4.0887e-05
19:10886206 T G 0.894254 -2.2891e-06
19:10891239 A C 0.702020 5.5979e-06
19:10891920 C T 0.123046 3.4345e-05
19:10913286 G C 0.035607 1.5587e-05
19:10915925 G A 0.599115 8.0423e-06
19:10920115 G A 0.074768 4.4433e-06
19:10920315 T C 0.079620 -1.9934e-05
19:10961024 G C 0.144108 2.0698e-05
19:10969134 A G 0.182782 1.5440e-05
19:10970558 G A 1.731362 -2.0261e-05
19:10987013 G A 1.040654 3.2121e-06
19:10988818 T G 0.046513 5.6935e-06
19:10998845 G A 0.592620 1.6893e-05
19:11009974 A C 0.046010 8.3866e-06
19:11023434 T C 0.320451 -1.8411e-05
19:11027626 A C 0.589523 1.1776e-05
19:11029216 A G 0.119937 -1.5602e-05
19:11031712 T C 0.070697 -1.6306e-05
19:11034582 T C 0.036817 -1.0341e-05
19:11035384 T C 0.021189 -1.4770e-05
19:11038843 C G 1.871806 -1.9810e-05
19:11050209 A G 0.029225 1.9604e-05
19:11053375 T C 0.556403 1.4105e-05
19:11063665 A G 0.076176 -2.4013e-05
19:11065409 C A 0.843025 8.2623e-07
19:11065457 T C 0.084064 7.1201e-06
19:11072610 A G 0.800044 1.2193e-05
19:11075706 G A 0.818393 1.3577e-05
19:11077662 A G 0.165982 1.5999e-07
19:11079055 G A 0.037161 4.4928e-06
19:11092139 A G 0.092850 -6.0575e-06
19:11097807 C T 0.042102 5.6007e-06
19:11098596 C T 0.036272 1.1960e-05
19:11102596 A G 0.072593 -3.0352e-05
19:11107133 C T 0.743580 6.9082e-06
19:11113520 A G 0.132524 1.0785e-05
19:11114352 G A 0.323450 -1.1135e-05
19:11122710 T G 0.133004 -3.5763e-05
19:11126197 C T 0.142508 1.7729e-05
19:11127859 T C 0.103172 4.6638e-05
19:11128365 T C 0.030147 1.7491e-05
19:11129600 T C 0.239805 -1.7491e-06
19:11132080 A G 0.631557 1.7526e-05
19:11135654 C T 0.691858 2.4494e-05
19:11140703 C T 0.785681 2.0226e-05
19:11146499 C T 1.116756 1.1386e-05
19:11157919 G A 0.570019 -5.9324e-06
19:11158055 T C 1.853568 7.3550e-06
19:11159449 T C 0.103292 1.1739e-05
19:11163562 T C 1.085002 -1.9250e-07
19:11163601 T G 0.509098 8.6699e-06
19:11164781 G A 0.617632 1.0667e-05
19:11165619 A G 0.108303 8.4946e-06
19:11166791 G A 0.151931 -3.3002e-05
19:11169305 C T 0.081211 -5.3030e-06
19:11170677 G A 0.042257 -5.9002e-06
19:11177408 C T 0.623815 1.0130e-05
19:11188153 C A 0.236793 -6.3962e-05
19:11190764 A G 0.144618 -3.1137e-04
19:11192226 C T 0.120641 1.2737e-05
19:11195030 G A 0.417416 -3.0168e-05
19:11198780 A G 0.125240 -7.5863e-06
19:11202306 T G 0.237890 -4.9123e-05
19:11206040 T C 0.032130 6.3517e-06
19:11206575 A G 1.039151 5.4108e-06
19:11207516 A G 0.072616 1.2361e-05
19:11214475 G T 0.022348 1.2910e-05
19:11214533 G T 0.437369 -1.9555e-05
19:11215846 C T 0.023159 1.7968e-05
19:11216561 C A 0.930906 -4.2197e-05
19:11222047 T C 0.029083 -2.4298e-05
19:11227326 G C 0.905118 -4.0347e-05
19:11227466 T G 0.263691 5.8422e-06
19:11227554 T C 0.259150 2.0671e-05
19:11231203 A G 0.024740 1.0133e-05
19:11231335 G A 0.076027 8.1068e-05
19:11238637 A G 0.030086 -4.7309e-06
19:11240053 A G 0.491584 3.2410e-05
19:11241810 A G 0.483596 4.3979e-05
19:11242658 C T 1.464754 -5.0230e-06
19:11244008 A G 0.078984 -2.1990e-05
19:11245472 C T 1.813995 2.7847e-05
19:11245708 A G 0.269079 2.3517e-05
19:11247522 G A 0.892433 -4.0116e-05
19:11256887 C T 1.729159 -6.8427e-07
19:11256982 A G 1.907922 1.8433e-05
19:11258638 A G 0.191513 1.4323e-05
19:11265248 C T 1.583333 -4.5928e-05
19:11270867 T C 1.479305 -9.5294e-05
19:11275139 C A 0.654888 -3.0226e-06
19:11275934 T G 1.946480 1.2497e-05
19:11276744 A G 1.569896 -8.8297e-05
19:11284028 C T 0.580909 1.1684e-05
19:11284302 T C 1.003184 2.8259e-06
19:11284539 C T 1.393965 2.4598e-05
19:11294120 C T 0.170831 2.3273e-05
19:11297633 G A 0.664966 1.1413e-05
19:11298829 T C 0.437242 5.2220e-06
19:11299908 T C 0.805208 -2.2522e-06
19:11302807 A G 0.831113 -1.0163e-05
19:11303554 G A 0.199420 3.7402e-05
19:11304404 T C 0.188216 5.1474e-05
19:11307291 C A 1.943438 -1.3695e-05
19:11319491 A G 1.148315 1.7169e-06
19:11319978 A G 1.184405 1.6854e-05
19:11324965 T C 0.143089 1.0052e-05
19:11326119 G A 1.210596 9.2430e-06
19:11330942 G A 0.066348 -2.6642e-06
19:11334295 G C 0.198288 2.3468e-05
19:11347493 C T 0.152658 2.8892e-05
19:11348098 A G 0.587579 -2.1005e-05
19:11348911 G A 0.154475 3.5652e-06
19:11348960 A G 0.150606 3.4216e-06
19:11350488 T C 0.068266 -6.2616e-06
19:11358799 A G 1.411009 -1.2565e-06
19:11359484 G A 1.519832 1.3188e-05
19:11362861 G C 0.023659 -1.8591e-06
19:11374675 T C 0.327952 -1.2093e-05
19:11385052 A G 1.375620 1.5993e-05
19:11388879 C A 1.701251 7.3668e-06
19:11393079 A G 0.033552 1.0543e-05
19:11401608 A C 0.191088 -1.3403e-06
19:11403007 A G 0.023961 4.9191e-06
19:11407315 T C 0.598527 -2.1938e-05
19:11425097 C T 0.916131 -2.9061e-05
19:11428044 G T 0.521484 -3.2400e-05
19:11433489 C G 0.114438 -9.5832e-06
19:11434505 G A 0.180286 -1.9601e-05
19:11434585 G A 0.064021 -7.4462e-06
19:11444131 G C 0.989759 6.6633e-05
19:11445776 C T 0.030988 -3.6181e-06
19:11446031 C G 0.071603 -1.0407e-06
19:11447886 T C 0.064923 9.9314e-06
19:11461486 T G 0.069977 2.4625e-05
19:11461834 T C 0.035019 -1.9617e-05
19:11465316 C G 0.935012 8.0440e-05
19:11466741 G C 0.866538 6.2378e-05
19:11469957 A G 0.095749 -1.7062e-05
19:11473358 G C 0.152077 -8.7651e-06
19:11473415 T C 0.614292 -4.9745e-05
19:11474335 A G 0.145040 2.3553e-05
19:11480638 T C 0.291852 -2.1731e-05
19:11490703 T G 0.021773 1.7093e-05
19:11492060 C A 0.041758 -2.7552e-05
19:11498214 G A 0.062073 -8.9096e-06
19:11508177 A G 0.194711 -6.5334e-06
19:11510314 G A 0.135533 2.4113e-06
19:11525395 T G 0.079380 4.0777e-05
19:11526765 T G 0.940683 -1.4187e-04
19:11531272 G T 1.941221 -2.2088e-06
19:11536649 C T 1.923386 -6.6130e-07
19:11537377 A G 0.029177 -6.9708e-06
19:11537603 A G 0.065588 -1.2004e-05
19:11546269 A G 0.100462 -2.9669e-05
19:11552910 A G 0.948128 -1.6548e-06
19:11556131 T C 0.096888 -3.1019e-05
19:11556733 T C 0.077199 3.4598e-05
19:11558275 A G 0.449755 5.9027e-05
19:11558451 G A 0.072424 -2.6595e-05
19:11558702 C G 0.062768 1.8374e-05
19:11559489 T C 0.098641 -3.3042e-05
19:11559696 A G 0.057870 -6.4156e-06
19:11561629 C T 0.130739 -6.8758e-06
19:11564290 A G 0.091604 7.2191e-05
19:11568522 G A 0.298009 -3.1822e-06
19:11571090 G A 0.096047 -3.5841e-05
19:11579014 C T 0.092240 -2.3694e-05
19:11581531 G T 0.088014 2.6397e-05
19:11583171 G A 0.154258 -1.5522e-05
19:11584818 T C 0.081230 -2.1483e-05
19:11587418 A G 0.030167 -2.8346e-06
19:11588405 C T 0.038966 -5.5553e-05
19:11606304 T G 0.027239 4.8718e-05
19:11612565 A G 0.056536 -4.3430e-07
19:11617073 T C 0.072116 1.4037e-05
19:11618630 A G 0.131050 2.5051e-06
19:11621431 T C 0.054721 -5.2475e-05
19:11625280 A G 0.116843 -2.5225e-06
19:11647265 G T 0.098407 -9.8904e-05
19:11649289 A G 0.043767 2.9592e-06
19:11655010 T A 0.063264 1.0193e-05
19:11661890 G A 1.711251 -5.8353e-06
19:11662672 T G 0.648237 1.8506e-05
19:11670232 A G 1.558649 2.1904e-05
19:11671427 G A 0.099472 2.2175e-06
19:11675455 T C 0.050959 -4.8156e-07
19:11679122 G A 0.055056 3.5638e-06
19:11682495 G T 1.916060 1.0799e-05
19:11683160 C T 0.936982 3.1093e-05
19:11687195 T C 0.233686 4.3806e-05
19:11687908 A G 0.245070 2.2142e-05
19:11688460 C T 0.678030 3.1978e-05
19:11693086 A G 0.175778 -6.9856e-06
19:11694301 T C 0.030618 -5.9369e-06
19:11696438 G A 0.058967 -2.7963e-05
19:11704468 A G 0.247806 2.7696e-05
19:11704630 T C 0.521809 1.7995e-05
19:11712508 C A 0.232888 3.7749e-05
19:11723534 T C 0.031235 1.9004e-05
19:11729197 C T 0.949488 3.3863e-05
19:11755737 C G 0.436628 3.5457e-05
19:11755767 A G 0.093597 -7.8906e-06
19:11758105 G A 0.448547 7.0480e-06
19:11767677 T C 0.230515 1.5992e-05
19:11770958 T C 0.044766 -1.3219e-05
19:11771854 A G 1.180773 -1.8216e-05
19:11789559 A G 0.185544 2.2052e-05
19:11800020 G A 0.999309 -2.7225e-05
19:11808815 T G 0.175680 2.1362e-05
19:11833390 T C 0.035863 2.1585e-05
19:11834721 C T 0.878525 -5.2899e-05
19:11836477 T G 0.264843 -5.5154e-06
19:11849841 A C 0.709116 -3.9743e-05
19:11860233 G A 0.145806 -5.0132e-06
19:11864932 C T 0.230204 4.8440e-05
19:11867626 T G 0.025155 4.7222e-06
19:11871170 G A 1.218016 -5.5237e-05
19:11876755 G A 0.037019 5.4252e-06
19:11879925 G A 0.052313 -4.5363e-05
19:11880012 T C 0.781864 4.2793e-05
19:11884037 G T 0.834632 2.1911e-05
19:11890921 T C 0.174281 -1.5206e-05
19:11891003 A G 1.582136 1.7251e-05
19:11897377 C T 0.032851 2.0813e-05
19:11898056 G T 0.051258 9.7580e-06
19:11908770 G A 0.297538 -1.7722e-05
19:11916890 T C 0.038220 -1.2676e-05
19:11924285 C A 0.116827 1.1871e-05
19:11931746 C T 0.069259 -4.0502e-06
19:11942362 G A 0.832032 3.0385e-05
19:11943462 T C 0.028346 -3.8957e-05
19:11943697 A G 1.857284 7.1283e-05
19:11955632 C T 0.826637 2.9544e-05
19:11965918 G A 1.008011 4.0154e-05
19:11967817 C A 0.230694 -2.0974e-05
19:11972600 C T 0.180971 -1.7045e-05
19:11979164 C T 0.564303 2.5413e-05
19:11979669 C T 0.022977 1.7468e-05
19:11994200 T C 0.728561 4.1858e-05
19:11995066 G A 0.065257 -1.1978e-05
19:11997340 A C 0.081973 -3.5561e-06
19:12007234 C T 0.067598 3.7337e-05
19:12011590 G C 1.815556 -1.6081e-05
19:12011706 C T 0.032296 4.3651e-06
19:12029129 A C 0.031825 -1.7038e-05
19:12034211 C A 0.664112 3.0487e-05
19:12039210 C T 0.126211 -1.8316e-05
19:12059467 G C 0.061570 -3.0947e-05
19:12059645 G A 0.182750 -2.6952e-05
19:12081484 T G 0.061213 -3.0925e-05
19:12082140 A G 0.100906 -4.3650e-05
19:12082263 C T 1.062219 -1.0092e-04
19:12089743 T C 0.038943 -2.0048e-05
19:12096308 G A 0.039015 -1.9884e-05
19:12096462 C T 0.064284 -4.2934e-05
19:12098702 T C 0.042731 -2.9148e-05
19:12102261 C T 0.095307 9.7158e-06
19:12133692 T C 0.060327 3.0267e-05
19:12135341 G T 0.091841 -1.7475e-05
19:12137020 T C 0.041196 1.2705e-05
19:12145874 A G 0.078241 1.4736e-06
19:12148162 G A 1.961134 1.9482e-05
19:12154799 C G 0.150119 9.3723e-06
19:12165770 C T 0.061041 -2.8428e-05
19:12167353 T C 0.101150 -1.3450e-06
19:12173577 C T 0.149967 1.0168e-05
19:12179882 A G 0.188047 1.3459e-05
19:12186732 G A 0.122322 2.0607e-05
19:12186761 G A 0.281235 1.3469e-05
19:12186921 C T 0.124000 2.2543e-05
19:12187151 G C 0.025493 3.6160e-05
19:12187907 A G 0.036697 -2.3422e-05
19:12191213 G A 0.030170 4.5511e-06
19:12218042 T C 0.245511 1.8123e-06
19:12222381 G C 1.918841 3.8013e-06
19:12224172 C T 0.156394 -2.5125e-07
19:12224499 G C 0.029748 -1.7400e-05
19:12225324 C A 0.114023 3.2540e-05
19:12225372 G T 0.078984 -1.3240e-05
19:12230298 C A 0.151518 3.1908e-06
19:12243276 T C 0.079627 -1.8494e-05
19:12248233 T C 0.062680 3.9747e-06
19:12256912 T C 0.217042 3.4759e-05
19:12266108 A G 0.065465 -2.4678e-05
19:12272653 A G 0.061875 3.0967e-06
19:12276271 T C 0.058863 3.3708e-05
19:12283461 G A 0.215033 3.8895e-05
19:12295531 T C 0.027820 7.0933e-06
19:12296819 A G 0.209180 3.6646e-05
19:12305035 G A 0.057909 -1.3324e-06
19:12318055 T C 0.077195 -7.7990e-06
19:12331379 T C 0.033137 -1.8050e-06
19:12332980 A C 0.042647 -2.9524e-05
19:12348397 A G 0.208612 3.6063e-05
19:12349903 T C 0.027917 1.4493e-06
19:12360659 A G 0.057536 1.7886e-05
19:12384580 C T 0.338712 2.7280e-05
19:12401714 A C 0.306143 3.6744e-05
19:12410074 C T 0.092383 -1.3212e-05
19:12419336 G C 0.072005 -1.8488e-05
19:12425269 C T 0.400590 2.8926e-05
19:12427867 T C 0.063047 9.8175e-06
19:12429782 A G 0.026032 5.6599e-06
19:12429913 G T 0.038508 5.7152e-05
19:12435819 C T 0.028391 7.5879e-06
19:12436410 C A 0.354853 1.3842e-05
19:12438535 T C 0.139210 4.5310e-06
19:12443441 A G 0.087212 6.9625e-06
19:12456052 C T 0.053283 -3.5873e-05
19:12462839 A G 0.050271 2.0560e-05
19:12470073 T C 0.040576 1.2161e-05
19:12489670 C T 0.039106 -3.0235e-06
19:12491949 C T 0.933558 -1.0390e-05
19:12492105 G A 0.609699 2.0873e-05
19:12500149 G T 0.600293 1.5635e-05
19:12505873 G A 1.533218 -6.2530e-06
19:12508061 T A 1.531374 -9.1205e-06
19:12520305 C G 1.586748 3.3222e-05
19:12521588 T C 0.540200 -1.5345e-06
19:12521704 T C 0.431559 -4.7423e-06
19:12532786 T C 0.058087 2.0368e-05
19:12538316 T C 0.057964 5.1866e-06
19:12541532 A C 1.587296 3.6587e-05
19:12544759 C T 0.557347 2.1459e-06
19:12548381 G A 0.055160 -1.0951e-05
19:12549729 G C 0.058824 5.4198e-06
19:12551832 A C 0.045542 1.1205e-05
19:12570549 G A 0.054923 -1.1834e-05
19:12580895 T C 0.976237 4.1156e-05
19:12586569 G A 1.587845 3.8918e-05
19:12593184 A G 0.087884 5.4578e-06
19:12614905 G C 1.545883 3.2228e-05
19:12618394 C G 0.041141 9.8252e-06
19:12621562 G A 0.110585 3.1141e-06
19:12624750 T C 0.123338 3.6551e-07
19:12625754 C G 0.076056 -2.3663e-05
19:12630235 T C 0.198609 3.6555e-06
19:12635446 G A 1.398636 2.2443e-05
19:12641119 A G 0.224329 -6.6012e-05
19:12641232 A G 1.394056 4.8832e-05
19:12655092 C G 0.079195 -1.7627e-05
19:12660002 G A 1.120167 -1.1879e-05
19:12664631 A G 1.324927 -5.7740e-05
19:12674755 A C 0.081389 -1.7274e-05
19:12685157 C T 1.397993 -2.1732e-05
19:12685484 C T 0.051450 -4.0930e-06
19:12691185 T C 1.371128 -2.1177e-05
19:12692001 A G 0.986890 1.4101e-05
19:12699336 T C 0.103591 -7.7597e-06
19:12702210 G C 0.028420 3.1274e-05
19:12706214 C A 0.078740 6.8140e-07
19:12713831 C G 0.181386 8.0509e-05
19:12716493 A G 1.345547 -6.8988e-06
19:12720024 A G 0.107651 -5.3473e-06
19:12722332 C A 1.375149 -1.0010e-05
19:12724634 A G 0.028255 -9.6828e-06
19:12726282 A G 1.361754 -1.5662e-05
19:12731874 G A 0.217860 7.1845e-06
19:12735329 A G 1.332717 -1.8420e-05
19:12744132 A G 1.351925 -1.4247e-05
19:12747581 T G 0.028687 -1.2001e-06
19:12752329 A T 0.044828 2.2607e-07
19:12762773 C T 0.140982 -2.6078e-05
19:12767849 A C 0.028995 -2.6586e-06
19:12772090 T C 0.769251 -1.6377e-05
19:12772165 A G 0.786038 -2.0462e-05
19:12774208 C G 0.566968 2.5291e-05
19:12778871 G A 0.051820 -4.4073e-06
19:12780179 A G 0.155449 5.4049e-05
19:12780204 C T 0.053540 2.0450e-05
19:12781728 T C 0.124224 1.0139e-06
19:12793858 T C 0.072697 -1.4982e-05
19:12800597 C T 0.026392 -1.1312e-05
19:12802153 A C 0.144978 -2.0461e-06
19:12805424 T C 0.053839 1.8598e-05
19:12807187 T C 0.027236 -1.0719e-05
19:12811045 C T 0.733297 -1.7127e-05
19:12830209 C T 0.027609 -1.0052e-05
19:12874383 T C 0.022604 -4.2645e-05
19:12875807 C A 0.048048 -1.1976e-05
19:12876964 C G 0.794955 -1.1439e-05
19:12882997 A C 0.022675 -8.2959e-07
19:12886478 A G 0.194792 5.1405e-05
19:12887032 T G 0.080821 -2.2343e-05
19:12894502 C A 0.021517 -1.6015e-06
19:12895600 G C 0.054676 8.5825e-06
19:12919264 A G 0.061762 -1.9048e-05
19:12919567 C T 0.215130 -8.6094e-06
19:12920443 T C 0.020955 -3.2336e-06
19:12921186 C T 0.065361 3.7553e-07
19:12932303 T C 0.325991 1.7722e-05
19:12932724 A G 0.024457 -3.6594e-07
19:12942750 G A 0.511883 1.8372e-05
19:12947059 T G 0.317594 2.0083e-06
19:12950948 C G 0.450871 3.5135e-05
19:12963143 C T 0.531527 4.1656e-05
19:12965675 T C 0.058078 -1.8336e-05
19:12975608 C T 0.075514 6.2046e-06
19:12982783 C T 0.037444 1.1648e-05
19:12990502 G A 0.077757 -2.4372e-05
19:12993470 T C 0.030004 -2.4551e-05
19:12996740 G A 0.593954 3.0127e-05
19:12996929 G T 0.025486 -6.0839e-06
19:13001547 G A 0.757524 -5.8469e-06
19:13002033 G A 1.895926 3.9273e-05
19:13010516 A G 0.025136 -6.0453e-06
19:13017948 C T 0.065877 2.7206e-05
19:13019554 T C 0.373445 -2.7374e-05
19:13024250 C A 1.235825 6.9440e-06
19:13035006 A G 0.236614 -3.8457e-05
19:13035722 C T 0.072541 4.4130e-05
19:13039284 G A 1.261068 7.3665e-06
19:13041442 A G 0.053910 3.0446e-05
19:13048608 G A 1.258722 3.7076e-06
19:13059147 G A 0.062109 1.3029e-05
19:13061983 T C 0.812872 9.0569e-06
19:13067792 C G 0.025996 -4.2862e-08
19:13084333 A G 0.028927 1.3442e-06
19:13088686 T C 0.042358 5.1110e-05
19:13108536 A G 0.020741 3.6402e-05
19:13109763 A G 0.319870 9.1562e-07
19:13112137 A G 0.247582 6.4547e-07
19:13116521 C T 0.742590 7.4455e-06
19:13119675 A G 0.075118 -1.9980e-05
19:13122612 G A 0.912914 1.4635e-05
19:13128151 A G 0.077572 -4.0815e-05
19:13135197 C T 0.101951 4.5821e-06
19:13136831 A G 0.077384 9.8385e-06
19:13147100 A G 0.091367 -7.8303e-06
19:13149330 G A 0.028369 -2.5978e-05
19:13157280 G C 0.597462 -1.0710e-05
19:13158277 C T 0.106048 -5.3354e-06
19:13158643 T G 0.021750 5.5874e-05
19:13176815 C T 0.700352 -7.5299e-06
19:13186524 T C 0.159717 6.2462e-05
19:13186759 A G 0.040732 -1.5191e-05
19:13207146 C G 0.090623 3.0482e-06
19:13208537 T C 0.051440 4.5063e-05
19:13210620 T C 0.072463 -3.6662e-06
19:13212025 T C 0.232492 8.3053e-06
19:13220703 G C 0.617028 3.9047e-05
19:13230438 G T 0.062404 2.8554e-05
19:13231918 C T 0.514188 -6.0287e-05
19:13231995 A G 1.235102 -4.6486e-05
19:13233813 G A 0.045257 -1.9466e-05
19:13242340 T C 0.038690 -2.8097e-06
19:13243304 G A 0.117246 -2.3896e-06
19:13244108 A G 0.072090 1.1950e-05
19:13248856 C T 1.394835 1.3061e-05
19:13261586 A G 0.093525 1.1519e-05
19:13262322 G A 1.820551 4.1857e-06
19:13263338 T C 0.429312 -6.8780e-06
19:13264398 T C 0.373059 -7.1324e-05
19:13265986 T C 0.023149 6.7464e-06
19:13267185 T G 1.015155 6.3618e-05
19:13276345 A G 0.590260 -3.4064e-05
19:13278822 C T 0.207872 -3.0430e-06
19:13280998 G T 0.075267 1.2294e-05
19:13283539 A C 0.188135 -3.1191e-05
19:13291673 A G 0.067617 2.1543e-05
19:13291775 T C 0.147429 -3.3134e-05
19:13291836 C T 0.057071 -9.6185e-06
19:13291901 G A 0.674869 -6.1236e-05
19:13293164 A G 0.071752 1.1427e-05
19:13294568 T C 0.089410 -6.5911e-06
19:13296650 T C 0.589620 -2.7897e-06
19:13312429 T C 0.339903 5.8432e-06
19:13312670 T G 1.169562 -1.5347e-05
19:13319314 G C 1.198998 -2.0863e-06
19:13321122 C A 1.805001 9.3211e-06
19:13325733 T C 1.584654 -2.6897e-05
19:13331743 C T 0.110942 -1.0935e-05
19:13339673 A G 0.140681 3.5036e-06
19:13345526 A G 0.902401 -1.5870e-05
19:13347001 C T 0.035973 -1.6195e-06
19:13348031 C A 0.171493 -1.0042e-05
19:13353722 T C 0.253876 -1.7091e-05
19:13355068 C G 1.049489 7.5994e-06
19:13357335 G T 0.632777 1.4746e-05
19:13372631 C A 0.768887 2.5184e-07
19:13373411 T A 0.039398 -2.4600e-05
19:13374913 C T 0.300833 -4.0083e-05
19:13381657 A G 0.501827 1.9957e-05
19:13383313 T C 0.744933 -4.3928e-05
19:13387276 T C 0.273646 -2.0998e-05
19:13387904 G A 0.456444 9.9411e-06
19:13388237 A C 0.091805 3.1312e-05
19:13389377 T C 1.283348 -8.3712e-06
19:13392333 A C 0.049989 4.1522e-06
19:13393197 A G 0.104025 -6.2322e-06
19:13393240 T C 0.064423 -9.8804e-06
19:13394685 A G 0.193730 2.2615e-05
19:13395726 T C 0.595677 -1.1915e-05
19:13396110 T C 0.250396 -1.9217e-06
19:13397560 T C 0.196934 1.3689e-05
19:13401197 G T 0.281517 -1.6682e-05
19:13403754 G A 0.508874 3.3831e-05
19:13406735 C T 0.056474 1.0479e-05
19:13411451 G T 0.021786 -5.0343e-05
19:13411482 A G 1.393900 -1.5845e-05
19:13416350 G T 0.814628 1.4236e-05
19:13418707 T C 0.321528 7.0450e-05
19:13421425 T C 0.596722 1.3471e-05
19:13425048 G A 0.021069 -2.6743e-05
19:13429114 C T 0.438183 1.0782e-05
19:13434717 A G 0.437901 2.2779e-05
19:13442795 G C 0.873241 1.3909e-05
19:13445208 T C 1.368362 3.4465e-05
19:13448511 C T 1.368995 2.7921e-05
19:13450375 C A 0.220521 -4.9651e-06
19:13456703 T C 1.446428 2.4996e-05
19:13460986 C T 0.160889 -1.4544e-05
19:13463281 G T 0.568961 2.9879e-05
19:13465001 C A 0.791342 2.5580e-05
19:13466463 C G 0.239996 3.7558e-05
19:13467036 A G 0.076501 2.9730e-05
19:13468133 T C 0.049836 -6.9628e-06
19:13470316 T C 0.125084 -2.5149e-06
19:13472019 C T 0.223277 5.8123e-06
19:13474977 C T 0.100582 -7.4011e-07
19:13478170 C T 0.762143 -7.9770e-05
19:13479999 C T 0.024915 -4.5739e-05
19:13483837 C T 0.194162 -2.1572e-06
19:13484569 G A 0.066215 -1.9543e-05
19:13496653 C T 0.661707 -1.3051e-05
19:13498794 A G 0.304264 -2.8639e-05
19:13517608 T C 0.036600 -3.3245e-05
19:13518462 T G 0.762045 -4.0980e-05
19:13518506 T C 0.058941 -2.2467e-05
19:13519452 C T 0.041631 -8.2843e-06
19:13519709 A G 0.133546 -2.8472e-05
19:13521528 G A 0.185846 -2.0191e-05
19:13525992 A G 0.021672 -7.6900e-06
19:13529043 G A 0.411428 1.7935e-05
19:13532476 T G 0.573012 3.4766e-05
19:13533204 A G 0.046772 1.8471e-06
19:13536240 C G 0.022448 -2.0904e-06
19:13539602 G A 0.501104 1.6281e-05
19:13541450 C T 0.639600 -6.8384e-06
19:13556797 A G 0.141223 4.8457e-07
19:13557907 A C 0.392644 -1.6487e-05
19:13557924 C A 0.044328 -6.0791e-06
19:13561465 C T 0.023490 -5.8575e-06
19:13563538 T G 0.049002 -8.8743e-06
19:13569838 C G 0.179439 -2.5199e-05
19:13570339 C T 0.425271 -1.5512e-05
19:13574131 A G 0.670588 2.1073e-05
19:13576922 C T 0.637935 3.1603e-05
19:13577102 A G 0.032160 1.7584e-05
19:13580013 T C 0.140807 2.7537e-06
19:13580943 T G 0.081269 -1.2375e-05
19:13581369 C T 0.307630 -1.8659e-05
19:13581464 T C 0.027155 -7.1888e-06
19:13582342 C T 0.028800 -2.7364e-05
19:13584318 A G 0.081246 -1.8810e-05
19:13585351 G T 0.079795 -1.2445e-06
19:13585804 G T 0.074544 -2.1374e-05
19:13586291 T C 1.772240 3.5252e-06
19:13587926 T C 0.220606 -2.9408e-05
19:13590412 A G 0.970320 -2.9850e-05
19:13591949 T C 0.131829 -2.2422e-05
19:13597465 G A 1.214036 -8.5001e-05
19:13602721 A G 0.027674 -1.2761e-05
19:13604414 G T 1.356625 -5.3669e-04
19:13608768 C T 0.126909 -6.0458e-05
19:13612812 T C 0.034107 -1.7934e-06
19:13614078 A G 0.024892 2.8552e-05
19:13614163 C T 0.141099 2.3901e-05
19:13614471 A G 0.021708 -1.1207e-05
19:13618692 T C 0.023535 2.3685e-05
19:13620363 G T 0.073073 -3.0900e-06
19:13621236 G A 1.396867 -3.2949e-05
19:13621283 C A 0.051979 -3.0056e-05
19:13622259 G A 0.477055 -1.6531e-04
19:13626960 G A 0.054163 2.3978e-05
19:13630961 C T 0.896786 -5.1539e-06
19:13632135 C T 0.047779 -5.8450e-06
19:13636711 A C 0.187378 -5.0269e-05
19:13637996 A C 0.450706 2.2280e-05
19:13640224 T C 0.023204 2.6886e-06
19:13648536 G T 0.458281 -1.4694e-05
19:13657463 C T 0.039969 -1.0161e-05
19:13660330 T C 0.041043 -3.9483e-06
19:13660697 G A 0.096943 4.5092e-06
19:13662460 G A 0.503389 -7.9744e-05
19:13665321 A G 0.049655 -5.0018e-05
19:13667754 A G 0.075254 -1.1551e-05
19:13670714 T C 0.453526 -2.9102e-05
19:13671761 C T 0.023873 -1.2862e-05
19:13674239 C A 0.531536 -5.8521e-05
19:13676437 T C 1.849640 1.3725e-05
19:13677816 G T 0.020231 -1.3844e-05
19:13679916 T C 0.166410 7.5525e-06
19:13683881 T C 0.473745 -8.1001e-06
19:13683961 A G 0.197327 2.0409e-05
19:13685689 G A 1.659786 3.1141e-05
19:13686099 G A 0.160032 -3.0476e-05
19:13687907 A G 1.972436 8.2620e-06
19:13688657 G A 1.145157 8.5892e-06
19:13688691 C T 0.321149 1.2109e-05
19:13690062 T C 0.086508 -4.5561e-05
19:13695192 G T 0.044559 1.4105e-06
19:13696046 T C 0.308555 -5.1401e-06
19:13704512 T C 1.931386 1.1093e-05
19:13704534 G A 0.062872 1.4071e-05
19:13705296 A G 1.686616 4.4115e-06
19:13710784 A G 0.064595 -2.2450e-05
19:13711281 C A 0.044383 1.1457e-05
19:13711323 C T 1.114931 -3.9321e-05
19:13712314 G C 0.175875 3.0557e-05
19:13712366 T C 1.174268 -2.8668e-06
19:13720573 C T 0.213014 -7.6255e-06
19:13729260 T G 0.023724 -1.7127e-05
19:13733678 C T 0.059548 3.2136e-05
19:13733953 T C 0.038976 -2.6619e-05
19:13739923 A G 0.855863 1.2122e-05
19:13741324 T C 0.878720 6.7859e-06
19:13748101 A G 0.230989 -1.6468e-05
19:13750691 T C 0.112591 1.7885e-05
19:13754039 T C 0.034893 -4.2279e-05
19:13763845 C T 0.024172 -1.5109e-05
19:13770494 G T 0.149866 -4.4348e-05
19:13772030 G A 0.697538 -1.8422e-05
19:13796403 C G 0.073885 -9.8935e-06
19:13796463 T C 0.026340 8.1741e-06
19:13801341 T C 0.519666 -2.5882e-06
19:13806779 C T 0.096813 5.1235e-06
19:13834082 T G 1.228266 5.1679e-06
19:13849023 T C 0.165320 1.0534e-04
19:13855863 T C 1.181208 1.2881e-05
19:13857240 A G 0.584090 6.1191e-06
19:13859032 A G 0.177673 9.9659e-06
19:13865276 C T 0.974329 -3.6057e-06
19:13866866 G T 0.652622 -1.4219e-05
19:13867018 G C 0.057763 -1.4941e-05
19:13868171 A G 0.043458 -2.0067e-05
19:13868669 A G 0.714893 -3.3652e-06
19:13869251 A G 0.852977 -1.3804e-05
19:13870227 T C 0.853717 -1.1481e-05
19:13871350 T C 0.056361 4.8350e-05
19:13880182 T G 0.763681 -2.2634e-06
19:13881056 A G 0.335170 -9.7159e-06
19:13886610 C G 0.030884 4.0211e-06
19:13888403 A G 0.494271 -2.6572e-06
19:13888558 T C 0.249117 -9.2039e-06
19:13890205 G A 0.222771 -9.5536e-07
19:13900981 A G 0.401577 -1.8370e-05
19:13907805 T C 0.381755 -3.6594e-05
19:13910539 A G 0.135757 -4.9819e-05
19:13911573 T C 0.641979 -2.3645e-05
19:13927028 A G 0.089374 2.2959e-07
19:13928996 A G 0.042618 7.2516e-05
19:13929049 A G 0.773584 -4.2715e-05
19:13934296 G A 0.075358 -2.3239e-05
19:13936385 T C 0.154690 3.3187e-05
19:13940959 C G 0.521919 -4.3390e-05
19:13941022 C A 0.075229 -3.3436e-05
19:13942221 G A 0.658877 -5.9713e-06
19:13954336 C A 0.478367 -1.2962e-05
19:13961126 T G 0.579980 -2.4079e-05
19:13966374 G A 0.588290 2.1794e-06
19:13966800 C T 1.187083 -3.1046e-05
19:13967542 T C 0.336482 -1.8242e-05
19:13974664 T G 0.251980 -1.7755e-05
19:13975377 G A 0.930799 -6.1772e-05
19:13980805 A G 0.054579 -4.6631e-05
19:13984905 T C 0.360251 -1.4347e-04
19:13995801 A G 0.444782 -3.3464e-05
19:13996388 C G 0.034704 -2.8490e-06
19:13997114 T C 0.085573 1.5660e-05
19:13999792 A C 0.083638 -1.2907e-05
19:14000170 C T 0.445941 -3.7435e-05
19:14000196 T G 0.021990 -9.4590e-06
19:14003969 C G 0.133137 -4.5689e-05
19:14024269 T C 0.027482 -1.8266e-05
19:14029269 C A 0.419244 -2.4228e-05
19:14038791 T C 0.560603 -6.6431e-08
19:14039364 T C 0.379904 1.3067e-05
19:14040896 A G 0.256826 9.4632e-06
19:14063806 C T 0.289911 2.5170e-05
19:14065341 C T 0.309830 3.7639e-05
19:14067171 A G 0.048428 -3.3506e-05
19:14069083 T C 0.771500 -2.8569e-05
19:14074961 G C 0.103954 -4.3028e-06
19:14080492 A G 0.306795 2.8135e-05
19:14083761 C T 0.914378 -4.5699e-05
19:14086513 C G 0.795851 -7.9087e-05
19:14087457 G T 0.343353 1.7677e-05
19:14093598 C T 0.590653 4.0092e-05
19:14107062 C G 0.095362 1.8603e-05
19:14115718 C T 0.077608 -2.0102e-05
19:14119921 C T 0.109238 3.1466e-08
19:14126779 T C 0.026570 -3.9178e-05
19:14129400 A G 0.313462 -3.8675e-05
19:14136812 C T 0.099189 -2.0378e-05
19:14138212 A G 0.365058 -3.8916e-05
19:14141666 T G 0.312177 -3.1295e-05
19:14143016 A G 0.476714 -4.5228e-05
19:14147960 A C 0.070249 3.0436e-05
19:14150859 G T 0.350747 -2.7909e-05
19:14153293 C T 0.352438 2.7741e-06
19:14154122 T C 0.124448 -1.9188e-05
19:14164223 T C 0.178141 -1.0294e-05
19:14165204 C G 0.198229 9.7861e-06
19:14165598 T C 0.036012 1.5072e-05
19:14165823 T C 0.023052 -1.0067e-05
19:14169134 G A 0.855467 -5.6220e-05
19:14170260 T G 0.094492 -7.2875e-06
19:14182611 G A 0.049538 3.6267e-06
19:14185226 C T 0.762409 -7.0019e-05
19:14185493 T C 0.047051 1.9839e-06
19:14195892 C A 0.895020 -3.5466e-05
19:14199106 A G 0.065027 -5.0015e-06
19:14203542 G T 0.273772 5.8151e-05
19:14204228 A G 0.038450 2.0988e-06
19:14209033 C T 0.156747 -1.6329e-05
19:14213287 G A 0.250996 -2.6536e-06
19:14231256 C T 0.259699 7.3453e-06
19:14256345 A G 0.114513 -3.1033e-05
19:14268685 T C 0.040109 -3.6792e-05
19:14268799 A G 0.231515 -2.4092e-05
19:14269279 G T 0.024772 -1.7092e-05
19:14272925 A C 0.064514 2.2360e-05
19:14288104 C G 0.066147 1.2225e-05
19:14290944 G A 0.096881 3.2711e-06
19:14293835 T C 1.072333 4.1449e-05
19:14299125 A C 0.119729 8.6241e-06
19:14305277 T C 0.262094 2.0930e-05
19:14311832 A G 0.327118 1.0079e-05
19:14314129 G A 1.366986 -2.6894e-05
19:14314175 A G 0.049158 5.2168e-06
19:14329536 A G 0.402353 -3.7272e-06
19:14332428 A G 0.268884 3.3326e-05
19:14336749 G A 0.830269 -8.0257e-05
19:14340530 T C 0.275694 1.0525e-05
19:14351574 T C 0.185022 1.6131e-05
19:14359187 G A 0.117810 1.3209e-05
19:14366466 A G 0.303407 -9.5423e-06
19:14367138 G T 0.971216 -2.2258e-05
19:14369762 G A 0.163184 1.4301e-05
19:14375535 T C 0.655530 -7.8381e-06
19:14377735 G A 0.056150 -1.9137e-05
19:14378182 A G 0.039881 8.3584e-05
19:14383583 G A 0.383141 2.3188e-05
19:14383710 T C 0.537395 9.1008e-06
19:14414959 A C 0.750688 3.6586e-06
19:14420949 T G 0.301790 5.0022e-05
19:14421288 G C 1.216727 2.4726e-05
19:14422512 C G 0.464192 1.9314e-05
19:14425353 C T 0.863851 -1.1837e-05
19:14428201 T C 0.207181 -1.1131e-05
19:14431509 G A 0.021974 1.4879e-05
19:14447674 T C 0.141807 -4.1519e-06
19:14449080 C T 1.105470 1.6633e-05
19:14450812 G A 0.792705 -1.4956e-05
19:14454085 G A 0.328185 3.5812e-05
19:14454121 T C 0.069393 -2.7077e-05
19:14460307 A G 0.308487 3.2070e-05
19:14462121 G A 0.665485 9.0558e-05
19:14467313 C T 0.107326 -6.2890e-05
19:14474654 T C 0.063956 2.2088e-06
19:14475773 T G 0.310655 3.4256e-06
19:14478974 C T 0.697070 -6.5226e-05
19:14481445 T C 0.171990 -9.4574e-06
19:14486544 G A 0.124935 5.2438e-05
19:14489017 T C 0.104769 9.6623e-06
19:14493302 A G 0.565446 -9.4718e-05
19:14494473 G A 0.650908 -1.4068e-04
19:14499616 T C 0.033604 -6.0097e-06
19:14506327 G T 0.962258 2.1942e-05
19:14506991 C A 1.510708 2.8356e-05
19:14507633 G A 0.498520 -1.0288e-05
19:14509187 G A 1.501623 3.3586e-05
19:14510092 C T 0.120936 -3.5964e-05
19:14512489 A G 0.243109 1.3324e-05
19:14517594 T C 0.164216 6.7329e-07
19:14524126 C T 0.105476 -3.3953e-05
19:14524651 C T 1.487607 2.7631e-05
19:14535948 G C 0.043689 -8.3825e-06
19:14536748 A G 0.074336 -2.6807e-06
19:14538384 T G 0.659993 8.0525e-06
19:14540036 C T 0.026359 2.5648e-05
19:14543532 A T 0.131865 -8.9572e-06
19:14545628 T C 0.080058 1.2062e-05
19:14550206 G A 0.165196 -4.7501e-06
19:14551219 C T 0.250042 -3.2540e-05
19:14552518 G A 1.438758 -3.4274e-05
19:14553699 C A 0.067844 -1.5958e-05
19:14557821 G A 0.707749 1.0232e-05
19:14570703 G A 1.225595 4.8216e-07
19:14571966 G C 0.424372 -8.1679e-06
19:14574266 C T 1.033766 4.8101e-06
19:14575848 A G 0.112916 4.0329e-05
19:14575888 A G 0.048259 1.8335e-05
19:14578707 A G 0.095638 -1.5250e-05
19:14580328 G A 0.132410 3.2231e-05
19:14581063 G A 0.151843 -4.2086e-05
19:14583582 T C 0.560736 -5.5649e-06
19:14583772 C G 0.440205 2.1475e-05
19:14586860 T C 0.284000 1.7653e-05
19:14587982 C T 1.064897 4.0799e-05
19:14590279 C G 0.153826 -5.3975e-05
19:14590713 A G 0.032773 3.8927e-05
19:14592754 A G 0.154271 -3.1993e-05
19:14593929 A G 0.087579 -3.3024e-05
19:14600672 A G 0.094473 2.8105e-05
19:14602385 G T 0.075641 7.5292e-05
19:14606227 T C 0.096177 2.2756e-05
19:14607957 T C 0.108956 -1.2415e-05
19:14608008 G T 0.390934 -4.4947e-05
19:14613208 T C 0.484092 -1.1047e-05
19:14613383 G A 1.700073 -2.2068e-05
19:14621320 A C 0.022549 -3.3000e-06
19:14622224 C T 1.906634 -3.7677e-05
19:14625790 A G 0.297980 -2.0811e-05
19:14627215 C T 0.169909 -2.0378e-05
19:14649255 A G 0.133465 -4.0556e-05
19:14650562 T C 0.399542 4.1892e-06
19:14652278 G A 0.802832 -6.1309e-06
19:14653072 T C 0.770660 -5.0294e-06
19:14653108 C T 0.403709 -2.5080e-05
19:14658004 A G 1.479181 2.6659e-07
19:14660843 T C 0.049083 -3.4815e-05
19:14671388 T G 1.128843 -2.0074e-05
19:14672547 A G 0.051807 -2.9725e-05
19:14672697 G C 0.871459 -2.8922e-05
19:14672809 C T 1.969035 -2.8162e-05
19:14682003 A G 0.073658 2.5653e-05
19:14691787 T C 0.098972 1.7253e-05
19:14692790 A G 0.129794 -4.9945e-06
19:14693713 A C 0.130115 8.8115e-05
19:14700078 C T 0.239905 -7.1365e-06
19:14703377 A G 0.053530 -1.9349e-05
19:14703419 G A 0.206882 -7.4226e-06
19:14705499 A G 0.205195 -1.1852e-05
19:14705574 C T 0.132946 1.4811e-06
19:14707030 C T 0.598816 4.9197e-05
19:14709815 T C 0.442698 2.9991e-05
19:14709846 C T 0.098757 -7.3766e-06
19:14713522 C T 0.065387 -1.7384e-05
19:14716242 A G 0.262750 1.1930e-05
19:14717791 G A 0.579153 -6.8453e-06
19:14719254 A C 0.491311 2.4480e-05
19:14725135 T G 0.688014 -1.8734e-05
19:14727904 G A 0.817867 -2.7018e-05
19:14734812 T C 1.771789 9.5024e-06
19:14736326 T C 0.026217 -1.2026e-05
19:14742924 T G 0.235462 -2.1178e-05
19:14748133 A C 1.855850 3.5146e-05
19:14751886 T G 0.045299 -1.6161e-05
19:14751929 T C 0.884452 1.1720e-05
19:14752325 T C 1.719505 8.0555e-05
19:14752344 C G 0.020592 -1.9860e-05
19:14752608 T C 1.491853 9.4954e-06
19:14752863 A G 0.380979 -3.6261e-05
19:14758168 A G 0.608514 -1.2604e-05
19:14762550 C T 0.610887 -1.4755e-05
19:14766649 T G 1.457298 3.9981e-05
19:14766749 A G 0.855379 4.6377e-05
19:14773060 T G 0.112507 -4.7053e-05
19:14775700 A C 0.076244 -1.2464e-05
19:14779214 A G 0.029229 -3.0077e-06
19:14784342 C T 0.501344 -9.4854e-06
19:14785830 C T 0.069363 1.9935e-07
19:14790369 A G 0.073784 7.2496e-05
19:14796710 G A 0.436200 3.6473e-05
19:14798155 A G 0.032212 3.4644e-05
19:14801062 C T 0.652921 -1.7614e-06
19:14806551 T C 0.165167 -3.7706e-05
19:14812758 G A 0.036191 1.8008e-05
19:14815918 C A 0.085407 -2.1203e-05
19:14826016 T C 0.574901 1.0192e-05
19:14827681 T C 0.029001 -2.0087e-05
19:14827830 A C 0.079364 -2.2715e-05
19:14828347 T C 0.033338 -1.7193e-06
19:14828366 C T 0.105551 -9.5507e-06
19:14836462 C T 0.064183 -1.6808e-05
19:14837286 T C 0.574329 1.0615e-05
19:14838552 G A 0.810736 -5.6843e-06
19:14839160 C T 0.550687 6.4021e-05
19:14840668 T A 0.036470 1.2851e-05
19:14844775 A G 0.508157 -9.9238e-05
19:14854034 C T 0.779089 -1.7575e-06
19:14854233 A G 0.021504 4.5439e-05
19:14854338 T C 0.040303 -6.0090e-05
19:14856268 C T 0.037054 4.4266e-05
19:14857055 A G 0.112302 -1.7825e-06
19:14862430 G C 1.430698 2.3023e-05
19:14863150 A G 0.116772 1.2244e-05
19:14871727 C T 0.121757 -1.2280e-05
19:14880806 A G 1.091967 2.7676e-06
19:14882346 T C 0.036525 -2.6516e-06
19:14887259 G T 1.130008 -2.7077e-05
19:14888054 C T 0.612270 1.1575e-05
19:14890243 G A 0.300210 -5.2621e-07
19:14893537 A G 0.048236 -4.7388e-06
19:14894602 C T 0.167283 -4.0120e-05
19:14895628 T C 0.402288 2.4130e-05
19:14898112 A G 0.029991 -1.2176e-05
19:14902084 T C 0.477896 8.1588e-06
19:14910321 G A 0.418189 1.0268e-05
19:14910438 T C 1.811891 3.1983e-05
19:14910573 T C 1.507511 -1.8225e-05
19:14910654 C T 0.416917 1.1235e-05
19:14919368 A G 0.028713 3.0740e-06
19:14919887 C T 0.347323 -6.7412e-05
19:14925626 T C 0.558973 -6.1995e-05
19:14928826 A G 0.036856 -5.0807e-05
19:14931550 T C 0.167504 8.1260e-06
19:14932957 G A 0.724504 -3.1538e-06
19:14938616 C T 0.797915 2.7053e-05
19:14940001 C T 0.555367 2.9999e-05
19:14942624 G T 0.247936 6.2272e-06
19:14942691 A G 0.806503 2.6686e-05
19:14949864 C A 0.094272 -2.3011e-05
19:14950433 T C 1.457353 -2.6800e-05
19:14950679 G A 0.389389 8.1923e-06
19:14952238 G A 0.344431 -1.4942e-05
19:14954503 G A 0.113847 -2.0493e-05
19:14958042 T G 0.123049 -4.8250e-06
19:14972526 C T 0.839770 -2.3640e-05
19:14974894 T C 0.089426 -5.1137e-07
19:14975040 A G 0.488104 -6.2374e-06
19:14975471 T C 1.392745 -3.6156e-05
19:14982788 G A 0.044396 -4.5085e-06
19:14985962 G A 0.266268 6.9298e-06
19:14988156 C T 0.311674 -1.3875e-05
19:14989048 G T 1.483398 -3.7278e-05
19:14990783 T A 0.033987 1.7364e-05
19:14992939 A G 0.602110 -1.0113e-05
19:14997021 C T 0.815335 -9.6697e-06
19:14997144 G A 0.590299 -3.7412e-06
19:14997227 A C 0.218386 -2.2790e-06
19:15000922 G A 0.099228 -4.8575e-06
19:15001542 C G 0.068763 1.9645e-05
19:15006487 G A 0.062336 -2.3878e-05
19:15010008 A G 0.056292 -2.2463e-05
19:15012726 C T 1.328017 2.7772e-05
19:15013532 G A 0.655021 -1.9149e-05
19:15015909 A G 0.326472 4.6310e-05
19:15016329 C T 0.066384 -3.0503e-05
19:15016633 T C 0.341091 -5.4937e-05
19:15023219 A C 0.070249 -1.2399e-05
19:15025658 C T 0.059275 -2.4175e-05
19:15026753 T C 0.418858 5.9622e-06
19:15026810 A G 0.044033 -2.3297e-05
19:15032374 T C 0.063355 -1.9188e-06
19:15036496 T C 0.838510 -1.2375e-05
19:15036898 C T 0.304637 -4.9876e-05
19:15037242 A G 0.047756 1.4337e-05
19:15038754 T G 0.947963 2.1541e-05
19:15042237 A G 1.859836 1.5724e-05
19:15043797 T C 0.629775 9.9263e-05
19:15045361 C T 0.049187 7.0690e-06
19:15067803 T C 1.336686 -1.0371e-05
19:15072635 G C 0.178358 8.1511e-06
19:15078987 A G 0.679212 5.0327e-06
19:15079104 A G 0.380080 4.1822e-06
19:15079385 A G 0.059545 9.7912e-06
19:15101303 C T 1.292735 -1.2285e-05
19:15103048 C T 0.069279 -1.2407e-05
19:15103784 G A 0.258030 -9.9743e-06
19:15104145 C G 0.913203 1.0489e-05
19:15105380 T C 0.867346 -1.3019e-05
19:15106725 A G 0.312235 -2.8224e-05
19:15108291 A G 0.211180 8.4940e-06
19:15108470 A G 0.230902 -1.4630e-05
19:15112239 A G 0.130729 -4.3644e-05
19:15113675 A G 1.707016 -1.3435e-05
19:15115075 G A 0.037359 4.3395e-05
19:15115678 C T 1.255119 2.3312e-05
19:15115757 T C 0.599189 1.8464e-05
19:15117912 A G 0.581574 -5.5394e-06
19:15124694 T A 0.767037 -9.1284e-07
19:15125643 G A 0.253739 5.2661e-06
19:15127618 T C 1.476877 3.4802e-05
19:15127728 T G 1.436729 4.3524e-05
19:15128250 C T 0.146676 2.5289e-05
19:15130090 C T 0.293984 5.2610e-06
19:15131213 T G 1.708914 4.1583e-05
19:15131330 A G 0.548769 2.4491e-06
19:15133762 C G 1.638298 -1.1694e-05
19:15138406 A G 0.068127 -2.6598e-05
19:15139479 T C 0.041128 3.2625e-06
19:15139625 T C 0.825576 6.8682e-05
19:15146205 T C 0.122786 -6.5032e-06
19:15151718 C T 0.938333 5.1484e-05
19:15153851 C A 0.991587 4.6693e-05
19:15156473 C G 1.532744 1.0339e-05
19:15158135 C T 0.859167 8.7027e-05
19:15160031 A G 0.094476 6.7360e-05
19:15169836 A T 0.538512 -8.8737e-05
19:15178318 T C 0.460969 -8.2139e-05
19:15179244 C T 0.357907 -1.3168e-05
19:15183132 A G 0.100202 4.2423e-06
19:15185722 A G 0.829383 7.3155e-05
19:15185798 T C 0.164505 -8.2500e-05
19:15190417 A G 0.151710 -8.0556e-05
19:15190752 T C 1.858141 6.4233e-06
19:15194268 A G 0.187878 -2.1169e-05
19:15194493 A G 1.159750 2.0516e-05
19:15198507 C T 1.720495 1.2793e-05
19:15198606 T C 0.353269 2.0054e-06
19:15198631 C A 1.367168 7.6005e-06
19:15198666 A T 0.028261 -1.2696e-05
19:15198720 T A 0.023669 -1.0573e-05
19:15202789 C T 0.091948 -2.9430e-05
19:15207968 C T 0.100059 -1.4804e-05
19:15209043 G T 0.182944 -2.1310e-05
19:15212304 C T 1.393336 7.7284e-06
19:15214168 C T 0.163476 1.9391e-05
19:15227798 C G 1.390671 4.1692e-06
19:15228982 T C 0.418838 -8.4224e-06
19:15233581 A C 0.990035 -1.4532e-05
19:15233732 A G 0.022237 1.3710e-05
19:15235879 G A 0.052349 -5.0642e-08
19:15236462 C T 0.702569 9.9200e-06
19:15237039 A C 0.978974 8.9900e-06
19:15248549 A G 0.089608 -3.6186e-05
19:15252255 A G 0.277249 -1.5437e-06
19:15252881 A G 1.608748 -1.0055e-05
19:15268533 A C 1.543913 -2.8685e-05
19:15269751 A G 0.039002 -9.2867e-06
19:15270636 T C 0.068065 -1.0781e-05
19:15271771 A G 1.567802 -3.0599e-05
19:15273335 T C 0.022669 -2.4659e-06
19:15273704 A G 0.073813 1.5379e-05
19:15275757 C A 0.265512 1.1943e-05
19:15277027 A G 1.810895 -2.7022e-05
19:15290236 T G 0.040647 -1.0610e-06
19:15295134 A G 1.445863 7.4976e-07
19:15298270 G A 1.751905 5.2178e-06
19:15300136 G A 0.057165 1.0870e-06
19:15312030 A C 0.247254 -4.4471e-06
19:15313829 A G 0.158413 -1.7614e-06
19:15315506 A G 1.746271 9.1183e-06
19:15325204 T C 0.040823 8.3714e-06
19:15328028 G A 1.669559 2.2960e-05
19:15337785 T C 1.366937 2.7774e-05
19:15350625 T C 0.031472 -6.2721e-05
19:15363477 G A 0.643475 6.1320e-05
19:15380872 C T 1.948291 1.8128e-05
19:15382591 A C 0.045938 1.4996e-05
19:15387928 T C 0.231930 4.9541e-05
19:15391344 A C 0.040871 6.2247e-06
19:15394539 G C 0.047616 -2.9492e-05
19:15401543 C T 0.025386 -3.1873e-05
19:15410160 G A 0.340137 -1.3528e-05
19:15410750 A G 0.050755 2.4008e-05
19:15411888 A G 0.349115 -1.5923e-05
19:15430227 A G 0.025759 5.5415e-05
19:15436222 T C 0.025986 -1.4222e-05
19:15437484 A G 0.099303 -1.0032e-05
19:15441070 T A 1.409665 3.1667e-05
19:15447898 A G 1.056494 4.5499e-05
19:15449468 A G 0.037778 -9.2236e-06
19:15467442 A C 0.180257 -6.2339e-07
19:15469602 T C 1.947255 1.4330e-05
19:15478567 G A 0.033828 -1.7751e-05
19:15483137 A G 0.020017 -1.5812e-05
19:15493929 A G 0.024925 -2.0830e-05
19:15501718 T C 0.034260 1.5339e-05
19:15513003 C T 0.081110 2.4840e-05
19:15513054 A G 1.509092 1.0913e-05
19:15514660 A G 0.523941 -2.4390e-05
19:15528224 A G 0.310587 -9.0964e-07
19:15528983 T C 0.668131 6.1843e-05
19:15529193 T C 0.218921 6.4938e-05
19:15529992 C T 0.067185 -3.0882e-05
19:15537023 T C 0.066851 -2.2924e-06
19:15542483 A G 0.042449 1.8597e-05
19:15549255 T C 1.442851 1.4130e-05
19:15561428 G C 0.055286 -8.9714e-06
19:15565046 A G 0.137389 -1.0891e-05
19:15565646 A G 0.038356 6.1937e-05
19:15566900 A G 0.038203 -1.3643e-05
19:15579645 C G 0.100468 -4.1312e-05
19:15586077 C T 0.663470 5.7154e-06
19:15586672 T A 0.764463 -1.6487e-05
19:15587185 T C 0.780404 -2.5456e-05
19:15587472 C T 0.445246 -1.8684e-05
19:15589328 T C 1.076124 1.6692e-06
19:15593825 G A 0.081788 -8.4996e-06
19:15595193 T C 0.345989 9.0517e-06
19:15597484 G A 0.056240 -5.1355e-07
19:15600034 A G 0.064384 -5.0149e-06
19:15611851 T C 0.546672 3.0140e-05
19:15617518 T C 0.348238 1.9377e-05
19:15619880 C T 0.045818 -1.4740e-05
19:15621129 T C 0.057172 -1.9450e-06
19:15621503 C T 0.627525 -3.0391e-05
19:15625172 C T 1.667692 -1.7526e-06
19:15629992 C G 0.041654 2.1070e-05
19:15632989 G A 0.045909 4.4637e-05
19:15640288 T G 1.101497 -1.6900e-05
19:15640669 A G 0.043322 -2.0503e-05
19:15643590 A G 0.604444 2.2131e-05
19:15643854 A G 0.026275 -2.4309e-05
19:15644939 C T 0.102062 -3.8821e-05
19:15648715 A G 0.237419 -1.1323e-05
19:15648867 T G 0.093713 2.2759e-05
19:15649293 A G 1.513331 -3.1652e-07
19:15649446 A G 0.103396 1.6129e-08
19:15652416 T G 0.043647 -6.3728e-06
19:15655168 T C 1.420834 -1.7419e-05
19:15655205 G T 0.038882 2.6035e-05
19:15655310 G A 0.886919 3.5908e-06
19:15657412 T C 1.499153 -2.4568e-05
19:15662732 A C 0.920412 7.9389e-06
19:15663650 A C 0.064744 -2.6907e-05
19:15666533 T C 0.586829 -2.0712e-05
19:15667491 A G 0.022296 -1.6517e-06
19:15671453 C T 0.256933 -5.4274e-06
19:15674488 T C 0.152382 -3.5404e-07
19:15676712 T G 0.040605 -1.5762e-06
19:15676750 G T 0.850137 1.9829e-05
19:15677321 C T 0.172039 3.0572e-05
19:15677349 C T 0.188725 -2.3067e-05
19:15677710 A G 0.769465 -1.4518e-05
19:15679879 G A 0.825881 -1.0084e-05
19:15680203 C A 0.208343 -2.8743e-06
19:15681069 A G 1.581207 -1.8528e-05
19:15683601 C T 0.297152 -3.1871e-06
19:15684372 T C 0.416430 -5.0253e-06
19:15690666 T C 0.300645 -1.0966e-05
19:15694168 T C 0.222430 -1.2563e-06
19:15696195 C A 1.376435 6.0584e-06
19:15715554 G T 0.777499 -2.2435e-05
19:15715830 A G 0.819837 -3.9147e-06
19:15720533 T C 0.472628 -2.3420e-05
19:15724203 G A 1.801956 -2.2916e-05
19:15726560 T G 0.319532 -2.6932e-05
19:15727492 A G 0.305169 -3.2411e-05
19:15727766 A G 1.061421 -8.9288e-06
19:15738860 G C 0.065397 2.2546e-05
19:15740220 T C 1.477052 7.5418e-06
19:15740405 T G 0.101085 3.2196e-05
19:15755840 C T 0.702007 -5.1477e-06
19:15763691 A G 0.482904 -1.2246e-05
19:15763721 A G 0.702410 2.9045e-06
19:15768672 G T 0.109339 -7.9057e-06
19:15771115 A G 0.054660 -2.3806e-05
19:15774032 T C 0.038879 3.3419e-06
19:15774241 G T 0.107885 3.7240e-06
19:15777435 A G 0.064683 4.0817e-06
19:15778228 A G 0.123293 5.8450e-06
19:15779798 T C 0.443795 6.4149e-06
19:15780747 T C 0.340377 -1.7156e-05
19:15781200 C T 0.989990 2.6821e-05
19:15781481 G A 1.141018 7.6105e-05
19:15782397 T C 0.111893 1.6101e-05
19:15784061 A C 1.870943 1.9596e-05
19:15784377 T C 0.473579 3.8120e-05
19:15789140 G A 1.871102 1.9761e-05
19:15791132 A T 0.383773 1.4881e-05
19:15793235 C T 1.071937 3.1617e-05
19:15796813 T G 0.183668 -3.0249e-05
19:15800331 G A 0.258413 3.3180e-07
19:15807491 T G 0.105937 8.6621e-06
19:15807884 G A 1.047808 3.5050e-05
19:15807984 A G 0.484540 5.0287e-05
19:15830583 G A 1.326780 3.4543e-05
19:15839459 A G 0.390586 8.9834e-06
19:15843563 A G 0.020595 -2.1763e-05
19:15846983 A G 1.869904 3.8585e-05
19:15850632 G A 0.046977 9.7263e-07
19:15852223 C A 1.511279 1.3957e-05
19:15852242 A C 0.105768 1.1708e-05
19:15852544 T C 0.575858 2.5833e-05
19:15852872 A G 0.550946 -1.7281e-05
19:15853080 A G 0.386000 9.4506e-06
19:15854401 G A 0.049658 -6.5827e-06
19:15882981 G T 0.376506 7.2331e-06
19:15887706 A G 0.022919 1.7089e-06
19:15891737 T G 0.062842 7.3780e-05
19:15898497 A G 0.105450 9.0270e-06
19:15902208 G T 0.679942 2.9735e-05
19:15905289 T G 0.268599 1.3069e-06
19:15905414 C A 0.051907 -2.5124e-05
19:15905661 A C 0.498708 -4.6645e-06
19:15906669 A G 0.365908 2.3665e-05
19:15918802 G C 0.409448 5.9224e-06
19:15922626 G A 0.092662 -1.0066e-05
19:15922757 A G 0.704617 9.3394e-06
19:15922930 A G 0.042988 5.1993e-05
19:15923080 T G 0.498669 -1.6419e-06
19:15928592 A G 0.221985 2.4674e-05
19:15933059 G A 0.559791 -1.2702e-05
19:15940045 T C 0.519404 7.1932e-06
19:15941100 T C 0.518693 6.0486e-06
19:15947062 T C 0.556101 -1.6040e-05
19:15951195 C T 0.993213 -2.2781e-05
19:15953101 T G 1.105707 -1.2168e-05
19:15956576 A G 0.795442 6.2993e-05
19:15961367 G A 0.420380 8.9546e-07
19:15961620 C A 0.480285 -5.6854e-06
19:15965715 C A 1.883027 3.5892e-05
19:15968804 C G 0.047938 -2.6841e-05
19:15971039 A G 0.026772 -2.8948e-07
19:15971473 T C 1.411003 5.5479e-05
19:15980529 C T 0.233096 7.8405e-06
19:15986530 T C 0.088101 1.5093e-05
19:15987607 A G 0.032007 -3.0044e-05
19:15988725 A C 0.076115 -2.6471e-06
19:15990431 T C 0.603506 2.0283e-05
19:15996585 T G 0.040514 -7.5858e-06
19:16001215 A C 0.096995 5.7671e-06
19:16008388 C A 0.328309 1.9627e-05
19:16012612 G A 0.408286 8.2417e-06
19:16015351 G A 1.454643 5.8360e-05
19:16017873 C T 1.444350 7.4550e-05
19:16023735 C T 0.120761 2.7699e-05
19:16034714 G A 1.623182 1.0223e-04
19:16037359 G A 1.742074 4.4860e-05
19:16039973 A G 0.283513 2.8349e-05
19:16040292 G A 1.238179 6.3754e-05
19:16048848 A G 0.801427 1.4701e-05
19:16057383 G A 0.077890 7.8480e-06
19:16057677 T C 1.051073 2.2692e-05
19:16059846 G C 0.050573 3.8983e-06
19:16060658 G A 0.437586 3.7264e-05
19:16067056 C A 0.095414 2.9099e-05
19:16071892 C T 0.436979 4.4245e-05
19:16077272 C T 1.178066 4.6552e-05
19:16077928 T C 0.581710 -2.6178e-06
19:16085184 C T 1.065955 -1.2282e-05
19:16086314 C T 0.039670 3.1298e-05
19:16087289 A C 0.116197 2.8514e-05
19:16088702 T G 0.216766 1.3525e-05
19:16090659 T C 0.032140 1.8178e-05
19:16091645 T C 0.062622 -7.4801e-05
19:16105095 G A 0.198927 -4.4741e-05
19:16108280 T C 0.030968 -1.2064e-05
19:16111031 A G 0.123023 3.3989e-05
19:16116646 A G 0.029573 -3.4897e-06
19:16123133 C T 0.426502 -4.0113e-06
19:16126203 G T 1.362968 5.3886e-05
19:16126821 A G 0.970661 2.2817e-05
19:16128817 T G 1.289830 1.9136e-05
19:16131030 C T 0.202604 -3.4691e-05
19:16137386 T C 0.266914 -3.7180e-05
19:16137931 T C 0.032335 -1.3184e-05
19:16145653 A G 0.036743 -7.7078e-06
19:16146400 G A 1.015911 4.8584e-05
19:16146951 T C 0.045821 2.7288e-05
19:16149033 T G 0.707441 3.0086e-05
19:16150726 A G 0.590877 -3.9638e-05
19:16153445 A G 0.668903 3.0000e-05
19:16157435 A G 1.272795 6.1053e-06
19:16162305 C A 0.023675 -1.9062e-06
19:16163585 T C 1.233878 5.2375e-06
19:16164067 G A 0.039885 -1.2680e-05
19:16171361 G T 0.363474 -1.7068e-05
19:16172739 C T 0.204111 -1.7788e-05
19:16175248 C G 0.129680 2.1815e-05
19:16175800 G A 0.075209 -3.5636e-05
19:16176940 G A 0.758339 -3.0786e-06
19:16177218 A G 0.167403 2.0687e-05
19:16183411 A G 0.243593 3.5997e-05
19:16184052 A C 0.749266 3.8796e-06
19:16184194 G C 0.099903 5.8201e-06
19:16184288 A G 0.066698 2.9645e-05
19:16184945 T C 0.059665 1.0041e-05
19:16185559 A G 0.037158 -1.6274e-05
19:16188323 A G 0.094843 4.4544e-07
19:16188555 G A 1.285357 -3.3069e-05
19:16189320 G A 0.197437 2.5851e-07
19:16189882 A G 0.076822 1.6245e-05
19:16192958 G A 0.769835 -2.2868e-06
19:16197377 T C 0.133939 -1.0435e-05
19:16229122 T C 0.050385 1.1175e-05
19:16235046 T G 0.548496 2.7892e-05
19:16240000 A G 0.374351 -4.6384e-06
19:16240727 C T 1.317542 5.4622e-06
19:16244326 C G 0.661772 4.7365e-05
19:16246477 C T 0.281420 -4.8876e-05
19:16249146 T G 0.098725 -7.0792e-06
19:16250914 A G 0.238941 9.3639e-06
19:16255239 T C 0.158575 1.3439e-05
19:16265241 T C 0.151843 1.2597e-05
19:16265494 A G 1.650840 -1.9466e-05
19:16268856 C T 0.151600 1.2765e-05
19:16278737 T C 0.064050 -8.8597e-06
19:16282131 G A 1.458814 -2.0730e-05
19:16287220 T C 1.603370 -1.3911e-05
19:16288567 G A 0.089867 -3.9767e-05
19:16292992 C T 1.692026 -3.5091e-05
19:16296908 T C 0.129840 -5.7657e-05
19:16301100 T C 0.176336 -1.2521e-04
19:16303815 T G 0.044400 1.7764e-05
19:16308495 A G 0.036175 1.2057e-05
19:16313394 A G 0.028745 1.2602e-05
19:16314299 T C 0.072930 3.1123e-05
19:16334083 T G 0.099199 2.5530e-05
19:16339431 A G 0.081350 7.4487e-06
19:16346751 T C 0.069850 -1.1901e-05
19:16347113 C T 0.075430 4.9719e-05
19:16355135 G A 1.438891 2.0465e-05
19:16364561 G C 0.042861 1.1253e-05
19:16370369 T C 0.150093 -5.8646e-05
19:16370488 A C 1.551742 -9.8409e-06
19:16371818 T C 0.085326 -1.0927e-05
19:16371881 T G 0.038414 6.4424e-06
19:16373071 A G 1.463832 -7.8758e-06
19:16374702 G A 0.092633 3.0790e-05
19:16376773 C G 1.919909 3.6903e-05
19:16376784 A C 0.177530 1.9702e-05
19:16387640 C T 0.175073 -9.8379e-06
19:16388394 G C 0.914641 2.9860e-05
19:16390181 T G 0.036830 -3.3442e-05
19:16391727 T G 0.133426 4.1141e-05
19:16392360 G A 0.141424 1.1465e-06
19:16395596 A G 1.128986 -3.3573e-05
19:16403060 T C 0.239805 -3.3965e-05
19:16405060 A G 0.021117 1.8182e-05
19:16405117 C T 1.300180 -1.9119e-05
19:16405244 T C 0.061508 -2.7724e-05
19:16406034 G A 1.290784 -2.7942e-05
19:16407776 G A 0.499120 -9.9568e-05
19:16408009 C T 0.905485 -4.3184e-05
19:16408418 G T 0.033013 -3.7130e-07
19:16411841 G A 1.464478 -1.2510e-05
19:16412879 T C 0.598469 -1.1879e-05
19:16418618 A C 0.070746 5.3765e-05
19:16423979 A G 0.338137 4.0688e-05
19:16426657 G A 0.425414 -4.1420e-05
19:16427724 G A 0.026898 -8.9303e-06
19:16429375 T C 0.213335 -3.2084e-05
19:16433250 A G 0.118041 1.0071e-05
19:16439498 T C 1.507407 -1.3347e-05
19:16439800 C T 0.263863 -1.0496e-05
19:16440845 A C 0.038560 1.9872e-05
19:16442782 T C 0.656199 -6.4990e-06
19:16446148 T C 0.112231 6.5578e-06
19:16448757 C T 0.240837 1.1821e-05
19:16449874 A C 0.122510 -3.6211e-06
19:16454110 G A 1.334038 2.1952e-05
19:16455773 G A 0.365061 -1.1469e-06
19:16458528 A G 0.108294 -1.6974e-05
19:16459005 G A 1.824774 -1.5708e-05
19:16467754 A G 0.080357 2.7775e-05
19:16479411 A G 0.159078 -3.6990e-06
19:16479677 C T 0.042251 -9.6827e-09
19:16484637 G A 0.118482 -3.4742e-05
19:16490595 T G 1.934116 1.0561e-06
19:16495774 C A 1.581607 2.4823e-05
19:16505722 A T 0.049074 1.4230e-05
19:16517281 A C 0.060541 5.4742e-06
19:16517366 A C 0.040044 6.9037e-06
19:16518631 T C 0.081097 1.6310e-05
19:16546969 A G 0.308918 -5.7019e-07
19:16547607 A G 0.075031 1.5515e-05
19:16548375 G A 1.384630 1.9816e-05
19:16556440 T G 0.031955 -4.8679e-05
19:16556694 C T 0.064404 2.4447e-05
19:16569843 A G 0.041959 -1.6375e-05
19:16577282 C T 0.070467 3.6718e-05
19:16589750 C T 1.379638 3.2725e-05
19:16589807 G A 0.098420 -1.0354e-05
19:16593318 T C 0.031887 -7.4220e-06
19:16600823 C T 1.735144 7.8643e-05
19:16607233 C G 1.735004 7.3769e-05
19:16612011 C T 0.626707 1.2853e-05
19:16620093 T C 0.037798 -6.3686e-06
19:16623119 T C 0.232411 -1.0794e-05
19:16641271 C A 0.022130 1.8402e-05
19:16642465 A G 0.038700 1.7947e-05
19:16642557 T C 0.122663 9.7750e-06
19:16648046 T C 0.042212 -1.0583e-05
19:16660070 T G 0.047947 -3.3606e-05
19:16664264 G A 0.091727 -1.8111e-06
19:16664679 A G 0.107823 3.1692e-06
19:16684758 T C 0.316952 1.7010e-05
19:16697834 C A 0.120673 -3.4690e-05
19:16699813 T C 1.093389 -1.0351e-07
19:16700051 G A 0.785237 8.1250e-06
19:16703836 A G 0.034448 6.2448e-06
19:16710008 T C 0.236981 6.9212e-06
19:16716903 T C 0.063849 2.0419e-05
19:16723993 T C 0.181442 -1.0169e-05
19:16724544 C T 0.025772 2.8119e-05
19:16728041 T G 0.174054 2.2539e-05
19:16731720 T C 0.095823 4.6428e-05
19:16731915 A G 0.130115 -1.8732e-05
19:16733385 A G 0.312424 1.8931e-05
19:16735394 G C 0.067601 -4.9014e-06
19:16741300 A G 0.108381 -1.5256e-06
19:16752944 A G 0.028609 -6.2825e-06
19:16754780 C A 0.347586 -1.4976e-05
19:16756182 T C 0.111815 -4.0060e-05
19:16769056 C T 0.146994 7.7992e-06
19:16769327 A G 0.088446 5.6975e-06
19:16773592 G A 0.301518 1.1409e-05
19:16796295 C T 1.741707 -1.8399e-05
19:16797415 G A 0.100741 -2.8042e-05
19:16800133 T C 0.226987 1.1787e-05
19:16800563 C T 0.113854 -6.2360e-06
19:16813032 A G 0.038070 -8.8418e-06
19:16815476 C T 0.093343 1.5891e-05
19:16831060 T C 0.751503 -5.8828e-06
19:16834445 A T 0.045221 3.9891e-05
19:16838500 G T 0.043789 2.2657e-05
19:16838587 A G 0.367288 8.3048e-06
19:16842052 T G 1.150571 -2.7134e-05
19:16842740 G A 0.616782 -1.7178e-05
19:16843701 A G 1.177887 -2.0096e-05
19:16844844 G A 0.662691 -3.2927e-06
19:16847476 C T 0.021221 4.7002e-05
19:16850837 G T 0.093645 4.3822e-06
19:16855265 G A 0.897919 -2.1611e-05
19:16856864 T C 0.107473 3.3016e-06
19:16860084 T C 0.069285 1.0779e-05
19:16860882 A G 0.042494 -4.5906e-05
19:16865935 C T 0.071265 9.5326e-06
19:16868884 C G 0.757796 -4.4342e-05
19:16869466 T C 0.609813 -3.8998e-05
19:16876099 C T 1.946713 -1.4586e-06
19:16879669 T C 0.066069 2.3094e-06
19:16886075 T G 0.041894 -8.5600e-06
19:16899731 G A 0.154651 -8.3645e-06
19:16899865 G A 0.087254 -1.6186e-05
19:16900179 T C 0.184184 8.1936e-06
19:16900878 A G 0.728113 -3.6360e-05
19:16907371 C T 0.086160 -1.3651e-05
19:16918485 A G 0.034383 1.0538e-05
19:16922063 T A 0.059801 -1.0839e-05
19:16941077 C T 0.069681 1.8590e-05
19:16945049 C A 0.219035 4.1011e-05
19:16945185 A G 0.028317 -2.2518e-05
19:16947691 A G 0.042105 3.4199e-06
19:16953880 A G 1.248296 3.6800e-05
19:16958074 A G 0.041397 5.6627e-06
19:16979865 G A 0.307097 -3.9682e-05
19:16981044 G A 0.329747 1.8404e-06
19:16984045 T C 0.031971 2.3737e-05
19:16994443 A G 0.034633 2.1438e-05
19:16998384 C T 0.132988 3.2977e-05
19:17000632 A G 0.375458 -7.3932e-05
19:17001203 T C 0.034883 9.5390e-06
19:17001551 A G 0.680620 5.4463e-05
19:17003789 G T 1.051910 -5.5488e-06
19:17012657 A G 0.183191 -2.7407e-05
19:17014718 C T 0.109602 -4.0725e-05
19:17015499 A G 0.077751 -5.1495e-05
19:17017878 A G 0.392985 -9.8670e-05
19:17019907 A G 1.248624 1.4413e-05
19:17024672 T G 0.495790 -2.0512e-05
19:17025292 A G 1.123536 3.4440e-05
19:17025311 A G 0.114918 -4.0031e-05
19:17028280 A G 1.181818 -7.3395e-06
19:17041172 A G 0.212436 8.3849e-05
19:17041611 A G 0.896607 -1.5066e-05
19:17046191 T C 0.222862 -5.8919e-05
19:17047032 T C 0.076420 -4.9842e-07
19:17049586 A G 0.502025 1.4763e-04
19:17051434 C A 0.539012 -5.9531e-05
19:17059209 T G 0.856956 -2.7749e-05
19:17059275 A G 0.406459 1.1150e-05
19:17062644 C T 0.450706 -5.2556e-05
19:17067856 C T 0.060973 3.3235e-05
19:17079074 T C 0.142745 2.9221e-05
19:17081707 T G 0.041099 -2.1945e-05
19:17082922 T C 0.061077 -4.3102e-05
19:17085341 T C 0.230074 2.9707e-06
19:17086171 A G 0.042108 1.5125e-05
19:17088014 C T 0.077471 6.1500e-06
19:17088608 A G 0.049629 -3.0948e-05
19:17088810 C T 0.078604 3.9079e-06
19:17089382 G A 0.657799 -8.7941e-06
19:17091141 T G 0.615428 -2.1439e-05
19:17094824 A G 1.357946 -2.9035e-05
19:17100731 G A 0.348436 4.2196e-05
19:17105830 T C 0.171600 1.4581e-05
19:17107910 T C 0.089825 1.9815e-05
19:17108022 T C 0.156803 1.2797e-05
19:17108127 T C 0.027012 1.3743e-06
19:17108135 T C 0.744735 6.4201e-06
19:17108136 A G 0.077536 1.0975e-05
19:17112415 T G 0.065300 3.6659e-05
19:17113147 G A 0.306679 3.6944e-06
19:17113634 A G 0.602094 2.4101e-05
19:17116245 C T 0.858966 -2.3996e-06
19:17117783 C T 0.069078 -1.0575e-05
19:17118433 T C 0.302222 3.7934e-07
19:17120983 C T 0.094158 1.7326e-05
19:17124587 C T 0.367389 -1.8587e-05
19:17129309 G T 0.127863 -1.9440e-06
19:17131961 A G 0.781218 2.2315e-05
19:17133028 A C 0.229593 -2.7964e-05
19:17134159 G T 0.725572 -4.8910e-07
19:17135636 C T 0.091188 -7.3008e-07
19:17140357 T C 0.116269 -5.3051e-07
19:17145272 G A 0.360446 4.1569e-06
19:17146800 T C 0.056646 4.1480e-05
19:17148420 G A 0.412564 3.0820e-06
19:17153149 A G 0.882008 -5.2308e-06
19:17157608 T C 0.127434 1.4985e-05
19:17160720 A G 0.044861 -4.2873e-05
19:17161093 C T 1.390278 -1.1230e-05
19:17163661 T C 0.565303 -1.4806e-05
19:17171582 G A 0.800869 1.6571e-06
19:17180033 T C 0.393170 -1.4467e-05
19:17182017 C T 1.406050 -1.1209e-05
19:17196639 A G 0.051706 -1.3698e-05
19:17198195 G A 0.256232 2.3123e-05
19:17209145 A G 0.120475 2.3393e-05
19:17211670 C T 0.136698 4.5366e-06
19:17212410 T C 0.581272 7.2235e-06
19:17212989 T C 0.040011 -2.5789e-06
19:17212992 T C 0.392417 -2.6692e-05
19:17215648 T G 0.412775 -4.2017e-05
19:17230199 T C 0.743749 1.6872e-05
19:17230372 A C 1.876795 1.5929e-05
19:17239693 G A 0.552764 1.9665e-05
19:17240426 A G 0.097391 -1.1282e-05
19:17241649 A C 1.305773 -2.2693e-05
19:17244095 T G 0.298905 -3.2698e-06
19:17246861 C T 0.301868 -5.1992e-07
19:17247006 T C 0.063563 2.3674e-05
19:17252151 C T 0.782903 -3.2432e-05
19:17259242 A G 0.064624 -8.8526e-06
19:17268511 A G 1.370388 -3.9502e-05
19:17269510 T C 0.224274 -1.3816e-04
19:17271923 C G 0.065264 -7.5754e-06
19:17273893 T G 1.311765 -3.3280e-05
19:17279752 A C 0.695103 2.2880e-05
19:17283303 C T 0.504145 2.8321e-05
19:17283890 A G 0.146497 1.0564e-05
19:17284445 C T 0.179497 -1.0974e-04
19:17294296 T C 1.169848 -2.3996e-05
19:17294869 A G 0.068708 3.2730e-05
19:17296679 A G 0.357972 5.5740e-05
19:17305781 G T 0.070548 -1.5022e-05
19:17311226 A G 0.087972 5.5656e-05
19:17312226 A G 0.054481 -7.8975e-07
19:17314961 T C 0.157767 7.1420e-06
19:17318012 A G 0.059356 1.8006e-05
19:17320884 T A 0.808827 -3.8292e-06
19:17325829 A G 0.134046 -9.9198e-06
19:17337882 G C 0.238182 -1.1194e-06
19:17337928 T C 0.136075 -2.0977e-06
19:17338033 T C 0.732671 8.5901e-06
19:17344200 A G 0.155189 -4.6017e-06
19:17347616 C T 1.713332 1.8776e-05
19:17348079 A G 0.169994 2.1552e-06
19:17358133 A G 0.788914 -4.0598e-05
19:17359299 T C 0.189657 4.3481e-05
19:17362941 C A 1.199294 -4.6826e-05
19:17367092 C T 0.046474 -4.1904e-05
19:17367435 C T 0.454162 -1.1378e-04
19:17374726 C G 0.331045 -1.3868e-05
19:17393015 T C 1.616016 4.6649e-06
19:17394124 G T 1.029277 -3.2576e-06
19:17394375 C G 0.024188 -9.2747e-06
19:17395055 G C 1.620183 4.2243e-06
19:17396344 A G 0.054816 1.4958e-05
19:17400369 A G 0.094275 -1.0351e-05
19:17405010 A G 0.188362 -6.0286e-05
19:17411147 T G 0.025038 9.3368e-06
19:17412218 T C 0.145608 -2.0822e-05
19:17412399 A G 0.603594 2.0548e-05
19:17414786 G T 0.822716 2.3970e-05
19:17417080 T C 0.219824 5.6168e-06
19:17422735 A G 0.029527 -5.7066e-05
19:17422833 C T 1.725436 -8.0732e-06
19:17430915 A G 0.563673 -2.8846e-05
19:17432677 A G 0.114493 -2.8863e-05
19:17443283 A G 0.102753 3.4473e-06
19:17450016 C T 1.441916 -8.3094e-06
19:17451981 A G 0.059587 8.6693e-06
19:17453377 A C 0.219454 4.5742e-06
19:17456223 G A 0.551631 -3.1868e-05
19:17457197 C G 1.771968 -4.1856e-07
19:17459425 A G 1.948284 1.2696e-05
19:17462792 A G 0.042046 -5.1107e-05
19:17464411 A G 1.447470 1.5329e-05
19:17464713 T C 1.556890 9.5662e-06
19:17472247 C T 0.119216 1.2364e-05
19:17473015 A G 1.017927 -2.5041e-05
19:17473421 G C 0.478094 -1.4033e-05
19:17473730 T C 0.040719 -3.3639e-05
19:17473947 T C 0.880343 -4.3792e-05
19:17475518 G A 0.041306 1.5063e-05
19:17476933 T G 0.032916 2.5444e-05
19:17480874 G A 0.151278 1.9567e-05
19:17483973 A G 0.069733 6.8286e-06
19:17484125 T C 0.104172 4.5772e-06
19:17485311 T C 1.586115 1.2020e-05
19:17489148 T C 0.153287 -2.9905e-06
19:17489237 G A 0.098397 1.5925e-07
19:17500397 G A 0.036782 7.8064e-07
19:17503724 T C 1.769352 -1.6103e-05
19:17504123 T C 0.081837 3.0302e-05
19:17505790 T G 1.675567 -2.6956e-05
19:17505859 T C 1.660555 -1.9281e-05
19:17512412 A G 0.230460 9.2715e-06
19:17512462 G A 0.085300 -1.2573e-05
19:17514180 G A 1.862020 -2.7835e-06
19:17516764 T C 1.651434 -1.3806e-05
19:17524706 T G 0.047292 1.2009e-05
19:17530909 T G 0.048051 1.2708e-05
19:17535472 A G 0.081568 -1.1533e-06
19:17541017 G A 1.082626 1.2761e-05
19:17544039 T C 0.812203 9.9102e-06
19:17544165 T C 1.959869 2.3418e-06
19:17547292 G A 1.903476 5.2444e-05
19:17549328 G C 0.094557 -2.6707e-05
19:17552306 G A 0.784837 1.6680e-05
19:17556054 G A 1.875243 3.6494e-05
19:17562969 C T 0.682919 1.8470e-06
19:17573805 C A 0.426024 1.4704e-05
19:17581948 T C 0.191169 -2.7416e-06
19:17586392 A G 1.856200 4.4497e-05
19:17586841 A G 0.099407 -5.8981e-06
19:17590281 T G 1.049658 2.7842e-05
19:17592844 A G 0.791401 1.5207e-06
19:17601462 G A 1.802044 4.1384e-05
19:17602078 A G 0.108859 -3.4888e-06
19:17608516 C T 0.679738 3.1183e-07
19:17610785 T C 0.027706 -8.9000e-06
19:17617811 A G 0.301222 1.7350e-05
19:17619544 T C 0.132173 -1.1757e-05
19:17623339 G A 1.052449 -7.4600e-05
19:17626158 T C 0.067809 1.2928e-05
19:17628587 G A 1.075290 -1.4305e-04
19:17629172 A G 0.420325 -6.1722e-05
19:17633725 A C 0.074261 2.4438e-05
19:17634505 G C 0.230785 3.1103e-05
19:17635484 G A 1.649863 2.4189e-05
19:17636437 A G 0.276074 1.2982e-05
19:17636577 G A 0.117674 5.4559e-05
19:17638121 A G 0.064751 -4.5726e-05
19:17642295 T G 0.441465 5.6384e-05
19:17642864 C T 1.725546 3.0675e-05
19:17644301 T C 0.092341 6.0397e-06
19:17646924 A G 0.087290 2.5890e-05
19:17647337 C T 0.163859 3.1300e-05
19:17648208 T G 0.026067 2.5823e-05
19:17648350 C T 1.940053 2.5119e-06
19:17650053 A G 0.155280 -2.5589e-05
19:17651636 A G 0.027807 1.7650e-05
19:17653298 A G 0.056633 -4.1434e-05
19:17660300 A G 1.132822 -3.1285e-05
19:17667970 C T 1.747932 1.8313e-05
19:17668133 T C 0.912285 -5.0112e-05
19:17671382 A G 0.109018 4.7042e-06
19:17680566 A G 0.227467 2.1834e-05
19:17685133 C T 0.116827 1.5779e-05
19:17691751 T C 0.860384 2.6137e-05
19:17696097 A G 0.526879 1.9440e-05
19:17696103 C T 1.500818 4.3190e-05
19:17696738 G A 1.752350 3.1306e-05
19:17701011 C T 0.369472 2.5736e-05
19:17710372 A G 0.180896 -2.5321e-06
19:17712974 T C 0.123809 1.3128e-05
19:17715183 C T 0.503028 -9.2127e-06
19:17716896 T G 0.179595 4.0438e-06
19:17717328 G A 0.107898 7.2732e-06
19:17721464 T C 0.132040 -4.4504e-05
19:17723374 T C 0.614162 -2.7771e-05
19:17728134 A G 0.032799 -4.1131e-06
19:17728572 T C 0.496803 -1.9261e-05
19:17729787 G T 0.744242 -1.7499e-06
19:17733278 A G 0.106969 5.3447e-06
19:17734848 T C 0.940842 -9.7523e-06
19:17735631 A G 0.053371 -1.0383e-05
19:17740115 A G 0.109988 -3.9542e-05
19:17741047 G A 0.671672 6.9334e-06
19:17743622 A C 0.173028 5.9341e-06
19:17746940 T C 0.119683 1.2353e-05
19:17752689 C A 0.701838 -2.0541e-05
19:17756179 C T 0.406559 1.8641e-06
19:17757820 A C 0.839199 -2.3666e-05
19:17759289 C G 0.186035 -2.2879e-05
19:17760940 A C 0.187193 -2.8550e-05
19:17762614 C T 1.216110 3.2363e-06
19:17763392 G A 1.721239 -2.1428e-05
19:17764936 G A 0.020627 2.7446e-05
19:17765746 C T 0.262470 1.6099e-05
19:17766491 T C 0.183990 4.4309e-07
19:17766900 T C 0.881066 1.7721e-05
19:17768244 A G 0.042913 -1.0051e-05
19:17769166 T C 1.846456 5.7088e-05
19:17771022 C T 0.354762 -8.1867e-06
19:17774986 G T 0.024590 4.9923e-05
19:17775626 A G 0.386857 -4.3425e-05
19:17776259 G A 0.360215 -8.0083e-06
19:17776294 G A 0.726458 4.1610e-05
19:17777508 G C 1.726280 -1.9257e-06
19:17777595 A C 0.090942 2.7450e-05
19:17778834 A G 0.045039 -4.6546e-05
19:17782217 A G 0.992259 -6.1440e-05
19:17783613 C A 0.040540 1.8263e-05
19:17784853 C A 0.357839 -1.8075e-05
19:17788648 C T 0.533302 1.3065e-05
19:17788789 A G 0.100793 -7.2377e-06
19:17789776 G A 0.889175 3.5062e-05
19:17791982 A C 0.023133 -2.6914e-05
19:17795360 G C 1.218762 5.5191e-06
19:17795884 A G 0.119145 -3.0797e-06
19:17795894 A G 0.066027 -5.3433e-06
19:17796397 G A 0.369975 9.0146e-06
19:17797720 A G 0.054358 3.9193e-06
19:17808817 T G 0.247845 1.1687e-06
19:17809770 A G 0.095044 1.1103e-05
19:17818117 C T 0.288434 4.0477e-06
19:17818179 T G 0.359108 1.1806e-05
19:17827150 T C 0.049207 -1.0837e-05
19:17828017 C T 0.106830 -1.2963e-05
19:17829572 T C 0.138701 -2.2195e-06
19:17829907 C T 0.042952 2.0177e-05
19:17832748 T G 1.080841 1.6823e-05
19:17836943 T C 0.022656 -7.1538e-06
19:17837512 A G 0.558574 1.7819e-05
19:17844894 G A 0.991658 1.3996e-05
19:17848186 T A 0.131248 -3.2280e-05
19:17857482 T C 0.412369 1.0082e-05
19:17858342 A G 0.021526 -3.6074e-05
19:17860775 A G 0.363370 1.2837e-05
19:17864452 C T 1.828663 9.5037e-06
19:17867179 A G 0.095427 -5.3589e-06
19:17869818 A G 1.970875 -3.6522e-06
19:17873415 G A 0.044630 1.5827e-05
19:17880628 G T 0.732635 -3.1543e-05
19:17881746 G C 0.025597 2.5804e-06
19:17885270 G A 0.808444 -3.4089e-05
19:17892495 T C 0.127395 -1.5050e-06
19:17893374 G A 1.874831 -8.2240e-06
19:17893602 G A 0.343538 -1.4785e-05
19:17895280 C A 1.579179 4.0078e-05
19:17899886 T C 0.289700 -2.7497e-05
19:17900395 G C 0.110731 -2.0418e-06
19:17901396 T C 0.199583 -3.9670e-05
19:17902177 A G 0.247838 -1.2962e-05
19:17908594 T G 0.389850 -3.7046e-05
19:17909096 C T 0.499318 2.4971e-05
19:17910639 G A 1.256290 2.7471e-05
19:17914484 A G 0.207661 2.8399e-05
19:17918524 T G 0.145507 2.6267e-05
19:17921015 C A 1.074248 -2.8986e-05
19:17922311 A G 0.119609 -2.9304e-05
19:17922666 A G 0.034143 6.2242e-05
19:17922795 A G 1.516200 4.2169e-05
19:17923414 C T 0.034938 7.5301e-05
19:17923738 T C 0.260809 6.7741e-06
19:17924753 T C 0.662785 2.0487e-05
19:17927285 G T 0.107411 -3.5128e-05
19:17927400 T C 1.291514 -4.1769e-05
19:17927562 T G 0.087436 2.9810e-05
19:17934018 A G 0.564056 -1.4196e-05
19:17936259 A G 0.436765 7.2489e-05
19:17937758 T C 0.370053 -9.2904e-06
19:17938452 G A 0.121043 -8.6486e-06
19:17938492 C T 0.211800 -1.6842e-05
19:17938891 G A 0.883504 -2.2244e-05
19:17945471 A G 0.029563 3.5496e-05
19:17947546 G A 0.779118 1.3339e-05
19:17952064 G C 0.049187 -7.9576e-05
19:17952930 G A 0.151298 1.5710e-05
19:17955021 A G 0.583973 3.9152e-05
19:17957309 C T 1.606103 2.9005e-05
19:17958446 T C 0.049853 1.5343e-05
19:17959709 G T 0.129353 -5.9139e-06
19:17964955 A C 0.173460 2.8325e-05
19:17964968 A G 0.061729 -6.2470e-06
19:17970394 G A 0.025616 -1.2875e-05
19:17971425 A G 0.240681 5.5625e-05
19:17988089 C T 0.417751 1.4143e-05
19:17992385 C T 0.132566 3.8181e-06
19:17997481 A G 0.105090 -1.3566e-05
19:17999239 T C 0.060301 -1.5047e-05
19:18000497 T C 0.019874 -1.3820e-06
19:18002383 A G 0.096982 3.7521e-06
19:18006979 T C 0.491252 1.3870e-05
19:18007077 G A 1.617002 1.2127e-05
19:18013787 T C 0.045487 -1.1437e-05
19:18024271 C T 0.482486 1.9479e-05
19:18040729 A G 0.067302 -2.0256e-05
19:18041309 C G 0.796003 5.0355e-05
19:18042786 A G 0.368366 -3.7379e-05
19:18042945 G A 0.400113 -1.9714e-05
19:18044600 A G 1.308308 2.5336e-06
19:18047283 G T 0.749649 -1.4403e-05
19:18047521 T C 0.520997 2.2439e-05
19:18050292 G A 0.450537 -3.5191e-05
19:18052388 T C 0.238763 -3.2573e-07
19:18056018 A G 0.073865 1.5542e-06
19:18056669 G A 0.041430 9.7547e-06
19:18074997 T C 0.274931 -1.3055e-05
19:18080448 A G 0.137909 4.1135e-06
19:18083619 A C 0.357768 7.0847e-08
19:18091447 T C 0.025051 -1.5010e-05
19:18096073 A G 0.370053 2.6932e-05
19:18101830 C A 0.232213 3.0742e-06
19:18107992 T C 0.051138 2.4204e-05
19:18113429 C T 0.847128 1.5330e-05
19:18117646 T C 0.439770 -9.8885e-06
19:18123738 C T 0.440871 -8.3020e-06
19:18123965 T C 0.143440 -5.4309e-06
19:18128467 T C 0.094700 6.6986e-06
19:18130500 C T 1.208470 -3.3726e-05
19:18134596 G A 0.948648 1.6823e-05
19:18142682 C T 0.344824 -1.7207e-05
19:18148593 C T 0.035607 -2.5353e-05
19:18150118 A G 0.402301 -5.0262e-06
19:18158423 T G 0.456555 -1.8531e-05
19:18159810 A G 0.046535 -1.9990e-05
19:18163177 A G 0.365052 2.9887e-05
19:18164546 T C 0.387811 5.5356e-06
19:18169997 T A 0.983592 4.7417e-07
19:18171683 G A 0.050177 3.2083e-05
19:18172841 G A 0.799314 -2.5683e-05
19:18173603 C T 1.012023 -4.8840e-06
19:18183095 T C 0.021572 -1.9339e-05
19:18183917 T C 0.212092 2.3992e-05
19:18186618 C T 0.635208 6.7641e-07
19:18188408 T C 0.368070 -9.5151e-06
19:18194511 G C 0.142992 -6.7768e-06
19:18197635 A G 0.407627 -1.5160e-05
19:18201266 T C 1.485391 -1.4241e-05
19:18201757 T C 0.987955 -2.4766e-05
19:18205384 C T 1.481541 -1.7682e-05
19:18214031 T C 0.813605 5.5461e-05
19:18221647 T C 0.892566 8.4883e-05
19:18235973 A G 0.030783 2.4131e-05
19:18240127 C T 1.875610 1.8044e-05
19:18244690 A G 0.510977 2.7895e-05
19:18248146 C T 1.875292 1.7948e-05
19:18255359 A G 1.067818 -2.4339e-05
19:18264940 A G 1.897662 2.9183e-05
19:18267380 G A 0.036616 -1.6140e-05
19:18276856 C T 1.894589 2.3190e-05
19:18285944 A G 0.538879 2.1024e-05
19:18304700 G A 0.572301 3.2666e-05
19:18307224 C A 0.149016 2.9470e-05
19:18308430 A G 0.038255 -2.1430e-05
19:18309068 A G 0.039060 4.7723e-06
19:18309365 G A 1.389204 2.0210e-05
19:18310678 C G 0.136029 5.1859e-05
19:18311199 G A 0.666209 -3.0244e-05
19:18314266 A C 0.083515 2.4873e-05
19:18322095 A G 1.388454 8.7929e-06
19:18326222 C T 0.579474 3.4341e-05
19:18329240 C T 1.235455 3.5080e-06
19:18329784 T C 0.656296 -2.7446e-05
19:18356348 A G 1.183805 1.5864e-05
19:18356573 T C 0.162470 1.3858e-05
19:18367864 C T 0.089900 2.7683e-05
19:18367995 A T 0.026265 1.3834e-05
19:18368810 T G 0.894774 -4.3883e-05
19:18369644 A G 0.437687 -6.2587e-06
19:18371197 T C 0.044299 2.9084e-05
19:18371452 G A 0.512178 -4.1215e-05
19:18373075 G T 0.896594 -3.6355e-05
19:18375659 T C 0.510435 -4.6390e-05
19:18375846 A G 0.329052 1.1552e-05
19:18376780 C T 0.044890 2.9215e-05
19:18377496 G C 0.843512 -3.3519e-05
19:18377761 G A 0.286791 -6.8579e-06
19:18378219 G A 0.877795 -3.9545e-05
19:18379164 T G 0.842143 -3.5841e-05
19:18380072 A G 0.766138 -2.5459e-05
19:18384950 G T 1.265554 -1.8746e-05
19:18385214 C T 0.217506 -3.8068e-05
19:18390253 A G 0.221739 -1.6474e-05
19:18390864 G A 0.531851 -4.0365e-05
19:18398335 G T 1.031371 -1.3644e-05
19:18401142 C A 0.240392 4.3271e-05
19:18408839 T C 0.226848 -4.9139e-05
19:18410369 A G 0.087793 1.1582e-05
19:18411802 C T 1.699248 -3.3468e-06
19:18411946 C T 0.081853 -2.7902e-06
19:18417378 C T 1.582230 6.7593e-06
19:18420704 A C 0.905683 -6.5435e-05
19:18428632 T C 0.081042 -1.6533e-05
19:18432929 A G 1.404160 -2.3346e-05
19:18433175 C T 0.177852 5.2728e-05
19:18433225 C T 1.752960 -4.8843e-06
19:18433248 G C 0.496413 3.3370e-05
19:18433714 A G 0.119323 -1.3010e-05
19:18439383 T C 1.094061 -5.0724e-05
19:18441850 A G 0.107826 -1.9479e-05
19:18455857 A C 0.023188 4.0118e-05
19:18457739 T C 0.190549 1.0195e-05
19:18457955 C A 0.090172 1.8622e-05
19:18459377 G A 0.534065 -1.7567e-05
19:18459947 T C 0.540641 -5.1390e-05
19:18463680 C T 0.082749 1.3319e-06
19:18467886 C T 1.547561 4.1720e-05
19:18473780 C T 1.910133 6.7495e-07
19:18474705 A C 0.300531 4.5006e-05
19:18482358 A G 0.513775 -1.0914e-05
19:18494090 G A 0.058480 -1.0367e-05
19:18497141 A T 0.460411 -5.0698e-05
19:18497903 A G 0.293770 1.4625e-04
19:18499784 G C 0.961664 -3.8063e-05
19:18502835 A G 1.320753 -4.8590e-05
19:18502861 T C 0.039356 6.6257e-05
19:18513594 C T 0.824589 -5.4302e-07
19:18514714 A G 0.069591 -2.2006e-05
19:18515741 C T 0.933925 -6.1850e-06
19:18518216 C A 0.584518 -3.3404e-06
19:18533642 C T 0.695490 -9.0604e-06
19:18534135 A G 0.077368 -1.6113e-05
19:18535494 G A 0.042653 5.3974e-06
19:18537044 A G 0.046837 -2.7336e-05
19:18545786 T G 0.415547 -3.1712e-05
19:18552139 A C 0.104516 4.7998e-05
19:18558517 A G 0.042358 6.5365e-06
19:18560563 A G 0.105262 -1.4255e-06
19:18567039 T C 0.603393 -2.7774e-05
19:18581017 A G 0.022818 2.5984e-05
19:18589657 A G 0.024272 -1.7956e-05
19:18589943 T C 0.149694 -4.3738e-05
19:18599090 A G 0.020215 8.5391e-06
19:18600056 A G 0.276431 1.5272e-05
19:18602796 G T 0.267823 7.6641e-05
19:18613917 T C 0.255875 -2.9254e-06
19:18618867 A G 0.705230 -1.1242e-05
19:18621422 A G 0.062356 -3.7856e-06
19:18631845 G C 0.025421 2.8850e-05
19:18633437 C A 0.423025 -9.5946e-06
19:18640467 C T 0.529488 -5.0905e-05
19:18645354 T C 0.081292 -2.7835e-05
19:18651751 C A 0.037700 -4.7903e-06
19:18651801 C T 0.020945 1.2852e-05
19:18651830 T C 0.073583 3.7726e-05
19:18653921 C T 0.039661 -2.0980e-05
19:18674087 G T 0.060223 -2.5555e-05
19:18675145 T G 0.350825 5.5977e-05
19:18684563 T C 1.144381 -1.0254e-05
19:18685964 T G 1.208281 -8.1665e-06
19:18693972 C T 0.051291 1.6123e-05
19:18694433 A G 0.488169 6.5070e-06
19:18696055 A G 0.484342 2.0156e-06
19:18699333 C A 1.131005 -7.6469e-06
19:18700047 G A 1.009562 -4.7853e-05
19:18706504 A G 0.466772 -3.4869e-05
19:18707048 C T 0.702092 -8.0793e-05
19:18724695 A G 0.045828 3.9191e-05
19:18726211 G C 0.196976 7.0504e-05
19:18733355 T G 0.101981 -4.0658e-05
19:18749085 A G 0.177131 2.9585e-05
19:18749354 A G 0.270656 -7.1521e-05
19:18759279 C T 1.320882 -3.7524e-05
19:18763596 C T 1.275311 -3.4198e-05
19:18764027 A G 0.033899 2.6777e-06
19:18780799 T C 0.430770 -2.3642e-05
19:18780917 A G 0.340727 -7.0489e-05
19:18782377 G A 1.241515 -4.4630e-05
19:18783426 T C 0.055786 1.0865e-05
19:18790286 A G 0.074570 5.2678e-05
19:18796655 A G 0.291131 -7.8231e-05
19:18803172 G T 1.080828 -8.5863e-05
19:18811112 C T 0.139739 -2.5813e-05
19:18820164 T C 0.058052 -1.2703e-05
19:18820308 A C 0.961974 -4.6323e-05
19:18829733 A G 1.460995 -4.7591e-05
19:18829770 G A 0.670146 -3.0471e-05
19:18834049 G C 0.057776 1.7835e-05
19:18834982 T G 0.220719 -9.0079e-06
19:18836112 T C 0.059655 -6.9368e-06
19:18847921 A G 0.382871 -3.6409e-05
19:18861479 T C 0.058272 -1.1117e-05
19:18873581 T C 0.196174 -1.5588e-05
19:18876208 G C 0.136678 3.9111e-06
19:18878300 T C 0.036038 1.1214e-05
19:18881023 C T 0.310236 -2.2880e-05
19:18895370 A G 0.185791 2.2569e-06
19:18897440 C T 0.108326 7.3697e-06
19:18899893 G A 0.046698 -2.7321e-06
19:18902592 G T 1.197982 -7.3668e-06
19:18912264 C A 0.851348 1.2294e-05
19:18915988 G A 0.393933 -3.8341e-06
19:18922444 T C 0.277859 -6.9879e-05
19:18926686 T C 0.739587 -7.1924e-06
19:18926705 A G 0.680854 1.4457e-05
19:18928635 T G 1.197012 -1.4184e-05
19:18959096 A G 0.373698 -6.7760e-06
19:18959209 A G 0.830383 3.4450e-05
19:18966159 A G 0.064696 1.5568e-05
19:18968688 T G 0.089504 -1.2793e-05
19:18972008 G A 0.154384 -2.2846e-05
19:18972358 A C 0.398756 8.7393e-05
19:18974059 C G 0.796912 8.6148e-06
19:18976484 T C 0.028953 1.4028e-05
19:18977937 C G 1.781929 4.8439e-05
19:18978480 C A 0.047447 -1.1987e-05
19:18980172 A G 0.790183 1.0787e-05
19:18986645 C T 0.241055 1.1147e-05
19:18994994 A G 0.022679 -2.8256e-06
19:18996899 A G 0.157513 4.1896e-06
19:18997323 T C 0.080565 -1.3826e-05
19:19016108 G A 1.057185 3.4182e-05
19:19017862 A G 0.258550 2.0358e-05
19:19018834 C G 0.085781 -7.6868e-06
19:19023853 C T 0.939404 4.2427e-05
19:19023881 T C 0.110582 9.7536e-05
19:19030571 T C 0.083353 -9.3935e-06
19:19034011 T C 0.138360 2.5110e-05
19:19034558 A G 0.035438 -1.6470e-05
19:19035428 T G 0.032598 -1.8801e-05
19:19039490 G T 0.973102 4.7315e-05
19:19039698 C G 0.259767 3.3337e-05
19:19049198 A G 0.859414 4.9620e-05
19:19054148 T C 0.063745 -3.2882e-05
19:19056153 G A 0.684256 -2.3671e-05
19:19063559 A G 0.062654 -2.3586e-05
19:19067847 A G 0.126412 -2.5419e-05
19:19067994 G T 0.156712 -8.7421e-06
19:19079308 T A 0.061294 1.2534e-05
19:19079393 C T 0.826572 1.9082e-05
19:19083203 T G 0.023198 -2.0991e-05
19:19093619 A G 0.425807 3.0463e-05
19:19104843 A C 0.056695 -1.1663e-05
19:19109957 T C 0.078932 -5.2341e-05
19:19114627 A G 0.115418 -2.9499e-05
19:19128187 A G 0.080597 -9.0710e-07
19:19136541 T C 1.483300 -4.7292e-05
19:19151445 C T 0.044984 4.2430e-06
19:19155672 A G 0.101182 -2.3675e-05
19:19164983 T C 0.037746 -5.3248e-06
19:19167462 C T 1.483427 -5.1389e-05
19:19168228 A C 0.029647 -1.6977e-05
19:19168851 G A 0.044747 1.5304e-06
19:19173556 A C 0.165041 4.2340e-05
19:19182803 A G 0.349780 -1.5797e-05
19:19190774 A C 0.041621 -1.1691e-05
19:19202350 G A 1.646786 -2.0335e-05
19:19212298 T C 0.564816 -7.1408e-05
19:19216113 T C 0.074956 3.5066e-05
19:19216728 G A 0.441861 3.7296e-06
19:19229251 C T 0.389019 -3.8369e-05
19:19230816 C T 0.092564 1.2091e-05
19:19232666 T C 0.249130 1.9830e-05
19:19243849 T C 0.051768 3.7342e-05
19:19248107 T C 1.359764 -4.5725e-05
19:19253393 A G 0.128645 2.9264e-05
19:19258385 G A 0.072106 3.0560e-05
19:19265578 A G 0.636961 2.1090e-05
19:19267458 T C 0.276178 1.2050e-05
19:19267990 T C 0.978279 1.6162e-05
19:19281777 T G 0.050726 -1.9082e-05
19:19283551 G A 1.059045 3.8129e-05
19:19283646 C T 1.123572 2.1084e-05
19:19289954 A G 0.041732 -2.1278e-05
19:19295875 G A 0.287132 1.2545e-05
19:19299431 T C 0.164106 2.4008e-05
19:19301186 A G 0.376957 2.8990e-06
19:19303185 A G 0.311512 -1.1520e-05
19:19304899 C G 0.115798 4.6709e-05
19:19307797 T C 0.132508 -9.8743e-06
19:19309704 A G 0.026885 2.5256e-05
19:19315180 A G 0.503811 5.7574e-06
19:19318465 A G 0.277356 3.4953e-05
19:19329924 T C 0.151694 8.2650e-06
19:19334580 C A 0.143745 6.2873e-06
19:19335083 G A 0.222222 1.1058e-05
19:19345356 T C 0.064855 1.3939e-05
19:19347367 A G 0.139275 -1.3320e-05
19:19349377 G A 0.047146 -3.8331e-06
19:19353979 T G 0.153868 -2.7392e-05
19:19354937 C T 0.545578 -1.0459e-05
19:19361152 G C 0.089552 5.7281e-06
19:19361735 A G 0.318380 -1.7325e-05
19:19366643 A G 0.317899 -9.5886e-06
19:19368482 A G 0.062489 1.5844e-05
19:19370021 T C 0.041099 -2.9490e-05
19:19375822 C T 0.067987 -3.9523e-06
19:19379549 T C 0.151210 -2.4123e-06
19:19384914 T G 0.029521 -1.9805e-05
19:19388446 A G 0.138370 -3.8782e-05
19:19406707 C A 0.077702 3.0822e-05
19:19408164 A G 0.107294 -1.0124e-05
19:19413092 T C 0.318039 -1.4348e-05
19:19432416 A G 0.109810 2.1956e-06
19:19440066 T C 1.314949 -6.7934e-06
19:19443334 G A 0.150642 4.7019e-05
19:19444968 A C 0.093171 1.1458e-06
19:19445856 T C 0.351341 2.1557e-05
19:19451591 G A 1.666495 1.4970e-05
19:19455864 T C 0.075485 -1.4332e-05
19:19468525 A G 0.086417 1.2429e-06
19:19478022 T G 1.299960 -2.4931e-06
19:19495652 T C 0.055633 1.6593e-05
19:19499549 G C 0.105204 -1.4215e-05
19:19505087 T C 0.243005 1.2513e-05
19:19508013 G A 0.254275 1.5031e-05
19:19510363 G C 0.098342 -1.4729e-06
19:19515562 C T 0.053994 -7.1412e-06
19:19521328 A G 0.028369 -2.2049e-05
19:19524105 A G 0.334473 -1.4393e-05
19:19525792 C T 0.599783 6.1887e-06
19:19530210 G C 0.064495 6.2528e-06
19:19544403 G T 0.152349 4.2178e-05
19:19557965 G A 0.052887 8.8827e-06
19:19570428 G A 0.060330 6.3073e-06
19:19584258 G A 0.036441 9.1806e-06
19:19584969 T C 0.052134 1.0591e-05
19:19597026 A G 0.035016 9.2554e-06
19:19625547 G A 0.698330 3.3204e-06
19:19653130 G T 0.024016 1.1375e-05
19:19657041 A G 0.072044 -3.3284e-06
19:19658232 A C 0.042348 7.6936e-06
19:19658472 T G 0.164619 -4.6280e-06
19:19662220 T C 0.162321 1.7507e-07
19:19689164 C T 1.600218 1.2744e-05
19:19689191 T C 0.072278 1.2443e-05
19:19697281 T C 0.030829 -3.2178e-06
19:19703762 T C 0.173519 -2.3168e-05
19:19708551 G C 0.095788 -5.9240e-06
19:19714886 A G 0.107953 -1.8163e-05
19:19714991 A C 0.101812 1.0514e-05
19:19719840 G A 0.807727 -1.8231e-05
19:19728071 T C 0.507524 2.8918e-05
19:19738554 A G 0.962069 -1.1772e-05
19:19745479 T C 0.076059 3.0649e-06
19:19751456 A C 1.654381 6.6876e-06
19:19753882 T C 0.658318 2.7346e-04
19:19757073 C A 0.026275 2.9036e-05
19:19758733 T C 0.070045 -4.6052e-06
19:19762676 T C 0.051235 4.4352e-05
19:19765499 T C 0.028184 6.9379e-06
19:19768495 G T 0.034620 -2.1570e-05
19:19769157 A C 0.354012 6.1960e-06
19:19770951 A G 0.047321 -1.8231e-05
19:19772373 A G 1.919601 4.7637e-05
19:19779012 A G 0.082915 -3.6616e-05
19:19779689 T C 0.023951 -6.6025e-06
19:19789528 G A 0.171974 -3.7127e-06
19:19790159 C A 0.082798 -3.4787e-05
19:19790178 G A 0.070298 5.4661e-05
19:19802984 G A 0.038723 5.3496e-06
19:19804445 C A 0.822281 2.0427e-05
19:19805254 A G 0.125266 9.9257e-07
19:19814798 G C 0.058269 6.7575e-06
19:19822049 C T 1.159630 3.1477e-05
19:19827507 T C 0.080191 4.5372e-06
19:19830051 T C 0.528537 1.9006e-05
19:19830928 T C 0.441033 4.2064e-06
19:19849713 T C 0.567886 5.5064e-06
19:19855549 C A 0.044757 -5.1184e-06
19:19855893 A G 0.702890 4.1556e-06
19:19860880 A G 0.485858 -2.0650e-06
19:19860922 A G 0.567302 1.9487e-05
19:19861682 T C 0.095648 -2.7138e-07
19:19861732 G A 0.174694 -3.1510e-05
19:19863284 G A 1.662733 -1.3263e-05
19:19866007 A G 0.067266 -1.3101e-05
19:19866113 G C 1.092350 -2.5357e-05
19:19872093 G A 0.921149 -2.8828e-05
19:19875009 C A 0.474222 -9.4935e-06
19:19885616 C A 0.029488 -5.4345e-06
19:19887108 T C 0.072632 -6.9743e-06
19:19887827 C T 0.071853 -3.5274e-05
19:19899564 C T 0.751068 -1.7338e-06
19:19914095 G T 0.379080 6.6666e-06
19:19920967 A C 0.353772 -8.4065e-06
19:19939387 G A 0.911408 7.3122e-07
19:19970787 T G 0.476124 -2.6310e-05
19:19971156 C T 0.323930 -1.7764e-05
19:19971872 T C 0.039232 8.8490e-07
19:19976701 T A 0.632342 -1.4653e-06
19:19997384 G A 0.032257 3.9032e-06
19:20011986 T C 0.043195 1.3564e-06
19:20023866 C T 1.889483 -9.4232e-05
19:20036176 C T 0.045344 -2.1396e-05
19:20046147 A G 0.501188 -2.0966e-05
19:20055464 G A 0.215214 -3.2717e-05
19:20060363 A G 0.032497 -2.4413e-05
19:20061262 T C 0.056455 1.5253e-05
19:20071761 A G 0.178702 1.0336e-05
19:20073398 C T 0.350114 4.6875e-06
19:20074284 C A 0.053478 1.0523e-05
19:20083710 T C 0.046487 4.2418e-05
19:20084581 T G 1.193769 -1.3088e-04
19:20089412 A G 0.327403 -1.5977e-05
19:20102753 G A 0.028946 -3.0850e-05
19:20108539 T C 0.035795 1.4427e-05
19:20111134 C T 0.876539 -6.5414e-06
19:20112840 T C 0.037739 -5.5135e-06
19:20116963 T C 0.334658 -7.3602e-06
19:20117685 A G 0.065978 1.3932e-05
19:20133846 T C 0.322560 -1.0298e-05
19:20136547 G A 1.959168 -2.7825e-05
19:20144768 T C 1.592324 4.3936e-06
19:20156008 C T 0.035558 1.8246e-06
19:20161719 C A 0.449557 -1.6780e-04
19:20170214 T C 1.144845 7.0492e-05
19:20170912 G A 1.621089 -3.0889e-06
19:20171270 G A 0.160808 1.2044e-04
19:20171692 C G 0.476617 -1.0507e-04
19:20179430 T C 0.032153 4.9717e-06
19:20183832 A C 0.044215 -7.6145e-06
19:20208036 G A 0.029862 6.1725e-06
19:20217944 T C 0.677365 -3.5821e-06
19:20223681 A G 0.102097 -1.8708e-05
19:20247808 A C 0.265554 -1.8621e-05
19:20255084 T C 0.272094 -1.4291e-05
19:20262323 G A 1.807078 -3.1475e-05
19:20265029 A G 0.053569 -2.4622e-05
19:20289532 T C 0.115869 -3.8401e-05
19:20291263 C T 0.349855 -1.5335e-05
19:20303526 G A 0.069922 -1.5932e-05
19:20351541 C G 0.176219 6.0733e-05
19:20358297 C T 0.035107 -2.6666e-05
19:20369304 A C 0.050554 -6.7576e-06
19:20389273 A C 0.294331 -5.7448e-05
19:20403988 T G 0.301706 1.1317e-05
19:20418837 G A 0.406374 -2.6801e-05
19:20422435 C T 0.048561 -6.6576e-07
19:20424851 A G 0.086628 -4.4694e-05
19:20426066 A C 0.030300 4.4246e-05
19:20431314 T C 0.024386 1.8423e-05
19:20431814 T C 0.345473 -5.0842e-05
19:20435126 T G 0.030365 -2.4151e-05
19:20437339 A G 0.049892 2.1626e-05
19:20445717 A G 0.065468 -3.1057e-05
19:20447879 A G 0.392949 -3.5484e-05
19:20456636 G A 0.384192 -3.4068e-05
19:20471382 A G 0.056188 -2.1418e-05
19:20473395 A G 0.061609 -2.6153e-05
19:20473890 C T 0.435424 1.1627e-05
19:20474400 A G 0.138892 3.4848e-05
19:20475058 T C 0.304033 -2.2285e-05
19:20476403 G T 0.667111 -8.5234e-06
19:20477792 G A 0.126909 4.0220e-05
19:20477828 A G 0.540365 -3.5640e-05
19:20478740 T C 0.044101 -1.7946e-06
19:20480398 A G 0.030163 2.4739e-05
19:20484866 A G 0.837150 2.5932e-05
19:20484975 T C 0.051674 -7.8797e-07
19:20486908 C T 0.312362 -1.0658e-05
19:20487930 A G 0.610926 6.8633e-07
19:20494856 A G 0.265733 2.1434e-05
19:20495521 G A 0.251425 2.1823e-05
19:20499493 G T 0.548454 -9.0061e-06
19:20685655 C T 0.067987 -1.9873e-05
19:20722999 G A 0.817030 -3.7541e-05
19:20725868 A G 0.099864 1.1116e-05
19:20728777 C A 0.102708 -9.3797e-06
19:20740149 T C 0.469207 -4.8447e-05
19:20753241 G A 0.262263 1.5197e-05
19:20762601 C T 1.110449 1.6272e-05
19:20769305 G A 0.060035 -3.1916e-05
19:20769956 T C 1.266317 2.2655e-05
19:20770087 T C 0.261029 1.2734e-05
19:20789256 A G 1.307198 1.6125e-05
19:20796683 C T 0.184561 1.4934e-05
19:20798284 C T 1.782718 3.6206e-06
19:20804513 A G 1.327624 1.7583e-05
19:20804691 C T 1.767466 -3.0330e-06
19:20808143 G T 0.184902 1.4468e-05
19:20821787 C T 0.722128 5.5765e-05
19:20822671 T C 0.078728 -1.8569e-05
19:20823585 C T 0.247286 4.4504e-06
19:20824921 G T 0.020841 3.1879e-05
19:20828522 G A 0.163275 2.3177e-05
19:20839841 G A 0.727059 6.9367e-05
19:20843682 A G 0.028683 3.9164e-05
19:20848680 C T 0.505713 1.5844e-05
19:20851203 G A 1.977114 -1.9089e-05
19:20853996 A G 0.061495 -2.2051e-05
19:20857905 C T 0.578513 3.2185e-05
19:20873090 G A 0.904031 -6.3412e-06
19:20873204 G A 1.975987 -4.3723e-05
19:20874651 C T 0.572853 2.3556e-05
19:20885931 G A 0.041102 -2.0370e-05
19:20888452 G A 1.903972 -6.1865e-05
19:20891137 C T 0.330597 -3.4873e-05
19:20899284 G A 1.035227 -1.2155e-06
19:20899673 A G 0.344470 1.1350e-05
19:20909853 C A 0.129158 3.8469e-05
19:20910008 C T 0.225299 -3.5167e-05
19:20910795 C T 0.262636 2.7491e-05
19:20915457 T C 1.545237 -7.1390e-06
19:20915998 C G 1.282481 -2.9485e-05
19:20916004 C T 0.562709 -1.5186e-05
19:20917782 A G 0.267167 -2.9774e-05
19:20922418 A G 0.421234 8.0048e-05
19:20947168 G A 0.779105 -1.0952e-05
19:20957571 T G 0.301712 -1.6626e-05
19:20957603 T C 0.047425 -8.3323e-05
19:20957884 C A 0.279784 5.0210e-05
19:20964071 T C 0.860316 -1.5828e-05
19:20976742 G A 1.344093 -5.8697e-06
19:21008838 G A 1.670205 1.9247e-06
19:21019670 T G 1.154712 -3.5421e-05
19:21023438 T G 0.186174 4.0517e-05
19:21040493 A C 0.187953 4.1210e-05
19:21045381 T C 0.036103 6.8536e-06
19:21049012 T C 0.086303 7.7974e-06
19:21052783 A G 0.053676 2.0770e-05
19:21054492 A G 0.023029 -4.0071e-05
19:21057493 C T 0.482976 7.0277e-06
19:21064770 G T 0.263447 -2.5346e-05
19:21080307 T C 1.669182 -1.8469e-07
19:21081419 T C 0.032494 9.6561e-07
19:21083526 G C 0.020046 2.0547e-05
19:21084783 A C 0.210378 -3.7603e-05
19:21085170 A C 0.135679 -1.7392e-05
19:21105097 G A 0.850416 -1.3715e-05
19:21112544 A C 0.100173 -1.2921e-06
19:21114806 T C 0.257024 4.5738e-05
19:21115359 G A 0.164677 -5.0331e-05
19:21131850 G C 0.257349 3.6505e-05
19:21155436 G A 0.210076 -3.7713e-05
19:21155558 C T 1.141116 1.7650e-05
19:21158021 A G 1.713101 1.9117e-05
19:21160126 C T 1.512295 -2.4463e-05
19:21168754 A C 1.645923 2.0107e-05
19:21170348 G A 1.175794 1.8775e-05
19:21178242 C T 1.850364 1.0179e-05
19:21210260 C T 0.157296 3.0847e-05
19:21229821 G A 1.868025 1.1852e-05
19:21234122 G C 0.179608 -3.2982e-05
19:21256196 C T 1.659179 3.4391e-05
19:21280455 C T 0.028382 1.3793e-06
19:21283183 A C 1.229886 1.1104e-05
19:21290447 G A 1.658912 3.4911e-05
19:21297358 A G 1.839332 1.4896e-05
19:21302820 T C 0.181020 -3.1274e-05
19:21311540 T C 0.039385 -1.8576e-05
19:21312923 G A 1.768995 1.7564e-05
19:21318383 A G 0.048165 -4.4656e-05
19:21326358 G A 0.254304 -1.9648e-05
19:21327578 C T 0.072223 1.8145e-05
19:21341532 A G 1.655287 2.0169e-05
19:21343086 C T 1.240392 4.6373e-06
19:21347598 G A 1.911775 1.3589e-06
19:21384253 T C 1.026479 3.4343e-06
19:21386700 C T 0.060525 6.2040e-06
19:21387192 T C 0.443454 8.0281e-06
19:21387754 G C 1.468408 -1.0069e-06
19:21391164 G A 0.045162 -5.6566e-06
19:21399204 T C 1.461839 4.5844e-06
19:21413137 T C 0.337592 8.6654e-05
19:21419552 G A 0.435626 -4.1451e-05
19:21436738 T C 0.682568 -1.9225e-05
19:21438007 T C 0.132738 -7.4198e-06
19:21452793 A G 0.028375 -3.6434e-05
19:21460822 G A 0.046519 -9.0034e-05
19:21461151 G A 0.028599 7.1884e-08
19:21471978 C G 0.028924 -6.6567e-06
19:21472565 T C 1.940459 -2.1494e-05
19:21477379 T C 0.514415 -3.0392e-05
19:21477403 G T 0.454344 -1.4106e-05
19:21477431 C T 0.979493 3.6513e-05
19:21477842 C T 0.022883 4.5979e-05
19:21489383 G A 0.028885 -1.6866e-05
19:21495804 C T 1.488182 5.8165e-06
19:21517720 A G 0.499968 -3.2806e-05
19:21535707 T G 1.439313 1.9455e-05
19:21539382 T C 0.452101 -1.4300e-05
19:21544571 A G 0.989490 2.5192e-05
19:21555789 T C 0.026687 4.7047e-06
19:21563958 C T 0.213465 -1.1302e-05
19:21575024 A G 1.942588 -2.0024e-05
19:21590555 A G 1.438683 5.7558e-06
19:21610017 G C 0.028907 -1.3618e-05
19:21619651 A G 0.369638 2.1759e-04
19:21647062 A C 0.030680 1.3649e-05
19:21647585 C T 1.066955 5.9927e-05
19:21666210 T C 1.448505 5.6230e-07
19:21670924 G A 0.398600 -4.1356e-05
19:21676849 T C 0.035649 1.8898e-05
19:21680184 T C 1.465705 1.3270e-07
19:21696963 C T 0.404349 -5.1531e-05
19:21704845 A G 1.063780 3.5904e-05
19:21705808 A G 0.035529 -6.8916e-05
19:21719213 A G 0.046980 -1.9002e-05
19:21723036 T C 1.053942 2.9470e-05
19:21742793 A G 0.100562 -1.8057e-05
19:21747792 A G 0.039654 -1.7241e-05
19:21752009 G A 1.177423 -2.1685e-05
19:21758279 A C 0.056955 5.6986e-06
19:21764865 T C 0.034078 2.3667e-05
19:21776332 A C 0.425057 1.0393e-04
19:21780332 A G 0.067740 3.3278e-05
19:21781883 A G 0.640414 -3.4306e-05
19:21783615 T C 0.207311 -2.9295e-05
19:21790341 A G 1.147575 3.9284e-05
19:21792791 T C 0.497530 -3.5149e-06
19:21798441 G A 0.883806 -2.8143e-05
19:21809013 T C 1.141761 -6.2817e-06
19:21811332 T C 0.070353 5.2229e-05
19:21811401 T C 0.039031 -2.0466e-05
19:21821785 T C 0.520585 -3.1990e-05
19:21826268 T C 1.451742 3.0212e-05
19:21831014 G T 1.636344 3.7223e-05
19:21831442 A G 1.419150 3.3807e-05
19:21832930 T C 0.043105 4.1832e-06
19:21835586 A C 1.506751 3.2568e-05
19:21842436 T C 0.747984 5.0455e-05
19:21847694 A C 1.509036 -9.3646e-06
19:21863419 C T 1.329412 -3.6028e-05
19:21867281 T C 0.045257 7.7793e-06
19:21873509 C T 0.878288 -4.9531e-05
19:21876656 C T 0.075764 -2.1854e-05
19:21878980 A G 0.152797 -2.8077e-05
19:21907988 T C 0.163882 7.9247e-06
19:21908053 T C 0.861377 -4.1102e-05
19:21910125 T G 0.022247 -1.6265e-05
19:21916979 G A 0.135218 -1.0308e-05
19:21929721 G A 0.176706 -3.4104e-05
19:21935009 G A 0.136039 -7.2496e-06
19:21940268 G T 0.032186 8.2606e-07
19:21941366 A G 0.091464 -2.4143e-05
19:21948570 C T 0.138642 -1.6853e-05
19:21955380 A G 0.404157 2.3776e-05
19:21957137 T C 0.437388 -3.8528e-05
19:21957871 T G 1.959813 -1.6677e-05
19:21962370 G A 0.040141 1.6127e-05
19:21963691 T C 0.041339 8.2906e-06
19:21982409 G A 0.065050 1.5444e-05
19:22001761 T C 0.027758 3.2522e-05
19:22019133 A G 0.044854 -2.3125e-05
19:22021575 C T 0.048713 1.0597e-05
19:22025509 A T 0.028855 1.3362e-05
19:22029417 G A 0.110767 -7.6534e-05
19:22029556 T G 0.178400 -5.8216e-05
19:22030057 A G 0.727795 -5.9167e-05
19:22032658 A G 0.078974 9.1965e-05
19:22034057 A G 0.167754 7.0719e-06
19:22041119 G T 0.402320 -3.0771e-05
19:22045128 C T 0.382670 3.1677e-06
19:22055253 T C 1.056922 -3.4113e-05
19:22062158 C T 0.385627 -5.5539e-06
19:22062351 C T 0.050456 1.3772e-05
19:22068858 C T 0.332976 -4.4957e-05
19:22069241 T C 0.052141 -7.9437e-06
19:22075059 A G 0.372439 1.9010e-05
19:22075704 G T 0.353951 -1.2725e-05
19:22098198 A G 0.024451 -2.8461e-05
19:22100319 A G 0.997166 7.2271e-07
19:22102503 C T 1.584401 2.2166e-05
19:22106166 T C 0.028898 -3.0049e-05
19:22112089 T C 0.136007 6.0346e-05
19:22114065 T C 0.056734 2.4125e-06
19:22116436 G A 0.040086 -3.7338e-05
19:22123840 T C 0.369690 3.1375e-05
19:22130311 C T 1.162691 3.8729e-05
19:22140211 A G 0.056172 -9.3236e-06
19:22158299 A C 1.162398 4.1101e-05
19:22159020 T C 0.024185 1.9988e-05
19:22161919 A G 0.052232 1.7207e-06
19:22218800 G A 0.041034 -2.4052e-05
19:22223356 A G 0.073641 1.6139e-05
19:22228340 T C 0.284428 -1.9286e-05
19:22256396 A G 1.122919 -1.0656e-05
19:22278121 C T 0.534250 -3.5488e-05
19:22279541 C T 1.150178 -1.6238e-05
19:22306448 A C 0.055672 2.5657e-05
19:22317759 G A 0.676518 3.3557e-05
19:22347554 G A 0.109641 -6.6829e-06
19:22360919 T C 0.700910 6.5852e-06
19:22364233 T C 0.295954 4.0648e-05
19:22377109 A C 0.482865 -2.2802e-05
19:22377487 T C 0.051803 2.4112e-06
19:22377604 T C 0.701959 6.5979e-06
19:22405414 T C 0.077682 2.3798e-05
19:22407824 C T 0.659403 1.3390e-05
19:22423526 A G 0.050976 -3.7966e-05
19:22425239 G A 0.172571 3.7117e-05
19:22425589 A G 1.234378 -2.8393e-05
19:22425682 C T 0.394848 -1.4171e-05
19:22444291 C G 0.060184 3.6010e-05
19:22445651 T C 0.760179 2.8348e-05
19:22449420 G A 0.319493 2.8046e-05
19:22449958 T C 0.133991 -6.7990e-05
19:22450922 G A 1.580555 3.6125e-05
19:22462015 T C 0.063894 -1.0992e-05
19:22477395 G A 0.237065 2.4182e-05
19:22510418 A C 0.077835 -9.2418e-06
19:22511980 T C 0.102140 -2.3928e-05
19:22515251 T G 1.065063 -1.9281e-05
19:22521619 A G 0.034928 6.4036e-05
19:22529531 A C 0.317361 4.1942e-05
19:22529540 G A 0.109495 -6.5933e-06
19:22529868 T C 0.291021 3.2068e-05
19:22532516 G A 0.056094 1.4601e-05
19:22539115 C T 1.055809 -2.7358e-05
19:22556518 T G 0.102192 -2.6600e-05
19:22558770 G A 0.062846 -1.1666e-05
19:22578548 G A 0.056614 1.6607e-05
19:22587866 T C 0.037804 -1.4197e-05
19:22588578 A G 0.031306 -3.9694e-05
19:22600624 T C 0.946915 3.4761e-05
19:22607800 T G 0.065556 2.0337e-05
19:22610527 T C 0.082993 -2.4866e-05
19:22613229 C T 1.749335 -1.8639e-05
19:22628842 T C 0.385237 5.2491e-06
19:22633116 A G 0.409737 -5.0820e-05
19:22635383 A G 0.813287 -3.3694e-05
19:22646085 A G 0.099851 3.1121e-05
19:22647744 G A 0.193140 4.3662e-05
19:22664872 T C 0.270355 -2.0186e-05
19:22666958 C T 0.397854 -6.5730e-06
19:22671000 G T 0.508134 1.5926e-05
19:22671140 C A 0.051946 -1.7490e-06
19:22676305 T C 0.363104 1.6568e-06
19:22680542 A G 0.094213 -1.6080e-05
19:22686205 C T 0.031601 -2.8950e-05
19:22686566 G A 0.246991 -1.1076e-05
19:22692436 A G 0.127892 -1.2506e-05
19:22693766 G A 1.112208 -5.9281e-05
19:22695709 A C 0.032955 -5.1288e-06
19:22696100 G T 0.097774 -3.7425e-05
19:22696688 T C 0.038486 -1.1797e-05
19:22709845 A C 0.528790 -1.2623e-05
19:22709951 T G 0.120631 -3.3626e-05
19:22710077 A G 0.157504 -1.5117e-05
19:22712746 A G 0.021396 -1.4244e-05
19:22715633 C A 0.277044 -3.9004e-06
19:22718095 T C 0.030459 1.4219e-05
19:22729122 G A 0.568120 -2.5277e-05
19:22729318 A C 0.449287 -1.2849e-05
19:22730114 T C 0.693691 -2.9650e-05
19:22730500 C T 1.381563 1.5532e-05
19:22730741 C A 0.258650 -2.1191e-05
19:22731058 A G 0.026119 2.0541e-06
19:22740700 T C 0.030173 1.6430e-05
19:22741675 T C 0.103597 8.9454e-07
19:22749478 A G 0.073930 -1.0630e-05
19:22750932 G A 0.102273 -1.6457e-06
19:22765256 G A 0.072749 -9.7934e-06
19:22772400 A C 0.116252 -5.2714e-06
19:22774004 T C 0.150976 -6.3559e-06
19:22776235 A G 0.156621 -2.5461e-05
19:22778594 C T 0.028492 2.4660e-05
19:22783220 A C 0.062216 -6.8865e-06
19:22785453 A G 0.054458 -5.1377e-06
19:22786020 T G 0.273545 -1.4982e-05
19:22787875 T C 0.054134 -2.6669e-06
19:22790859 G A 0.378866 -1.7101e-05
19:22794881 G A 0.038142 5.5699e-06
19:22795101 C T 0.427180 2.6513e-06
19:22795425 A G 0.109917 4.1385e-06
19:22798508 A G 0.070908 4.3333e-06
19:22799293 G T 0.471862 1.2307e-05
19:22801465 A G 0.112332 -3.0749e-05
19:22809599 A C 0.163249 -5.0402e-06
19:22824508 C T 0.058886 3.4112e-05
19:22831067 A G 0.323745 1.0755e-05
19:22862809 C A 0.228532 -3.5433e-05
19:22873262 T C 0.226672 -3.8773e-05
19:22898319 A C 0.060077 -3.2979e-05
19:22907330 A C 0.025804 2.5511e-05
19:22909691 G A 0.044601 -1.7939e-05
19:22936708 T C 0.166215 -2.1681e-05
19:22942325 C G 0.551174 -1.6170e-05
19:22942335 A G 0.167056 -1.8049e-05
19:22952111 G A 0.221213 -3.2378e-05
19:22968965 C T 0.082661 -1.0875e-05
19:22977282 G C 0.053478 -2.3203e-05
19:22987722 A G 0.058662 -2.4819e-05
19:22993956 A G 0.054712 8.9522e-06
19:22997307 T C 0.341484 9.3129e-06
19:23007349 A G 0.286457 8.8041e-06
19:23019283 G A 0.069578 -1.2215e-04
19:23024001 C T 0.593473 9.5993e-06
19:23029147 G A 0.294747 1.8769e-05
19:23056535 G A 0.066140 -1.3446e-05
19:23065113 T C 0.071622 2.9807e-05
19:23065123 T C 0.301674 -3.4664e-06
19:23065177 A G 0.243797 3.1093e-05
19:23079898 G A 0.352292 1.3631e-05
19:23086017 A G 1.633614 9.7807e-06
19:23089268 A G 0.157426 2.5058e-05
19:23091911 C T 1.548743 1.4777e-05
19:23092231 A G 0.033289 3.4130e-05
19:23093984 A G 0.098215 1.3845e-05
19:23094266 A G 0.021627 9.6511e-06
19:23097741 T A 0.043325 -1.4425e-06
19:23114797 A G 0.076358 7.3308e-07
19:23123102 C T 1.957652 4.1459e-05
19:23150326 G A 0.065429 -2.4549e-05
19:23166913 C T 0.285464 -2.3260e-05
19:23173631 T C 0.071775 -1.8790e-05
19:23175433 T C 0.046675 9.4880e-06
19:23199441 A G 0.421000 -2.8627e-05
19:23205816 T C 0.037551 -7.5257e-07
19:23207354 T G 0.050239 5.1852e-05
19:23228410 C T 0.623676 -5.2414e-07
19:23235972 G A 0.043403 4.7319e-05
19:23237309 A G 0.030680 -2.0791e-05
19:23259625 C A 0.496099 -4.6622e-05
19:23281024 T C 0.032968 -2.7891e-06
19:23284350 T C 1.304342 -9.4358e-06
19:23353326 A G 1.260698 -7.9019e-06
19:23370420 G A 1.807928 -1.3079e-05
19:23380260 T C 0.251902 -2.8138e-05
19:23388145 G T 1.469476 8.4157e-06
19:23393286 C T 0.608962 4.0574e-07
19:23395317 G A 0.306409 4.4286e-07
19:23417651 T C 1.729681 1.0184e-05
19:23421735 A G 1.119716 8.2332e-06
19:23430351 G A 0.302092 -5.1093e-06
19:23438838 C T 1.113036 4.1652e-06
19:23443731 T C 0.091604 4.5796e-06
19:23447373 C G 0.040420 2.9540e-05
19:23456998 T C 0.033215 -1.8343e-05
19:23458931 G T 1.138970 1.0426e-05
19:23464969 T C 0.508033 3.0801e-05
19:23465137 G T 0.898276 1.0257e-05
19:23467962 G A 0.077987 1.4093e-05
19:23476810 G A 0.033253 9.1244e-06
19:23476834 C T 0.068961 -3.6749e-06
19:23479490 C G 0.654037 3.3665e-06
19:23483927 T C 0.367207 -5.9528e-06
19:23489219 G A 0.028044 8.8586e-05
19:23526022 C G 0.094363 -4.4939e-05
19:23528062 T C 0.522789 -5.1906e-06
19:23545516 C G 0.116821 5.4606e-08
19:23546049 A C 0.038343 -3.1177e-05
19:23555298 T C 0.522938 -5.7021e-06
19:23558905 G A 0.026080 -7.8452e-06
19:23567697 C T 0.781497 2.2656e-05
19:23569065 T C 0.435856 4.4241e-06
19:23588441 A T 0.040855 2.3270e-05
19:23599638 G C 0.023269 -1.9233e-05
19:23611747 T C 0.121683 1.5057e-05
19:23620632 C T 0.406296 -1.7412e-05
19:23622615 C T 0.527635 -7.9174e-06
19:23625662 T G 0.253155 -3.2069e-06
19:23625939 T C 0.029397 -4.3338e-06
19:23633079 C T 0.407468 -1.7048e-05
19:23642611 T C 0.061343 8.2099e-06
19:23646411 A G 0.782543 -1.8054e-05
19:23647039 A G 0.099488 1.1283e-05
19:23647079 C T 0.031897 7.8229e-06
19:23647327 T C 0.026979 -1.9930e-05
19:23656542 T C 0.115058 2.1754e-06
19:23666679 G A 0.220473 2.0106e-05
19:23669376 A G 0.040261 1.9804e-05
19:23703174 G A 0.055754 2.2166e-06
19:23703329 A G 0.063755 3.6088e-06
19:23704463 G A 0.855314 8.9703e-06
19:23705539 C T 1.901966 9.3534e-06
19:23705776 A C 1.430984 7.1327e-06
19:23711555 C T 0.069282 -2.3969e-05
19:23712588 G A 0.304497 1.9064e-05
19:23727470 A G 0.693471 1.3425e-05
19:23728457 A G 0.020351 -5.9435e-05
19:23730219 T C 0.047068 -5.1129e-06
19:23730930 A G 0.042673 2.5939e-05
19:23749873 C T 0.058074 6.6896e-06
19:23753052 G A 0.546049 5.4167e-06
19:23754225 C A 0.198937 -2.7731e-06
19:23760685 T C 0.056562 -6.6711e-06
19:23763379 T G 0.906510 1.0279e-05
19:23763992 T C 0.116476 -6.3225e-06
19:23787727 A G 0.902541 1.4764e-05
19:23792931 A G 0.086014 -3.7476e-05
19:23804126 G T 0.080058 -5.9933e-05
19:23838240 C T 0.057649 -2.1847e-07
19:23842818 T C 0.041771 -1.2252e-05
19:23842939 G A 0.570791 1.3743e-06
19:23853324 T C 1.836050 -3.6997e-06
19:23868654 A G 0.027924 5.7303e-05
19:23884680 T C 0.354295 3.4786e-07
19:23899814 T C 0.114224 -3.2533e-05
19:23910097 A G 0.087767 -3.3419e-05
19:23920778 T C 0.040355 3.1462e-05
19:23934998 C T 1.149571 -2.7721e-05
19:23944559 G C 0.036626 4.9309e-06
19:23958819 T C 0.089315 -4.1538e-05
19:23969121 A G 0.163096 2.0602e-06
19:23995568 T C 0.057834 4.0839e-06
19:24000793 C G 0.046386 2.8829e-05
19:24001773 A G 0.695551 1.7575e-05
19:24006227 C T 1.968477 3.4525e-05
19:24021327 A G 0.349306 9.8629e-06
19:24024887 C T 1.066780 -6.5507e-06
19:24041525 A G 0.028865 5.3425e-05
19:24047360 A C 0.776992 2.2488e-05
19:24053751 T C 0.290466 -4.6451e-05
19:24054026 A T 0.044072 -1.5472e-05
19:24055104 C T 0.236880 -1.1223e-05
19:24057266 A G 0.109823 1.6318e-05
19:24067865 T C 0.099442 -9.3395e-06
19:24070498 C A 0.039739 4.8562e-05
19:24070778 A G 0.251334 -1.8985e-07
19:24072882 G A 0.043565 1.5183e-05
19:24079510 A G 1.967087 -5.2026e-06
19:24125287 A G 1.798509 1.2512e-05
19:24127624 G T 0.051891 3.9368e-05
19:24139767 T C 0.020407 -5.1901e-05
19:24149545 T C 1.530092 -1.6708e-05
19:24149908 G T 0.111056 7.4498e-05
19:24160329 G A 0.456792 2.7113e-05
19:24161870 G T 0.034980 1.7191e-05
19:24164206 C T 0.033442 -2.7756e-05
19:24166081 G A 0.052024 -4.0780e-05
19:24169805 G C 0.032289 1.9352e-05
19:24179959 T A 0.045954 2.9626e-05
19:24186208 A G 0.206039 -1.3925e-05
19:24217122 C T 0.097401 -2.8357e-05
19:24217139 T C 0.058246 -1.9792e-05
19:24233294 C T 0.058152 3.5065e-05
19:24236645 T C 0.362916 1.9303e-05
19:24240656 G A 0.124867 -7.4631e-06
19:24240905 T C 0.323732 -4.0525e-05
19:24248288 A G 0.053352 -1.2815e-05
19:24253557 G A 0.307350 -2.6549e-05
19:24255870 T G 0.148341 -1.2055e-05
19:24262325 C T 0.047042 2.6710e-05
19:24305439 T C 0.203228 -1.1262e-05
19:24322381 C T 0.023279 -3.2381e-06
19:24330167 T C 0.116408 -1.5244e-06
19:24339807 G A 0.042657 9.1861e-06
19:24340241 A G 0.104357 7.3300e-06
19:24345778 C T 0.041069 8.5165e-07
19:24356598 A G 0.068678 -4.6165e-06
19:24362331 A G 0.054390 -3.0475e-05
19:24364901 T C 0.083817 1.9013e-05
19:24364970 G C 0.033234 -4.0566e-05
19:24368053 G A 0.849760 1.7586e-06
19:24369562 C A 0.414632 -1.3087e-05
19:24371555 A T 0.031984 -4.8281e-06
19:24371875 T G 0.035724 1.0926e-05
19:24373539 T G 0.261344 1.4318e-05
19:24373829 A G 0.072758 -1.7355e-05
19:24375177 A T 0.325644 -1.1142e-05
19:24375888 G T 1.660886 2.7186e-05
19:24422173 C G 0.110800 1.1472e-05
19:24424589 T C 0.112004 9.4577e-06
19:24424905 C T 0.029703 5.3315e-05
19:24438442 A G 0.279368 1.6624e-06
19:24451636 C T 0.531410 3.4008e-05
19:24452081 A C 0.041835 3.1198e-05
19:24455949 T G 0.042199 7.7344e-06
19:24460170 A G 0.027015 -2.3777e-06
19:24475700 T G 0.032591 5.8225e-06
19:24489990 A G 0.032793 3.5380e-05
19:24490299 A G 0.088757 3.4335e-05
19:24497789 T C 0.055809 -2.3699e-05
19:24503985 A C 0.054906 3.3035e-05
19:24505670 A C 0.022744 -2.3273e-05
19:24506468 T C 0.110261 1.1056e-06
19:24508765 T C 0.054462 -1.0346e-05
19:27751259 A G 0.022468 -2.1981e-05
19:27764782 G C 0.044471 -4.2051e-05
19:27775514 T G 0.111108 9.1785e-06
19:27815701 C A 0.849829 5.8148e-06
19:27902897 T C 0.023039 -2.7654e-05
19:27916659 G T 1.666157 2.6143e-05
19:27925741 A G 0.021728 -2.7372e-05
19:27951768 G A 0.415755 -1.6373e-06
19:27957925 G A 0.114139 -1.5056e-05
19:27980320 T C 0.061190 5.8519e-05
19:27982892 G A 0.437541 -7.7918e-06
19:27991717 T C 0.059275 -9.3033e-06
19:27995663 C T 0.122196 -1.1770e-05
19:27995745 A G 0.282543 -1.1750e-06
19:28001564 G T 0.419753 -6.6782e-06
19:28016499 G C 0.055065 -1.1115e-05
19:28016953 T C 0.022497 -2.0050e-05
19:28019803 G C 0.066549 -2.2904e-05
19:28028452 C T 0.030271 5.6883e-05
19:28040672 A C 0.113354 9.3071e-06
19:28041084 A G 0.113529 3.4683e-06
19:28048684 A C 0.330117 -3.2945e-05
19:28068991 T C 0.093691 -9.4714e-06
19:28070483 C T 0.062810 6.5355e-05
19:28070846 A G 0.466867 3.8139e-05
19:28073564 A G 0.036512 3.8733e-05
19:28077014 C T 0.178335 -2.6597e-06
19:28118617 T C 1.776694 2.9484e-06
19:28127084 A C 0.042154 -4.3358e-05
19:28141550 A G 0.054530 -1.0057e-05
19:28151265 T C 0.112890 -1.5622e-05
19:28165125 T C 0.029943 -5.3967e-06
19:28168589 G A 1.069165 -6.4366e-06
19:28182937 C T 1.822333 -3.3551e-05
19:28209961 T C 0.046545 -3.8822e-05
19:28211945 A G 0.286493 -4.5569e-06
19:28225540 T C 0.060103 -1.7661e-05
19:28228748 G A 1.581126 6.0791e-06
19:28230529 A G 0.051511 1.2395e-05
19:28233061 A G 0.104535 1.8664e-05
19:28243145 T G 0.110787 6.0363e-06
19:28248720 G A 1.690653 1.3223e-05
19:28254459 A G 0.049145 3.4571e-05
19:28257867 C T 1.976766 2.8743e-05
19:28258323 A G 0.321343 1.5062e-05
19:28276821 T C 0.047668 -6.8784e-06
19:28292429 A G 0.069509 -1.9203e-05
19:28295716 G T 0.042718 3.0929e-05
19:28296631 G A 1.652732 -4.6341e-06
19:28303250 A G 0.420818 -2.9193e-06
19:28324767 A C 0.439579 9.7923e-06
19:28332962 A G 0.087063 -2.0565e-05
19:28334171 A G 1.519884 -1.1262e-05
19:28336804 C A 0.054131 -5.7497e-06
19:28342243 G A 1.977120 2.4240e-05
19:28370633 A G 0.048872 6.8234e-06
19:28381105 A C 0.199979 -4.2626e-06
19:28386094 T C 1.867311 -1.4368e-06
19:28398984 C T 0.757287 -2.4991e-07
19:28401593 A G 0.046604 -3.2575e-05
19:28402233 A G 0.072184 -7.4227e-06
19:28404607 C A 0.093898 -3.1815e-05
19:28407608 T C 0.030884 2.9396e-06
19:28411824 C T 0.078578 8.1811e-06
19:28412458 G A 0.239367 5.0408e-06
19:28414634 G C 0.362134 1.5595e-05
19:28424869 G C 0.396039 -3.4127e-06
19:28451242 C T 1.150954 -2.2486e-05
19:28451369 T C 1.132446 -5.4368e-05
19:28454294 G C 0.044325 -2.2802e-05
19:28457604 A C 0.050570 3.5715e-05
19:28460549 G A 0.248708 2.4315e-05
19:28463783 A G 0.122241 -3.0908e-05
19:28465772 C T 0.035522 -2.8390e-05
19:28466735 A G 1.219843 2.1578e-06
19:28471934 C T 0.022279 -5.2615e-06
19:28473282 G A 0.355730 3.2915e-06
19:28481413 A G 1.801985 6.3566e-07
19:28490006 T C 0.037110 1.3636e-05
19:28492811 T C 0.152031 3.4079e-05
19:28493032 T C 0.021857 7.8078e-07
19:28496053 G A 0.347073 -2.5203e-05
19:28501323 T C 1.412716 -3.3987e-06
19:28502329 T C 1.050294 9.1248e-06
19:28517625 A G 0.116230 5.1178e-05
19:28524691 T C 0.356255 -3.8581e-05
19:28529700 T C 0.028833 -6.3312e-06
19:28531621 A G 0.140531 1.6911e-05
19:28532239 C T 0.137896 -5.8640e-06
19:28537639 G T 0.039765 -3.3784e-05
19:28538863 A G 0.050849 -2.0048e-05
19:28550010 C T 1.030355 -2.9895e-06
19:28554581 T C 0.119583 3.8360e-05
19:28566063 C T 0.858683 -6.4861e-05
19:28571149 T C 0.157659 2.2056e-05
19:28576562 C T 0.022442 3.0627e-05
19:28585824 A G 0.043286 3.2408e-05
19:28586861 T C 0.698223 -3.9820e-05
19:28587534 G A 0.277684 3.6876e-06
19:28597399 A G 0.075368 2.2137e-05
19:28608226 C T 0.446538 -5.4876e-06
19:28613100 C T 0.157218 2.2127e-05
19:28626726 C T 0.277807 1.4269e-06
19:28635580 T C 0.142320 4.3558e-05
19:28636232 C T 0.820025 -2.6065e-05
19:28636412 T C 0.039797 -2.9641e-05
19:28637480 T C 1.637432 3.6479e-06
19:28637578 C T 0.430831 3.0624e-05
19:28638041 T C 0.041982 -9.4824e-06
19:28638670 A G 0.035211 -1.4482e-05
19:28639253 A G 0.025129 -1.2277e-06
19:28640442 A G 0.066471 -9.3394e-06
19:28640799 T G 0.031231 1.8527e-05
19:28641137 A G 0.145598 -1.8049e-05
19:28641647 G C 0.760812 -1.8907e-05
19:28642296 G A 0.030803 2.0099e-05
19:28644659 T C 0.700878 1.3605e-06
19:28647940 A G 0.121962 -1.9133e-06
19:28651771 A G 0.048665 4.6734e-06
19:28652149 A G 0.047892 1.1069e-05
19:28654939 G A 1.074015 -8.1042e-06
19:28675899 T C 1.741908 -1.8298e-05
19:28684431 C A 1.774396 -1.1716e-05
19:28689127 C T 0.044510 -2.9220e-05
19:28700623 T C 1.815968 -1.6460e-05
19:28706198 G A 0.436697 3.6892e-05
19:28713777 C T 0.027460 -1.3173e-05
19:28718178 A C 0.509400 6.9033e-05
19:28719141 T C 0.112598 -7.5165e-05
19:28721326 C G 0.053102 1.3521e-05
19:28721782 G A 0.057130 -2.9098e-05
19:28723140 C T 0.861030 -1.8890e-05
19:28735650 C T 0.045464 -2.0544e-05
19:28743692 A G 0.063005 4.1201e-05
19:28752366 G A 0.334872 1.4450e-05
19:28754354 A G 0.030848 1.5490e-05
19:28757910 G A 1.455243 7.8052e-05
19:28758493 G T 0.052556 3.9779e-05
19:28778454 C T 0.989733 2.3384e-05
19:28782862 T C 0.667108 -2.2095e-05
19:28795748 A G 0.040745 -1.0648e-06
19:28796676 T G 0.185515 1.7739e-05
19:28805909 G A 0.317864 5.2876e-05
19:28807469 G A 0.240444 4.3206e-05
19:28813329 A G 0.082158 -1.4943e-05
19:28815146 T C 0.077475 1.5002e-05
19:28825495 G A 1.001600 1.1618e-06
19:28830897 T C 0.023344 -2.2644e-06
19:28837785 T C 1.560554 -7.1950e-05
19:28840011 G A 0.860121 5.5215e-06
19:28843848 A G 0.060463 -4.8986e-05
19:28847002 C T 0.702608 -6.3024e-05
19:28854341 G A 0.338566 2.4956e-05
19:28858235 T C 0.025071 -2.6474e-06
19:28858360 T C 0.027921 2.5865e-05
19:28865562 G A 0.047960 1.5160e-05
19:28872257 T G 0.095690 -4.2839e-06
19:28875236 A G 1.484699 -6.1309e-05
19:28877503 A G 0.025230 8.3441e-06
19:28878692 A G 0.030339 -1.0887e-06
19:28891967 T C 0.093467 -5.9718e-06
19:28895255 C T 1.541589 -4.3624e-05
19:28896805 C T 0.100773 -3.3388e-06
19:28903474 G A 0.662515 -6.1236e-05
19:28905043 G A 0.071285 -1.0770e-05
19:28906836 C T 0.744498 -4.4176e-05
19:28908521 T C 0.068938 2.0951e-06
19:28914248 T C 1.548330 -2.4978e-05
19:28914675 T G 1.826176 2.7338e-05
19:28914861 A G 0.037927 1.7139e-05
19:28916284 G A 0.036110 1.0115e-05
19:28916594 G A 0.091578 9.8351e-06
19:28917565 G A 1.148363 -1.3917e-05
19:28919302 A G 0.045130 6.0693e-06
19:28920973 G T 0.117960 3.6516e-06
19:28930300 T G 0.039453 2.3255e-05
19:28930615 G T 0.073180 3.3098e-06
19:28934684 T C 0.039589 2.0041e-05
19:28935319 C A 0.163054 -7.5592e-06
19:28937303 C T 0.162019 1.6558e-06
19:28937905 A G 0.749260 -8.4349e-06
19:28949901 T C 0.085248 4.7976e-05
19:28951414 T C 1.551453 -2.9965e-05
19:28957736 C T 0.058746 8.0803e-06
19:28960903 T C 0.950835 -1.2380e-05
19:28974774 C T 1.705263 -5.5863e-05
19:28979951 G A 0.261270 -2.4896e-05
19:28984457 A G 0.020189 7.1174e-06
19:28985846 G C 0.041115 -2.3773e-05
19:28993359 T C 0.833901 2.0212e-05
19:28993537 C A 0.047853 1.4206e-05
19:28995008 T C 0.035363 1.5731e-05
19:28995669 C T 0.102591 -2.8453e-05
19:28996386 T C 0.034435 2.7880e-05
19:29003064 G A 0.648256 -1.2979e-05
19:29003067 C T 0.275272 -2.4859e-05
19:29012523 A G 0.104357 -3.5217e-05
19:29025886 C A 0.031786 -8.5615e-06
19:29034950 C A 1.824813 -5.6178e-06
19:29040045 T C 0.561392 7.0490e-06
19:29044574 C A 0.041667 -9.6474e-06
19:29048925 G A 1.819117 -8.2427e-06
19:29058117 G A 0.027132 1.1605e-05
19:29065673 C T 0.126366 1.1099e-05
19:29082698 T G 0.549440 1.8537e-05
19:29098275 C T 0.041066 1.7015e-05
19:29098332 A G 0.040472 1.2294e-05
19:29099106 T G 0.041125 1.3014e-05
19:29107018 C T 0.333291 -4.9947e-05
19:29108704 C T 0.069970 -5.7840e-06
19:29119554 G T 0.930130 5.3380e-06
19:29131218 T C 0.046049 7.7040e-06
19:29137209 C T 1.371592 -2.2209e-05
19:29142119 A G 0.026379 -5.5429e-06
19:29150490 A G 0.907033 -1.3802e-06
19:29154853 T C 0.051777 1.5396e-05
19:29176742 C A 0.076072 1.4439e-05
19:29191959 A G 0.121014 -1.4659e-05
19:29195101 C T 0.080425 -8.0310e-06
19:29198305 C G 0.045393 1.3320e-05
19:29200002 A G 0.589088 1.0761e-05
19:29214739 T C 0.333859 -5.0653e-05
19:29218970 C T 0.831425 9.9839e-06
19:29222661 A G 0.869946 5.9155e-06
19:29226742 G T 0.557685 6.6821e-06
19:29228056 A G 0.423061 -1.1202e-05
19:29228263 T C 1.846670 1.8357e-06
19:29235703 C T 0.806659 3.9980e-06
19:29245208 G T 1.240857 -6.5869e-06
19:29247283 T C 0.209521 -3.0068e-05
19:29258200 T C 0.020630 1.9433e-05
19:29274694 T C 0.211862 -1.8510e-05
19:29282022 C A 0.077001 -5.7915e-06
19:29292188 A C 0.110650 5.2801e-06
19:29302701 C T 1.504028 4.1844e-06
19:29312485 G A 1.319298 -7.2762e-06
19:29315486 A G 0.124088 1.8185e-05
19:29317054 C T 1.322879 -1.0920e-05
19:29317172 G T 0.027995 4.6107e-06
19:29320726 C A 0.025253 -6.3972e-06
19:29322264 C T 0.458174 9.5835e-06
19:29325498 A G 0.041998 4.1929e-06
19:29325795 G A 0.035405 -4.6740e-05
19:29331929 T C 0.092204 7.3395e-06
19:29335032 T C 0.103195 2.9932e-06
19:29335480 A G 0.126636 1.2494e-05
19:29336664 T C 0.289099 -8.5104e-06
19:29344527 T C 0.044565 -5.5095e-06
19:29347340 T C 0.020387 1.4532e-05
19:29352675 C A 0.032449 6.2937e-07
19:29357319 C A 0.021504 -4.4092e-05
19:29361872 C T 0.031066 -1.7643e-05
19:29362764 G A 0.057974 -2.6140e-05
19:29368930 C T 0.937174 -4.2168e-06
19:29371557 C A 1.570840 -1.3017e-05
19:29373446 G A 0.024415 -2.9659e-05
19:29374599 A C 0.374922 -1.2276e-05
19:29377814 A G 1.810846 -9.0444e-06
19:29378120 C A 0.096437 2.3825e-05
19:29382942 G A 0.132712 -4.2200e-05
19:29384049 C A 0.149269 -1.9898e-06
19:29384112 T C 0.997942 -2.0091e-05
19:29392454 T G 0.282036 4.2913e-05
19:29395781 A G 0.026239 -1.7456e-05
19:29396344 T C 0.998903 1.7525e-07
19:29398494 A G 0.194220 -8.0386e-05
19:29401976 C T 0.026561 2.0099e-05
19:29402035 G A 1.282754 2.8653e-05
19:29405089 T G 0.028154 -1.8560e-05
19:29409510 C T 1.261636 2.6587e-05
19:29415548 A G 0.713355 -3.9049e-05
19:29417330 T C 0.187232 3.4950e-06
19:29420446 T G 1.411782 1.0097e-05
19:29423609 A G 1.413314 1.3681e-05
19:29447925 G T 0.039038 -3.1678e-06
19:29453299 G A 0.229908 -2.6713e-05
19:29463254 T G 0.102159 -1.4222e-05
19:29475815 C T 0.051625 -1.4106e-05
19:29477912 A G 0.029154 -2.2706e-05
19:29480853 G A 1.669679 -1.3795e-05
19:29481855 T C 0.033052 -1.8550e-05
19:29483103 A G 0.052699 -1.1143e-05
19:29486865 A G 0.348329 -6.4726e-05
19:29488446 G T 0.353010 -5.0877e-05
19:29490697 G A 1.933240 -4.5556e-05
19:29494686 T C 0.074781 -4.7550e-06
19:29496714 C T 0.738928 -3.1187e-05
19:29501786 A G 1.570688 -2.0128e-05
19:29504552 T C 1.428553 1.6236e-05
19:29505798 C T 1.703052 -4.3730e-06
19:29508489 A G 1.126704 4.1503e-05
19:29515771 C T 0.395445 -3.5072e-05
19:29518869 C T 0.581691 -2.6524e-05
19:29521294 A G 0.043432 9.8880e-06
19:29525308 G A 0.139775 -3.8953e-05
19:29527839 A G 0.557594 9.1096e-06
19:29531195 A G 0.032815 -1.0656e-05
19:29537189 T C 0.024470 5.3622e-06
19:29541459 A C 0.114126 8.3508e-07
19:29545730 T C 0.206081 -6.4843e-05
19:29556972 C T 0.245926 -4.3405e-08
19:29562733 C T 0.081694 4.0183e-06
19:29568915 T C 0.105538 -2.4849e-05
19:29572039 G A 0.565741 6.6829e-06
19:29574837 T C 0.171237 8.2119e-06
19:29575619 T C 0.245251 2.3318e-06
19:29579153 T G 0.148701 -2.7041e-06
19:29583826 T C 0.988033 3.6023e-05
19:29589082 A G 0.065251 -5.5381e-06
19:29590888 T C 0.064251 1.8343e-05
19:29594192 T C 0.049742 6.2598e-07
19:29594621 T G 0.029300 -8.8274e-06
19:29603139 T C 0.040930 -3.7685e-05
19:29604802 T C 0.093402 2.7891e-05
19:29606361 G A 0.671886 1.4108e-06
19:29611377 T C 0.558175 1.4348e-05
19:29619409 G T 1.397750 3.7013e-08
19:29620129 C T 0.108888 1.5450e-05
19:29634981 A G 0.045247 7.4121e-06
19:29635128 G A 0.112465 1.1161e-05
19:29635277 T G 0.605168 -5.2567e-06
19:29639464 G A 0.052453 3.8648e-05
19:29643858 G A 0.701180 -3.4785e-06
19:29654388 T C 0.072973 -2.5985e-05
19:29659141 C A 0.085846 7.0674e-06
19:29673890 G T 1.905352 -5.8019e-06
19:29675112 A G 0.247611 1.1218e-05
19:29676514 A C 0.251665 1.3681e-05
19:29677766 T C 0.136240 -5.3246e-06
19:29680838 T C 1.150340 -2.7181e-05
19:29681344 C T 0.077595 7.7127e-06
19:29682785 C A 0.289476 6.1185e-05
19:29693858 A G 0.146374 -1.1650e-04
19:29695371 T C 0.760747 -1.4921e-05
19:29706319 C T 1.838332 -1.2449e-05
19:29707067 C A 0.021682 2.1037e-05
19:29708421 C G 0.052368 3.7456e-05
19:29731293 A C 0.046100 1.2580e-05
19:29731610 G A 0.171753 3.5361e-05
19:29736342 A G 0.521276 -1.6226e-05
19:29738641 T C 1.316793 4.6399e-05
19:29749444 C T 0.585849 3.3043e-05
19:29751114 A G 0.523759 -1.8981e-05
19:29755884 T C 0.473712 -4.1258e-05
19:29756330 T C 0.056260 -1.5646e-05
19:29759765 T G 1.919630 6.8038e-05
19:29761474 G A 0.045880 2.5604e-05
19:29774048 T C 0.044964 8.2077e-06
19:29775039 C A 0.022065 3.2626e-06
19:29777240 C A 0.022779 3.3684e-06
19:29777327 G T 0.962647 1.4692e-05
19:29781502 A G 0.699261 2.8238e-05
19:29787392 A G 0.026083 1.2612e-06
19:29789395 T C 0.057237 2.6292e-05
19:29789727 G A 0.746131 2.7068e-05
19:29793077 A G 1.734394 -2.5750e-05
19:29800978 T C 0.089085 -4.7646e-06
19:29802929 T C 0.028732 2.4290e-05
19:29812294 T C 0.833538 2.6042e-06
19:29820529 G A 0.841523 8.3561e-06
19:29828675 A G 0.051378 -6.2490e-06
19:29851078 C A 0.849228 5.8438e-06
19:29854071 T C 0.428705 -9.0592e-06
19:29864112 T C 0.323148 -2.3521e-05
19:29873748 A G 0.940033 -2.2702e-05
19:29876248 C T 0.097268 -3.3492e-05
19:29877326 G C 0.035376 2.7320e-05
19:29880707 A G 0.926709 -3.1953e-05
19:29886029 C T 0.516401 -7.2698e-06
19:29889598 C T 0.132092 -6.8948e-05
19:29890018 G A 0.631943 -4.6420e-05
19:29891053 G A 0.030693 -2.9150e-05
19:29894462 C T 0.031384 -2.7211e-05
19:29898144 T C 0.241139 -3.9370e-05
19:29898561 A G 0.377941 -4.3966e-06
19:29903677 A G 0.354370 4.3392e-06
19:29904601 A G 0.050064 -1.4133e-05
19:29907437 T C 0.116483 2.2862e-05
19:29912529 A G 0.178352 -3.5678e-06
19:29916920 C A 0.224189 5.0946e-05
19:29918517 A G 1.097112 -1.2017e-04
19:29918577 A G 0.077984 3.5313e-05
19:29921071 A G 0.173415 2.4627e-05
19:29922219 A G 0.072843 -9.2345e-05
19:29923487 A G 0.036197 -2.3710e-05
19:29925167 A G 0.934619 -9.5567e-05
19:29926643 A G 0.448638 -2.6155e-05
19:29928415 T C 0.081665 -7.8484e-05
19:29928712 T C 0.867035 1.1512e-05
19:29931900 C A 0.044445 -2.0770e-05
19:29934907 A G 0.021971 -3.3207e-05
19:29937228 C T 0.147039 1.8254e-05
19:29937281 T C 0.044809 -1.2365e-06
19:29939913 C T 0.043838 1.9982e-05
19:29941731 A G 0.207113 2.6402e-06
19:29945801 G A 0.867564 1.8197e-05
19:29947251 T C 0.429734 -2.3578e-05
19:29949075 T G 0.122867 1.9937e-06
19:29956972 C T 0.389324 2.8208e-05
19:29968837 T C 0.210553 -2.0636e-06
19:29971517 A G 1.602227 -9.7887e-07
19:29981460 A G 0.227442 -1.7560e-05
19:29982870 T G 0.058892 -1.1270e-05
19:29983973 T C 1.435324 2.4633e-05
19:29987471 T C 0.462793 -7.0766e-06
19:29989095 A G 0.792738 6.1444e-06
19:29989468 T C 0.037561 -6.2179e-05
19:29994722 T G 0.238312 -7.1903e-05
19:29997906 A G 0.037132 -8.7733e-06
19:29998668 A G 0.025162 2.8192e-06
19:30012512 A G 0.268952 -4.4202e-05
19:30015157 A G 0.756563 -9.2230e-06
19:30016450 A G 0.066218 3.0046e-05
19:30018049 T C 0.081811 -6.6663e-06
19:30018733 T C 0.118648 1.9755e-05
19:30020187 G C 0.510335 -2.0614e-05
19:30020752 T C 0.048217 1.6179e-05
19:30024323 A G 0.047701 -1.4635e-05
19:30029436 T C 0.120040 6.2558e-05
19:30030552 A G 0.255028 -1.0508e-05
19:30030578 A G 0.943776 3.9916e-05
19:30038888 C T 0.220297 -1.2117e-05
19:30041392 C T 0.039852 -8.5262e-06
19:30041553 A G 1.085125 -9.7395e-06
19:30042328 G C 0.125415 -1.4251e-05
19:30043138 T C 0.049606 5.7592e-05
19:30046175 T C 0.068607 -6.9246e-05
19:30050566 G T 0.251243 -1.7555e-05
19:30053198 T C 0.143855 -3.5712e-05
19:30053798 C A 0.385971 -6.1503e-07
19:30054067 C G 0.739019 4.1464e-05
19:30054617 C T 0.022331 -2.0429e-06
19:30055611 A G 0.031858 -1.2268e-05
19:30056335 A G 0.727334 2.7744e-05
19:30058810 C T 1.350575 -4.4553e-05
19:30063414 T C 0.050820 -2.8707e-05
19:30064955 G A 0.537557 -3.6054e-05
19:30067853 G A 0.542118 -4.0679e-05
19:30069369 A G 0.049038 8.2575e-05
19:30071288 A G 0.032004 -1.2194e-05
19:30071417 G A 0.707564 2.0875e-06
19:30072420 T C 1.280654 -4.4410e-05
19:30077328 T C 0.072833 -2.2354e-05
19:30077596 A G 0.708918 2.7884e-06
19:30079604 T C 0.749403 3.3673e-05
19:30079779 C A 0.064407 -3.2668e-05
19:30083910 G A 0.089332 -6.2796e-06
19:30086896 A G 0.029608 7.9957e-06
19:30088059 C A 0.936745 -2.3673e-05
19:30088293 G A 1.030939 3.0102e-05
19:30091937 T C 0.034601 2.0215e-06
19:30094586 T G 1.672788 1.1922e-04
19:30096708 A G 0.152067 1.3195e-05
19:30100689 C G 0.111027 5.3932e-05
19:30101339 A G 0.027177 6.1199e-06
19:30103548 G T 0.554118 2.9773e-05
19:30104294 T C 0.756764 -6.6546e-06
19:30104871 T G 0.057026 3.3612e-05
19:30105969 G T 0.796078 -5.1314e-06
19:30106275 A G 0.046493 -2.7569e-05
19:30111656 C T 1.143965 2.0869e-05
19:30116022 G A 0.436940 -1.6289e-05
19:30117442 G A 1.290472 6.5441e-06
19:30122903 C T 0.845223 2.6016e-05
19:30131336 G C 0.048928 -2.6344e-06
19:30136923 T C 0.047233 -8.6524e-06
19:30137035 G A 1.785844 2.6151e-05
19:30137261 C T 0.186145 -3.3918e-05
19:30138140 T C 1.008722 8.7298e-06
19:30148025 G A 0.042874 -3.9996e-05
19:30154437 G A 1.452215 -1.2569e-05
19:30155027 G C 1.009319 1.1119e-06
19:30159275 C T 1.929705 -2.9645e-06
19:30159984 A G 0.058610 6.9399e-05
19:30160756 G A 0.028287 -9.3312e-06
19:30162495 G T 0.444341 -1.1050e-05
19:30163565 A G 0.094531 -1.2753e-05
19:30164574 A G 0.465562 -1.8148e-05
19:30170065 T C 0.086206 3.1497e-05
19:30171093 T G 0.261812 -1.3153e-05
19:30171271 G T 0.778784 3.3939e-05
19:30182948 A G 0.115665 -8.8463e-06
19:30183330 C T 1.532241 -3.6831e-05
19:30193721 A G 1.520449 -3.7465e-05
19:30197380 C T 0.302732 3.4102e-05
19:30198465 G A 0.694457 1.2537e-06
19:30199851 T C 0.147231 1.5489e-05
19:30201323 A G 0.495501 -2.6939e-05
19:30204176 C T 0.162421 -1.5265e-05
19:30205448 T C 0.314400 -7.5779e-06
19:30215181 C T 0.077815 2.3151e-05
19:30217150 C T 1.898321 -2.0948e-05
19:30219615 T C 0.258287 3.1584e-05
19:30221454 C T 0.087056 5.4788e-06
19:30226476 C T 0.762743 7.8207e-06
19:30228198 T C 0.049963 -1.4900e-06
19:30230249 G A 0.496358 -3.6341e-05
19:30230345 A G 0.123588 -2.9564e-05
19:30231754 C T 1.309457 -2.8151e-05
19:30232105 C T 0.728805 2.1635e-06
19:30240345 T C 0.054095 -5.1844e-06
19:30241422 G A 1.476020 2.2151e-05
19:30241475 C T 0.626681 1.6463e-05
19:30244353 T C 0.063479 -1.0026e-05
19:30255068 C T 1.146419 4.1896e-05
19:30258569 A G 0.139230 -2.1705e-06
19:30260113 C T 0.081811 3.4033e-05
19:30265614 G A 0.084732 1.5341e-05
19:30274623 A G 0.526872 -1.3264e-05
19:30280567 T C 0.213796 -1.0817e-05
19:30295633 A G 0.464572 -4.4125e-06
19:30296853 C T 0.659042 3.5199e-05
19:30304018 T G 0.035438 3.3620e-05
19:30304385 C T 0.036327 2.2814e-05
19:30304483 C T 0.805948 4.1143e-05
19:30304789 G T 0.040170 -2.3182e-05
19:30308385 C T 0.083038 7.5111e-06
19:30325913 T C 0.039167 1.8447e-06
19:30326771 C G 0.103282 -1.8562e-05
19:30328851 T C 0.440475 -4.2525e-06
19:30336837 T C 0.360326 -2.3108e-05
19:30337127 C A 0.884757 1.2581e-05
19:30339093 A G 0.078753 2.8887e-06
19:30339765 A G 0.038807 -2.5414e-05
19:30349522 G C 1.908088 3.3637e-07
19:30350819 T C 0.051511 -2.0942e-05
19:30352791 C T 0.117109 -2.9695e-05
19:30355448 A G 0.059963 2.9933e-05
19:30356181 T C 1.930186 -1.7154e-06
19:30360116 T C 0.339127 1.7087e-05
19:30365074 A C 0.568990 4.0089e-05
19:30366802 A C 1.216172 -4.0346e-05
19:30368922 G T 0.048538 -1.6411e-05
19:30370370 T C 1.087086 -1.7886e-05
19:30372395 T C 0.127593 -4.5580e-05
19:30376718 G T 1.539654 -1.7496e-05
19:30378420 C G 0.597216 5.3125e-05
19:30378554 G A 0.830208 -1.4988e-05
19:30378841 T G 1.122734 -4.3557e-05
19:30378942 G T 0.111497 9.1543e-07
19:30383460 T C 0.130765 3.5666e-05
19:30383554 T C 0.038421 3.8551e-06
19:30395259 T G 0.228470 -1.7930e-05
19:30399256 C T 1.861494 -4.8414e-05
19:30402471 T C 0.024535 -3.2847e-06
19:30410228 G T 1.737458 -8.2796e-06
19:30414587 T G 0.178219 1.5047e-05
19:30417876 A G 0.021848 4.8318e-06
19:30418862 A G 1.125175 3.6074e-05
19:30421275 T C 0.034477 -6.3581e-06
19:30445395 G T 0.026879 2.4828e-06
19:30452494 A G 0.022890 2.5522e-05
19:30455972 C G 0.026330 6.4526e-06
19:30458799 T C 0.051050 -2.0640e-05
19:30461690 C A 1.951147 1.7548e-05
19:30463292 G C 0.037577 2.4159e-05
19:30466015 C T 0.085151 1.5716e-05
19:30477382 T C 0.048424 3.8147e-06
19:30497886 T C 0.300375 -3.4025e-05
19:30498141 C T 0.052647 -1.3401e-06
19:30504955 A G 0.058451 2.1386e-05
19:30505396 T C 0.022756 1.7107e-05
19:30508706 C A 0.326332 -3.2486e-05
19:30511638 C T 0.097764 1.1643e-05
19:30521185 G T 1.890155 2.6278e-05
19:30541207 T G 1.807191 1.0208e-05
19:30560024 G A 0.020137 1.7693e-05
19:30565618 C T 0.078221 1.0135e-05
19:30569433 G T 1.655004 -1.3995e-06
19:30572558 C T 0.037580 5.9929e-06
19:30572756 G A 0.133676 1.4656e-05
19:30577229 C T 0.720268 4.1176e-05
19:30581795 C G 0.358501 -1.5267e-05
19:30587532 A G 0.127944 -6.6606e-06
19:30588434 C G 0.581918 -1.8510e-06
19:30595531 A G 0.054468 -3.6320e-05
19:30596797 A G 0.116613 -3.6648e-05
19:30596841 C T 1.203218 -7.7339e-06
19:30597632 G A 1.647234 -6.2545e-06
19:30599463 T C 0.062229 -9.2092e-06
19:30602549 T C 0.085362 -2.4101e-05
19:30602910 C T 0.430176 9.7543e-06
19:30603410 T G 0.110238 9.9565e-06
19:30607984 G A 0.039125 1.7242e-05
19:30608028 T C 0.146202 1.8153e-06
19:30610400 G A 1.048850 1.3201e-05
19:30618161 G A 0.061489 3.1949e-07
19:30619897 A G 0.105574 1.4476e-06
19:30621181 A G 0.094369 -3.0319e-06
19:30626316 T C 0.079883 3.7471e-05
19:30636648 A T 0.362835 -1.5159e-05
19:30637701 A G 0.055825 -1.0686e-05
19:30639831 T C 0.913632 8.9298e-06
19:30640689 C A 0.746929 -4.9143e-06
19:30642023 A G 0.373049 -3.2255e-06
19:30642734 A G 0.067056 -4.2277e-06
19:30644765 A G 0.050953 1.8171e-05
19:30647280 T C 1.978172 1.8953e-05
19:30647556 G A 0.024165 1.7306e-05
19:30656451 T C 0.042864 2.9496e-05
19:30670527 G A 0.407669 2.6563e-05
19:30681696 C T 0.032708 2.2464e-05
19:30684725 A G 0.169234 1.9583e-06
19:30685618 T C 0.024746 1.3818e-05
19:30687222 G A 0.038651 -3.9954e-05
19:30694102 T C 0.020413 1.5477e-05
19:30695468 A G 0.021442 -2.2465e-05
19:30696024 A G 0.021965 -1.0129e-05
19:30704582 T C 0.116373 -5.2244e-05
19:30706975 T C 0.297736 6.2554e-05
19:30710785 G A 0.546383 1.5811e-05
19:30715169 G A 0.050219 -9.2791e-08
19:30725858 G T 1.565293 1.4220e-05
19:30726401 G A 0.130304 1.0452e-05
19:30728153 G T 0.095236 9.0643e-05
19:30730695 A G 0.252347 -2.6271e-05
19:30734591 C T 0.272283 -5.0995e-05
19:30735021 T C 0.322710 6.5962e-06
19:30740362 C T 0.040573 -1.4309e-05
19:30741623 C G 0.575271 -1.0699e-05
19:30747112 T G 0.355282 -1.5771e-05
19:30748666 T C 0.062063 -2.8811e-05
19:30750368 T C 0.126071 1.3579e-05
19:30759794 T C 0.054088 -3.5145e-06
19:30768628 A G 0.031040 -1.6522e-05
19:30772256 T C 0.412957 -4.8318e-06
19:30776641 T C 0.277044 2.1934e-07
19:30782662 G A 1.901950 -4.1588e-05
19:30786595 T C 0.065222 -2.1110e-06
19:30790428 C A 0.959197 -3.5841e-07
19:30791599 T C 0.021000 -9.8210e-06
19:30803794 A G 0.071986 -2.7939e-05
19:30805849 T C 0.112435 -2.3454e-05
19:30806165 A C 0.210063 -5.8246e-07
19:30817573 A G 0.283533 3.6963e-06
19:30818773 C G 1.214861 -2.0181e-05
19:30821354 T G 0.110696 -4.8097e-05
19:30821605 C T 0.078964 -1.1038e-05
19:30827371 T C 0.869255 -3.4328e-05
19:30828695 A G 0.428248 1.3456e-05
19:30832210 A G 0.118206 1.5910e-05
19:30834503 C A 1.073742 -1.5615e-05
19:30840169 A G 0.064598 2.8278e-05
19:30840250 T G 1.523389 4.5251e-05
19:30844089 T C 0.628376 -1.4361e-05
19:30849140 T C 1.633874 1.1356e-05
19:30849722 A G 0.021010 -5.1172e-07
19:30852084 G A 1.521870 5.0446e-06
19:30852662 C T 0.083596 -1.8032e-05
19:30853313 A G 0.112461 -5.6114e-05
19:30855651 A G 1.521715 6.2522e-06
19:30858084 T C 0.637954 -2.7670e-05
19:30860721 G A 1.871209 1.9113e-05
19:30860814 A G 0.086751 -4.6749e-06
19:30861683 G A 1.549671 7.1568e-07
19:30867886 T G 0.070733 -1.4832e-05
19:30873514 T C 0.684425 1.6743e-04
19:30873795 G A 0.055358 2.0916e-07
19:30878696 C T 0.062385 -5.5193e-06
19:30880662 A G 1.291738 -2.5474e-04
19:30883251 A G 0.075414 -2.2886e-05
19:30883369 A C 0.033611 -6.8598e-06
19:30883488 T C 0.043634 4.0248e-05
19:30885459 T C 0.039924 3.0937e-05
19:30894040 A G 0.592376 7.8725e-05
19:30894239 A G 0.076218 -1.4069e-05
19:30895733 A C 1.265685 -7.9240e-05
19:30904136 G C 0.476250 3.5478e-05
19:30909276 A G 0.029544 -1.9032e-05
19:30909504 A G 1.055199 8.5174e-06
19:30910039 A C 0.031283 1.3602e-05
19:30914411 C T 1.216672 -4.8464e-07
19:30922052 A C 0.254960 -1.4538e-05
19:30922212 C T 0.164213 1.6574e-05
19:30927154 A G 1.896510 -1.5930e-05
19:30930222 T C 1.179854 -2.4805e-07
19:30931199 A C 0.074813 1.9965e-05
19:30932010 T C 0.147890 -6.1479e-05
19:30937843 G A 1.377217 2.5403e-07
19:30939748 G A 0.025963 1.0982e-05
19:30943455 A G 1.205552 -2.1279e-05
19:30948861 A G 0.071291 5.0096e-05
19:30952008 G T 0.482589 5.0120e-05
19:30954080 G A 0.345424 6.7844e-05
19:30954808 A G 0.051722 -4.1865e-06
19:30955279 A G 0.567007 1.3721e-05
19:30959041 T C 0.158296 2.5201e-06
19:30963604 G A 0.294065 3.3185e-05
19:30963730 G A 0.387279 -1.3602e-06
19:30967249 G A 0.174343 1.5592e-05
19:30970357 C G 0.774879 -8.7951e-06
19:30971238 T G 0.037392 -2.3010e-05
19:30973192 T C 0.040294 1.5956e-05
19:30973383 G A 0.253181 9.9995e-06
19:30975704 C T 0.032176 1.8199e-05
19:30978066 T C 0.100513 -3.0465e-06
19:30982538 C A 0.037161 2.3324e-05
19:30984809 A G 0.060824 1.7189e-05
19:30990570 A G 0.066832 -3.0348e-05
19:30991130 C A 0.107450 1.2019e-05
19:30995755 T C 0.151392 3.2014e-06
19:31005604 C T 0.040352 -1.6899e-05
19:31007688 T C 0.064316 1.0080e-05
19:31009539 G A 0.321632 -6.9092e-05
19:31015438 A G 0.549418 -1.9257e-05
19:31018429 T C 0.169909 1.1847e-04
19:31023918 A G 0.163048 6.3102e-06
19:31028277 C T 0.307529 -4.9194e-05
19:31029243 C T 0.139609 2.0215e-05
19:31033240 T C 0.324725 -4.4325e-05
19:31034110 G A 0.059142 -3.1606e-05
19:31039669 T C 0.067555 9.5906e-06
19:31043722 A G 0.237724 3.0116e-05
19:31044025 G A 0.739253 1.2816e-05
19:31050122 C T 0.186533 6.0597e-06
19:31051406 C T 0.797811 2.0527e-05
19:31051497 T G 0.079319 -5.4187e-06
19:31052274 G A 0.853380 1.4956e-05
19:31052575 T C 1.969850 -2.1651e-05
19:31056668 T C 0.092626 2.6397e-05
19:31057349 G A 0.682701 -1.5731e-05
19:31061389 T C 0.038421 -1.3769e-05
19:31066727 T C 0.054270 -8.9564e-06
19:31071370 T G 0.031004 6.6123e-06
19:31077263 T G 1.577436 -1.3366e-05
19:31078219 G A 1.004405 2.4908e-06
19:31079932 A G 0.093061 1.1597e-05
19:31083083 G A 0.125344 3.0658e-05
19:31085074 A G 0.034010 -1.0198e-05
19:31086904 T C 0.460031 1.1375e-06
19:31086961 C T 0.032367 -2.8904e-05
19:31088621 A G 0.051398 -3.3905e-05
19:31093228 T C 0.306763 -6.1614e-05
19:31094077 A G 1.142226 -1.1257e-05
19:31096453 T C 0.527521 1.8406e-05
19:31114510 T C 0.391404 -5.2876e-05
19:31125759 A G 0.920383 -2.5001e-05
19:31133103 A G 0.056610 -2.0142e-05
19:31137727 C G 0.040618 -1.7451e-06
19:31138845 T C 0.084697 -5.3971e-05
19:31139892 T C 0.679101 -5.6396e-05
19:31144120 T C 0.062407 1.0189e-05
19:31144136 T G 0.051329 -2.7330e-05
19:31145527 A G 0.372575 2.0401e-05
19:31151734 C T 0.443023 2.4220e-05
19:31155393 A G 0.085959 -2.6956e-05
19:31158467 G A 0.395556 2.9760e-05
19:31159109 G A 0.032413 2.1090e-05
19:31162172 T C 0.352896 1.1056e-04
19:31165269 G A 1.150535 5.0840e-05
19:31168632 G T 0.023081 1.2666e-05
19:31168875 T C 0.027732 7.7323e-06
19:31168921 C T 0.070305 2.6395e-06
19:31173021 C A 0.034188 4.7686e-06
19:31174166 G A 0.091286 1.4849e-06
19:31174455 A C 0.119764 -9.8488e-06
19:31176391 T G 0.453121 2.5955e-05
19:31180822 A G 0.402005 -2.0274e-05
19:31181584 T C 0.335859 1.1906e-05
19:31186609 T C 0.074200 -1.1287e-05
19:31187433 A G 0.146319 3.6942e-08
19:31194640 A G 0.828400 1.6384e-05
19:31196775 A G 0.088384 1.7657e-05
19:31200108 T G 0.033403 -1.8300e-05
19:31202253 C T 0.258868 3.8208e-05
19:31211438 G A 0.752996 1.1774e-06
19:31213356 T C 0.081016 5.3343e-07
19:31218845 T C 0.092607 -2.5164e-05
19:31221994 T G 0.041663 1.3937e-05
19:31223698 T C 0.035227 5.2801e-05
19:31226616 T C 0.335320 -1.5995e-05
19:31232297 T C 0.033075 -9.9389e-06
19:31232672 C T 0.323953 8.7876e-06
19:31235859 G A 0.029206 -1.7307e-05
19:31238256 T C 0.064793 1.2222e-05
19:31238357 T C 0.963994 -2.0534e-05
19:31240705 T C 0.450641 -8.8809e-08
19:31246855 C T 0.130414 4.7730e-05
19:31260602 A G 0.058074 -6.0597e-06
19:31261801 G A 1.875273 2.1259e-05
19:31264890 T C 0.029297 3.1261e-05
19:31268298 G A 0.129836 5.0457e-05
19:31271898 G C 0.109689 -9.6446e-06
19:31280051 G A 0.637662 3.7495e-05
19:31291599 T C 0.057143 2.5669e-05
19:31293296 A G 0.054728 -1.0004e-05
19:31296081 C A 1.180147 3.5138e-05
19:31296731 A G 0.034847 3.6825e-05
19:31299589 A G 0.103665 1.4010e-05
19:31311018 C T 0.322388 -6.6946e-06
19:31313655 A G 0.067393 1.0146e-05
19:31317393 A G 0.828585 1.6573e-05
19:31317637 G A 0.091364 -2.8133e-05
19:31323219 A G 1.735803 -1.8425e-05
19:31323833 A G 0.020543 -1.5123e-05
19:31326553 T G 0.087180 -1.0371e-05
19:31329217 G A 0.040855 -3.3669e-06
19:31336779 G A 1.417663 -4.2746e-06
19:31340238 T C 0.034701 -6.1201e-06
19:31349625 C G 0.188397 -2.2430e-05
19:31349758 G A 0.574745 -3.8966e-05
19:31357234 C T 0.059931 1.4843e-05
19:31358049 C T 0.710057 2.1764e-05
19:31360379 G A 0.585771 -4.9797e-05
19:31363298 A G 0.690368 3.1371e-05
19:31368666 A T 0.066630 1.3929e-05
19:31369317 T C 0.173645 1.7434e-05
19:31370575 G A 0.468811 -2.5689e-05
19:31375761 G A 0.468769 -4.2238e-05
19:31376020 A G 0.041816 -2.2034e-05
19:31377262 T G 1.403437 -1.9486e-05
19:31377831 T C 0.227578 1.5387e-05
19:31378860 G A 0.038346 2.5496e-05
19:31389577 G A 0.124981 -4.8168e-05
19:31392777 C T 0.156829 2.3912e-05
19:31398485 G A 0.053040 -4.3833e-05
19:31402272 G A 0.410811 -6.1690e-05
19:31405718 C T 0.138934 -2.6377e-05
19:31412471 G A 0.138837 -2.7748e-05
19:31418690 T C 0.241795 -2.6607e-05
19:31423621 T C 0.054410 1.6854e-05
19:31426988 A G 0.049979 2.1633e-05
19:31434053 A C 0.263623 -3.7368e-06
19:31434505 A G 0.050648 1.5051e-05
19:31450347 T C 0.139918 -2.7789e-05
19:31462839 T C 0.065300 -1.9122e-05
19:31466067 T C 0.050129 -2.5826e-05
19:31469824 A C 0.037486 -1.9904e-05
19:31469854 G A 0.048528 -2.1699e-05
19:31480081 T G 0.063268 -8.4525e-06
19:31481093 T C 0.132608 -2.7237e-05
19:31482204 C T 0.424781 -1.1976e-05
19:31482804 T C 0.248819 -9.7430e-06
19:31486976 T C 0.064469 1.3058e-05
19:31487264 A C 0.045980 -2.5621e-05
19:31493818 T C 0.384004 -1.7544e-05
19:31496031 T C 0.054841 9.8259e-06
19:31498374 C T 0.042199 3.4658e-05
19:31499573 G A 0.023649 1.4937e-05
19:31505211 A C 0.140596 -2.3473e-05
19:31509362 G A 0.101182 2.3778e-06
19:31523757 G A 0.293919 -1.6007e-05
19:31537074 C T 0.101159 -3.4374e-06
19:31548483 T C 0.040355 -1.4041e-05
19:31569303 A G 0.038395 2.6352e-05
19:31571547 A C 1.241674 1.7858e-06
19:31572959 G A 0.082632 2.0076e-05
19:31577977 G A 0.024746 2.1446e-05
19:31582566 A G 0.021968 -3.2728e-05
19:31592513 C T 0.029871 1.6319e-05
19:31596778 T G 0.033370 -2.1984e-05
19:31600124 T C 0.036379 4.2932e-05
19:31601268 A G 0.117229 3.7073e-05
19:31603130 A G 0.105259 3.2128e-07
19:31609586 C T 0.093029 -9.7998e-06
19:31610698 G A 0.112143 -4.9990e-05
19:31611508 C G 0.037278 -2.8451e-06
19:31615493 A G 0.021306 -8.6275e-06
19:31617287 T C 0.030069 -7.9725e-06
19:31619508 C G 0.061025 -1.6766e-05
19:31629231 A G 0.033130 6.8706e-06
19:31635312 G A 0.421113 1.0711e-04
19:31637949 T C 0.043822 7.8709e-06
19:31638703 A G 0.034065 -7.1245e-07
19:31646806 A G 0.279456 8.8326e-06
19:31648664 C T 0.805643 1.3193e-05
19:31651321 C A 0.492363 7.4565e-05
19:31653986 G A 0.034588 -2.3870e-05
19:31668216 T C 1.232865 -1.8588e-05
19:31668261 A G 0.028492 6.8744e-06
19:31668562 C T 0.128363 1.0663e-05
19:31668729 G T 0.132855 4.4611e-05
19:31685359 A C 0.074586 -2.3594e-06
19:31687438 T C 0.034737 -2.0401e-05
19:31689981 A G 1.338679 1.2475e-05
19:31692062 A G 0.039742 2.9033e-06
19:31693677 G A 0.373205 3.4073e-05
19:31695817 C T 0.083158 2.6246e-05
19:31702426 A C 0.041560 -4.1759e-06
19:31706411 G A 1.279297 4.5841e-07
19:31713247 T C 0.135445 1.7845e-05
19:31720924 A C 0.937083 1.9573e-05
19:31738241 C T 1.890742 4.0313e-06
19:31744613 A G 0.307785 -8.8789e-06
19:31751255 T C 0.240853 -1.2001e-05
19:31754001 T C 0.074235 3.7081e-05
19:31764851 T C 0.538457 3.2055e-05
19:31768416 G A 0.234900 4.3012e-05
19:31769763 A G 0.576027 -3.2698e-05
19:31770009 T C 0.387198 1.9834e-05
19:31771997 C T 0.203656 1.5355e-05
19:31772928 T C 0.185551 2.3228e-05
19:31774536 G C 0.978480 6.3217e-07
19:31774939 C T 0.491243 -2.5326e-05
19:31777331 C T 0.031373 -4.3966e-05
19:31781021 G A 0.665771 3.7054e-05
19:31783410 T C 0.078140 2.6381e-05
19:31783499 T C 0.235212 5.6578e-06
19:31788925 A C 1.538619 2.2222e-05
19:31796006 A G 0.081146 2.7584e-05
19:31798667 T C 0.189923 -2.4628e-05
19:31799729 T C 0.034396 1.4327e-05
19:31801130 A G 0.732401 -7.0326e-06
19:31801364 A G 0.141885 1.4272e-06
19:31803670 T C 0.177774 4.5236e-05
19:31803771 A G 0.023811 2.9382e-06
19:31810800 A G 0.768310 -1.2991e-05
19:31814253 T C 0.033744 -1.5945e-05
19:31814718 A C 0.122472 8.1327e-05
19:31814934 G A 0.025782 -4.0719e-05
19:31815528 T C 1.962086 6.7117e-06
19:31816779 C T 0.522886 1.7201e-05
19:31817174 A G 0.049515 -1.7116e-05
19:31820493 C T 0.613562 1.2958e-05
19:31820573 T C 0.138941 1.2304e-05
19:31830343 T C 0.259514 -3.0212e-06
19:31830613 T C 0.218629 1.4405e-05
19:31838995 T C 0.258429 2.0502e-06
19:31849330 T C 0.077841 7.4617e-06
19:31849368 T C 0.282069 -5.8163e-06
19:31850047 G A 0.770183 -1.5503e-05
19:31853164 G A 0.048710 3.5538e-05
19:31875286 C T 1.124023 -2.1796e-05
19:31881461 G T 1.177566 -1.4799e-05
19:31891775 T C 0.054562 -6.6449e-06
19:31892006 T C 0.039661 -2.0388e-06
19:31898449 T C 0.399538 -1.4732e-05
19:31909387 G A 1.898652 -1.2902e-05
19:31911129 A C 0.028752 2.8537e-05
19:31914769 G A 0.072963 -1.8425e-05
19:31926820 T C 0.026204 -1.8756e-05
19:31929293 C T 0.270880 1.3458e-05
19:31931387 A G 0.066377 1.8582e-06
19:31948775 G T 0.122559 -2.5490e-05
19:31950747 G T 0.027301 3.9015e-06
19:31958905 A C 0.649509 -3.2139e-05
19:31961928 T C 1.277512 -3.1999e-05
19:31968057 T C 0.065673 2.7905e-06
19:31970764 A C 0.122238 2.6745e-07
19:31991852 C T 0.707256 7.2620e-06
19:31992137 G A 0.830013 9.1344e-06
19:31998572 A G 0.029602 -1.6001e-06
19:32006545 G A 0.031929 1.0662e-05
19:32006579 G A 1.018138 -1.4378e-05
19:32006706 C G 0.381206 -4.9923e-05
19:32023243 A G 0.105778 1.1251e-05
19:32025128 A G 0.101396 3.1871e-05
19:32025155 C T 0.078549 1.5040e-05
19:32027994 T C 0.374607 3.3343e-05
19:32032136 G A 0.045049 3.6142e-05
19:32034831 A C 0.654943 7.1666e-06
19:32038701 G A 0.809363 -3.6683e-06
19:32039324 G A 0.765580 -1.7183e-04
19:32044867 A G 0.029378 -5.6149e-06
19:32049764 C A 1.872991 7.8558e-06
19:32054113 A G 0.068409 -3.4687e-05
19:32054247 A T 0.022373 8.7532e-06
19:32055501 C T 0.107878 -9.7709e-06
19:32056417 C T 0.696963 -1.6347e-05
19:32056504 T C 0.021192 -1.7644e-05
19:32057219 A G 0.069045 -2.0555e-05
19:32058761 A G 0.070830 1.7026e-05
19:32080805 T C 0.057162 -5.1444e-05
19:32083696 C T 1.910045 -1.5871e-05
19:32091682 C A 0.064933 7.5987e-05
19:32092203 A G 0.043890 -1.3528e-05
19:32092690 A G 0.023178 -1.8309e-06
19:32096558 G A 0.087705 -1.4877e-05
19:32098628 C T 0.082866 1.7123e-05
19:32098759 G A 0.258939 6.3863e-05
19:32114496 T C 0.025126 1.1517e-05
19:32115446 A G 0.170993 -3.4533e-05
19:32119538 T C 0.045857 -5.2453e-06
19:32121000 A G 0.048915 2.6661e-06
19:32121222 G C 0.122945 -1.4834e-05
19:32121768 G A 0.167014 1.1943e-05
19:32123755 T C 1.093772 -6.6375e-06
19:32126009 T C 1.250081 1.4450e-05
19:32129025 T C 0.028709 -3.2332e-05
19:32132527 C T 0.095693 1.4460e-04
19:32132896 T C 0.069396 -5.2030e-05
19:32135683 A G 0.062719 -2.6058e-05
19:32139234 T G 0.045588 1.4952e-06
19:32150689 A G 0.070769 -1.1022e-05
19:32151452 A G 0.675833 1.0936e-05
19:32158464 G A 0.338819 -2.6297e-05
19:32160195 A G 0.091743 -2.9895e-05
19:32175784 G A 0.047574 -1.7642e-05
19:32182610 T C 0.183493 -1.3969e-05
19:32183078 C G 0.050700 1.2387e-05
19:32183171 T C 0.191854 -7.5267e-06
19:32193223 T C 0.066987 -2.7349e-05
19:32196860 T C 0.062969 -7.8770e-06
19:32199939 T C 0.068000 -1.0290e-05
19:32200796 C T 0.206383 -1.8074e-05
19:32202781 T C 0.039359 2.8557e-05
19:32204489 G A 0.293406 -3.8232e-06
19:32211378 T C 0.055117 -2.6860e-05
19:32212013 A C 0.059194 2.1986e-05
19:32224893 T C 0.116515 1.6757e-05
19:32225299 G A 0.973264 -3.3980e-05
19:32226925 C T 0.098757 -3.8485e-05
19:32236994 A G 0.201342 2.5496e-05
19:32266903 C A 0.039758 -9.9301e-06
19:32267705 G A 0.244226 -1.4977e-05
19:32273379 T C 0.025486 -1.5242e-05
19:32308773 C T 0.391184 9.6359e-05
19:32314430 A C 0.265087 -5.8185e-05
19:32320059 T C 0.064030 -2.6367e-05
19:32322440 C T 0.262367 -8.1714e-05
19:32323786 G A 0.258374 -8.4405e-05
19:32332457 T C 0.027323 -1.8243e-05
19:32334506 A G 1.331762 -1.8113e-05
19:32364649 T C 0.074917 6.6677e-06
19:32368991 T C 0.461255 4.6257e-06
19:32369250 A G 0.163035 -1.7321e-05
19:32372820 T C 0.161606 -5.4780e-05
19:32386651 T C 0.030884 5.1954e-05
19:32390553 A G 0.128330 4.9061e-05
19:32392612 C T 0.162713 -6.6488e-05
19:32397913 C T 0.094901 3.4002e-05
19:32420682 A G 0.024110 -5.0700e-06
19:32429817 G A 0.127613 -3.2006e-05
19:32436858 C G 0.087822 -1.7669e-06
19:32438350 C T 0.129086 -3.5695e-05
19:32441437 C T 0.719733 -7.4464e-06
19:32441692 C T 0.171857 9.7929e-05
19:32441876 T C 0.051252 -6.3757e-06
19:32443306 C T 0.121254 4.7122e-05
19:32445456 C T 1.147156 -7.4914e-05
19:32447812 G A 0.032513 3.3152e-06
19:32448451 T G 0.091406 -1.9376e-05
19:32451742 A G 0.974465 -5.9361e-05
19:32452917 A G 0.161976 6.5671e-05
19:32454258 G A 0.034747 -1.4249e-05
19:32460930 A G 0.463660 -4.6397e-05
19:32461213 G A 1.267846 6.7027e-06
19:32463364 T C 0.375503 -9.3025e-05
19:32463578 G A 0.538061 3.5858e-06
19:32464320 T C 0.066705 -1.9282e-05
19:32465584 G A 0.453403 -7.3293e-05
19:32465691 A G 0.040284 -3.2546e-05
19:32466503 T G 0.915881 -2.5845e-05
19:32471523 C A 0.207204 -1.2774e-05
19:32475670 C T 0.081162 -1.3271e-05
19:32477283 T C 0.168277 -2.0929e-07
19:32479224 C T 0.086517 -1.2867e-05
19:32482208 G A 0.644647 -5.4810e-06
19:32495999 C T 0.035347 -3.1002e-05
19:32501034 A G 0.098504 9.3863e-07
19:32501719 A G 0.051216 1.4252e-05
19:32506010 G A 0.812141 1.0860e-07
19:32506466 A C 0.106989 4.2046e-05
19:32506502 G A 0.040141 -2.0897e-05
19:32507413 T G 0.329526 -3.2216e-05
19:32525591 A G 0.138308 -2.8301e-05
19:32526017 A G 0.507209 1.1649e-04
19:32527926 G A 0.023870 1.8340e-06
19:32530093 A G 0.118612 -2.2233e-05
19:32539157 A G 0.059408 -1.0545e-05
19:32548457 T G 0.556474 5.7022e-06
19:32558226 A G 0.116162 -5.1102e-06
19:32560699 C A 0.128976 -1.3604e-05
19:32561397 T C 0.086011 1.1409e-05
19:32564134 T G 0.131735 2.5137e-06
19:32568772 T G 0.024879 6.8543e-06
19:32569522 C T 0.102351 1.2395e-05
19:32571303 T C 0.030306 1.2739e-06
19:32572648 C T 0.724812 -8.0849e-06
19:32573127 C A 0.710317 -1.7397e-05
19:32573303 C A 0.242255 -1.4946e-05
19:32573668 C T 0.270627 8.5759e-06
19:32574015 C T 0.918186 3.4059e-06
19:32574053 G A 0.901457 -9.8968e-07
19:32575338 C T 1.124968 5.5278e-05
19:32578412 G A 0.696366 3.3899e-05
19:32582254 A C 0.027219 2.2859e-05
19:32587171 A G 0.243054 4.8957e-06
19:32587297 T C 1.391268 4.6908e-05
19:32591791 T C 0.164544 3.7070e-05
19:32596995 C T 0.028200 -4.7797e-06
19:32598831 A G 0.112796 3.3981e-06
19:32600340 A G 0.049486 -2.0392e-05
19:32600350 G A 0.235991 -2.6825e-05
19:32610710 T C 0.096700 -3.2851e-05
19:32611716 G A 0.261451 1.2316e-06
19:32615759 A G 0.159250 -2.5733e-05
19:32617588 T C 0.858690 8.4302e-05
19:32621441 A G 0.034990 4.6059e-06
19:32624132 A G 1.278219 -5.4152e-07
19:32631274 T C 1.423064 1.6204e-05
19:32632463 C T 0.087095 3.4337e-05
19:32632913 G A 0.207548 4.7381e-05
19:32645972 T C 0.304569 -2.6918e-05
19:32646577 A G 0.055143 4.6185e-06
19:32647937 C T 0.294117 -3.4024e-05
19:32657156 C T 0.055767 -1.4247e-05
19:32669446 A C 0.048665 2.7902e-05
19:32672006 T C 0.946077 5.4972e-05
19:32672658 G A 0.386799 -2.4937e-05
19:32674538 T C 0.167293 -2.1333e-05
19:32676434 T C 0.086888 7.0452e-07
19:32677182 T C 0.875162 -1.0678e-05
19:32686646 T C 0.222550 -3.6085e-05
19:32690766 A G 0.030254 4.3214e-06
19:32697020 C A 0.101380 6.9241e-06
19:32702245 T C 0.026746 -1.3529e-05
19:32703208 C T 0.592133 -6.8727e-06
19:32706688 C A 0.075456 3.5610e-06
19:32707327 C T 0.098748 5.0356e-05
19:32714485 C A 0.552939 2.7402e-06
19:32725468 T C 0.060642 2.4316e-05
19:32727985 T C 0.062349 1.1564e-05
19:32732255 G C 0.061012 2.1853e-06
19:32732501 C T 0.040920 -1.6663e-05
19:32734191 C T 0.439488 4.8936e-05
19:32735283 A G 0.080610 -2.5393e-05
19:32736345 T C 0.036431 5.9372e-06
19:32746049 A G 0.377567 2.2089e-05
19:32748351 T C 0.669013 -1.0863e-05
19:32754161 G A 0.025171 -1.9087e-05
19:32756848 A G 0.056026 6.4912e-06
19:32757302 A G 0.044049 5.4938e-05
19:32758121 A G 0.063534 -1.6580e-05
19:32762662 G A 0.414758 8.1646e-06
19:32764189 A G 0.240967 2.8577e-06
19:32764725 T C 0.080558 -3.2513e-05
19:32770962 A G 0.139188 -2.4289e-05
19:32776962 A G 0.059038 1.7847e-05
19:32778274 T C 0.026824 1.3017e-05
19:32781737 T G 0.082171 7.1863e-05
19:32785348 A C 0.467402 -3.6853e-05
19:32791501 T G 0.256128 2.1571e-06
19:32796383 G A 0.640577 1.2131e-05
19:32802192 A G 0.096411 5.5849e-06
19:32809524 G A 0.094781 -3.1578e-05
19:32816689 G T 0.409876 -1.2521e-05
19:32823374 G A 0.081853 -1.1968e-05
19:32826725 C T 0.221382 2.4954e-06
19:32829306 C T 0.608258 -1.0593e-06
19:32835191 C T 0.077153 -1.0004e-05
19:32835875 C T 0.270760 4.0347e-06
19:32845600 A G 0.027982 7.3033e-06
19:32852193 C T 0.072645 -8.5637e-06
19:32856672 C T 0.092496 1.0797e-05
19:32859381 G C 1.449326 1.7659e-06
19:32863378 T C 0.436684 -3.7987e-05
19:32871306 G C 0.050232 4.6359e-05
19:32877125 A G 1.093032 -1.6036e-05
19:32893174 A G 0.072716 3.2598e-05
19:32896220 A G 0.026090 -1.8096e-05
19:32903970 T C 0.091497 7.3648e-06
19:32907843 C T 0.342827 -3.0973e-06
19:32912138 T C 0.046691 -2.7802e-06
19:32917455 A T 0.342749 -3.3050e-06
```
