## Supplemental_Data_Files for "Common genetic variation associated with Mendelian disease severity revealed through cryptic phenotype analysis": SupplementalDataFile_9.txt (part 20 of 21)

```
19:32920151 G A 0.032267 -4.0087e-07
19:32925804 G A 0.043416 1.7138e-05
19:32926266 C T 0.030060 -1.5190e-05
19:32942047 G C 0.115305 6.4681e-06
19:32942633 C A 0.039534 8.5153e-06
19:32949720 A G 0.045393 2.1168e-05
19:32956784 T C 0.029878 -2.2694e-05
19:32956946 T C 0.177108 -1.4276e-06
19:32967682 T C 0.073826 2.3024e-05
19:32972119 G A 1.036142 -1.1296e-05
19:32972296 T C 1.639558 -1.2543e-06
19:32972777 A G 0.084726 -8.0275e-06
19:32985015 A G 0.037892 1.2990e-05
19:32993002 A G 0.063485 -5.3898e-06
19:32999734 C T 0.165096 -6.3335e-05
19:32999892 T C 0.225108 4.5495e-07
19:33002585 C T 0.036902 -1.4067e-05
19:33004825 G A 0.129804 3.1993e-06
19:33005613 A C 1.259452 -3.2882e-05
19:33005903 T G 0.536129 -6.2914e-06
19:33008514 T C 0.442367 -4.5589e-06
19:33010247 C T 1.175229 3.1446e-05
19:33011712 C A 0.054416 -2.3642e-05
19:33012208 G A 0.247523 -1.5421e-05
19:33026580 C T 0.178060 -1.0989e-05
19:33034241 T G 0.043322 2.7325e-05
19:33034698 G A 0.515784 2.2395e-05
19:33036281 G A 0.206009 9.3410e-06
19:33045844 G A 0.716036 1.9699e-05
19:33047114 G A 0.338335 2.8167e-05
19:33049943 A G 0.506307 1.4118e-05
19:33073003 T C 0.060210 9.7256e-06
19:33076615 A G 1.735602 -5.4525e-06
19:33090353 G A 0.540654 1.7703e-05
19:33096316 T C 0.232330 1.2010e-05
19:33098632 C G 1.156092 -7.0886e-06
19:33106621 T C 1.383968 9.0625e-07
19:33106761 G A 0.280508 8.2793e-06
19:33109003 A G 1.156488 -7.0788e-06
19:33110204 C T 1.163375 -6.2172e-06
19:33125043 C T 0.209294 3.0924e-05
19:33129659 C T 0.038142 2.0059e-05
19:33130866 C T 1.340458 2.3994e-06
19:33138067 C T 1.488698 -4.5003e-06
19:33146403 C T 1.362997 -1.9407e-06
19:33149523 A G 0.068247 -3.4562e-05
19:33157003 T C 1.431179 -6.4943e-06
19:33163158 A G 0.071713 -2.0517e-07
19:33163841 T C 0.037106 1.1171e-05
19:33167208 G C 0.068584 2.5543e-06
19:33167837 T C 0.054647 -6.0693e-06
19:33168412 T C 1.558315 -6.3190e-06
19:33170468 T C 0.055617 -1.0164e-05
19:33175823 A G 0.045122 -1.1149e-06
19:33181484 T C 0.329266 5.1655e-05
19:33183812 T C 0.376237 8.9724e-06
19:33199477 A C 0.604795 1.4693e-05
19:33208407 A G 0.045055 -1.1208e-05
19:33223766 C T 0.329974 6.0725e-05
19:33235593 A G 0.046217 5.8551e-06
19:33239293 A G 0.095265 -1.8931e-05
19:33241732 C T 0.982275 5.8354e-05
19:33250683 G A 0.222914 4.6953e-06
19:33254878 G A 1.028453 4.4356e-05
19:33266160 C T 0.037359 -1.8810e-05
19:33279598 G A 0.048249 -9.8982e-06
19:33282336 G A 0.037379 -1.9999e-05
19:33287526 T C 1.032182 4.1821e-05
19:33301171 T C 0.092785 -2.7586e-05
19:33305012 T C 0.174414 1.5360e-05
19:33312335 G A 0.082684 -2.0641e-05
19:33314484 T C 0.060392 1.4635e-05
19:33314913 G A 0.281803 3.4578e-06
19:33317421 A C 0.234011 1.9475e-05
19:33317539 T C 0.053864 -9.9610e-06
19:33328583 G A 0.299593 -2.5532e-07
19:33331544 G A 0.314138 1.3697e-05
19:33331913 T C 0.678293 4.2074e-05
19:33334565 C A 0.021916 -1.3757e-05
19:33347439 A G 0.072307 -3.6005e-05
19:33349295 C T 0.300132 7.3515e-06
19:33353061 T G 0.678319 5.5794e-05
19:33355055 G A 0.693536 4.6982e-05
19:33355892 A G 0.126334 3.1288e-06
19:33356891 C T 0.784610 -2.8428e-06
19:33364628 T C 1.210881 4.2394e-06
19:33370084 A T 0.748718 5.2260e-06
19:33372814 A G 0.103948 -6.8313e-06
19:33375341 T C 0.456843 -8.8705e-06
19:33385808 C T 0.756729 3.5325e-06
19:33389327 G T 0.376009 -4.8230e-06
19:33392087 T C 0.856051 2.5852e-05
19:33397193 A G 0.125091 -1.3757e-05
19:33408977 T C 0.456383 -8.2896e-07
19:33409430 A G 0.051440 -1.4818e-06
19:33414420 G A 0.386581 -1.0915e-05
19:33436486 A G 0.051641 -1.2378e-05
19:33439187 A G 0.373231 2.5397e-05
19:33445080 A G 0.640528 -2.4824e-05
19:33450026 G T 0.047344 -1.5502e-05
19:33459592 G A 1.703156 -1.0401e-05
19:33463058 A G 0.605093 -8.5022e-06
19:33466879 C T 1.942020 8.4447e-06
19:33466932 T C 0.076972 2.3894e-06
19:33467413 T C 0.076131 3.8437e-06
19:33467515 C T 0.218321 -1.6425e-05
19:33467620 C T 1.694665 -8.9808e-06
19:33468067 T C 0.473439 -5.3547e-05
19:33468410 A C 0.370901 1.2184e-05
19:33469577 G T 0.227344 -3.0430e-05
19:33474049 C A 0.047840 -2.3408e-05
19:33479311 C T 0.772481 3.2319e-05
19:33490685 C T 1.469379 -9.4321e-06
19:33498463 A G 0.079393 -4.3507e-05
19:33499355 A G 0.311580 4.6392e-05
19:33499831 C T 0.617415 -2.9525e-05
19:33513342 C T 0.775415 -2.9514e-06
19:33514898 A C 0.447440 1.2254e-05
19:33517515 T C 0.085865 2.8696e-06
19:33523914 A C 0.132832 4.2804e-05
19:33532300 T C 0.178277 5.4711e-05
19:33533292 T C 0.347326 8.2195e-05
19:33536376 A G 0.618943 3.5145e-05
19:33538297 T C 0.298382 -6.6956e-06
19:33550633 G C 0.499471 1.7421e-05
19:33564799 G A 0.162437 2.8381e-05
19:33576748 T C 0.059334 6.7999e-06
19:33579128 C T 0.504440 1.1295e-05
19:33585617 G A 0.085521 2.2145e-05
19:33599141 T C 0.055189 -1.5922e-05
19:33599745 C A 0.022286 -1.5764e-08
19:33600764 C T 0.502509 1.1054e-05
19:33604531 T C 0.188706 4.7545e-05
19:33605300 G A 0.509462 4.8400e-06
19:33605312 C T 0.675119 1.7567e-05
19:33608733 A C 0.479162 2.4008e-07
19:33616256 G T 0.518355 9.6663e-06
19:33617508 A G 0.035298 -6.7941e-06
19:33617583 T C 0.202189 3.4954e-05
19:33630693 A G 0.279745 2.6208e-05
19:33635761 T C 0.647727 5.8682e-05
19:33638586 G C 0.124260 2.4534e-06
19:33638804 G T 0.233631 1.0374e-05
19:33644402 T C 0.192283 4.0679e-05
19:33647024 G A 0.094220 -1.4098e-05
19:33647379 C T 0.138269 3.7773e-06
19:33652873 T C 0.030102 -4.2151e-05
19:33653539 T G 0.220460 1.7643e-05
19:33663189 G T 0.217938 2.2134e-05
19:33664640 C T 0.171399 -1.8714e-05
19:33667820 G A 0.044844 -2.5030e-05
19:33671172 T C 0.609465 9.4983e-06
19:33671689 C G 0.047931 -1.4515e-05
19:33672553 T C 0.054949 -3.9853e-05
19:33674240 C T 0.406523 7.4090e-06
19:33678030 T C 0.108975 2.3204e-05
19:33680782 A C 0.459262 7.9638e-06
19:33681470 A G 1.257988 -1.5245e-05
19:33688495 T C 1.517631 -6.1807e-06
19:33694300 G A 0.073362 -5.0876e-07
19:33698018 T C 0.073774 -1.5525e-06
19:33698291 C T 1.781906 -2.0458e-05
19:33700078 T C 1.154388 2.4099e-05
19:33700610 T C 0.100053 -4.1737e-06
19:33703570 T C 0.043669 -1.4967e-05
19:33705155 T C 0.060356 -3.0429e-05
19:33705259 C T 0.046399 2.1476e-05
19:33706293 A C 0.424723 -8.7867e-06
19:33708902 T C 0.628116 -1.4545e-05
19:33710007 A G 0.083233 -1.0819e-05
19:33711640 T C 1.363792 -9.1676e-06
19:33711686 G A 0.298726 2.2089e-06
19:33713928 T C 0.401460 -1.2792e-05
19:33714369 T C 1.053556 8.4093e-06
19:33715346 T C 0.026752 1.2284e-05
19:33719750 A G 1.833801 -9.0605e-05
19:33723705 G T 1.053024 3.0282e-05
19:33726375 C T 0.232713 -3.8285e-05
19:33726662 T C 0.122342 2.6390e-05
19:33730893 G A 0.252145 -1.1759e-05
19:33732762 C T 1.849157 -2.8195e-05
19:33736883 G A 0.847657 -4.6354e-05
19:33738185 T C 0.064884 -1.2396e-05
19:33741951 G A 0.673843 -2.2954e-05
19:33742639 C T 0.085008 -8.0555e-06
19:33744816 A G 0.191689 7.7344e-06
19:33745778 T C 0.097024 -1.7023e-05
19:33750314 A G 0.330162 -7.3243e-06
19:33751033 T C 0.329172 1.5192e-05
19:33753555 G A 1.537103 -9.9304e-06
19:33754548 T C 0.162882 6.7553e-06
19:33757062 C T 0.792663 -1.8247e-05
19:33759348 C T 1.876227 -3.1562e-05
19:33761733 C G 0.507426 -2.3842e-05
19:33762257 C T 0.504525 2.7995e-05
19:33764718 G A 0.493330 3.7670e-06
19:33768892 C A 0.024035 3.3090e-06
19:33769013 A G 0.655676 -3.5817e-05
19:33770886 T C 0.058136 1.1357e-05
19:33771765 A C 0.022776 -3.1252e-06
19:33772816 T C 0.473196 -1.9757e-06
19:33774591 A C 0.417076 2.3835e-05
19:33776125 A G 0.036434 -4.5275e-05
19:33776212 T C 0.990675 -2.7622e-05
19:33776241 T C 0.033166 1.3337e-05
19:33777036 A G 0.044536 1.3914e-05
19:33777658 A C 1.784289 -1.4861e-05
19:33780575 T C 0.209301 2.2093e-05
19:33785196 C T 0.048129 -9.2428e-06
19:33786749 T C 0.094690 4.3853e-06
19:33787659 T C 0.113039 -3.0611e-05
19:33789397 G A 0.874575 -4.2159e-05
19:33790556 A G 0.138454 2.1992e-05
19:33791883 T C 0.045730 -4.5941e-07
19:33803443 C A 0.279014 -2.4090e-05
19:33806139 T C 0.183818 -3.1915e-05
19:33818385 A G 0.253064 3.8108e-05
19:33824898 C T 0.465276 -1.8834e-05
19:33832285 G C 1.000662 -3.5655e-05
19:33839992 C A 0.092766 1.5339e-05
19:33840747 T C 0.093210 -2.7493e-05
19:33842329 T G 0.068704 -1.7366e-05
19:33845598 A C 0.376143 -2.8715e-05
19:33849884 C T 0.550288 -1.6997e-05
19:33850767 T C 0.153037 1.4139e-05
19:33856700 T C 0.042293 -1.1288e-05
19:33868013 G A 1.090351 -1.6227e-05
19:33873199 T C 0.056607 8.1786e-06
19:33873371 T C 0.052878 -2.4992e-06
19:33874354 T C 0.500003 -1.2543e-05
19:33874758 G A 0.857190 1.0227e-05
19:33878039 G A 0.524155 -9.6593e-06
19:33881128 T G 0.085453 9.7511e-06
19:33882222 A G 0.315764 -1.5542e-06
19:33884341 G A 0.604373 -1.0382e-05
19:33885653 A G 0.051615 1.2069e-05
19:33887160 C A 0.995027 -3.2466e-05
19:33896195 A G 0.846349 2.4668e-06
19:33897012 G A 0.053365 1.6912e-06
19:33899065 A G 1.333405 -2.4344e-05
19:33902652 G A 0.036207 -7.1408e-06
19:33906123 C T 1.244635 -5.0188e-05
19:33909710 G T 1.254249 -5.0531e-05
19:33911878 T C 0.025817 3.4448e-05
19:33914570 T C 0.048074 1.1381e-05
19:33916271 T C 0.198729 -1.9346e-05
19:33925945 A G 0.027502 -4.3551e-06
19:33927554 T C 0.027281 2.4793e-05
19:33930344 T C 0.109352 -4.4043e-05
19:33932741 T C 0.089909 9.9019e-06
19:33943081 C A 0.380145 -1.8633e-05
19:33953743 G A 0.726841 -3.2537e-05
19:33953831 C T 0.322729 -2.4357e-05
19:33953912 G A 0.074979 -8.8210e-07
19:33959290 T C 0.031095 -1.3537e-06
19:33964517 A G 0.074287 -2.0671e-05
19:33988381 C T 0.020773 1.7259e-05
19:33999685 C A 0.061028 8.0639e-06
19:34001331 C A 0.150016 -3.7186e-06
19:34024022 T G 0.033195 3.0961e-06
19:34024621 G A 1.464098 7.5012e-06
19:34026368 A G 0.051563 -3.8781e-06
19:34028391 A G 0.628259 3.3357e-05
19:34032149 A G 0.035107 -4.1782e-05
19:34032476 G T 1.051687 3.1331e-05
19:34033703 T G 1.649087 4.1777e-05
19:34036966 C G 0.543092 4.9070e-06
19:34038253 T C 0.167900 1.5591e-05
19:34039023 T C 0.054997 -1.1570e-05
19:34039074 T C 0.119787 7.8445e-06
19:34044119 A G 0.543092 -5.3185e-06
19:34045675 G A 1.767316 5.7621e-05
19:34048659 A G 0.040849 4.7437e-07
19:34048919 T C 0.106223 -1.4687e-05
19:34052223 A C 0.071408 -1.7450e-05
19:34055738 A G 0.209531 -2.0200e-06
19:34055878 T C 1.954890 -4.5868e-06
19:34058811 G A 0.939774 7.0930e-05
19:34060101 T G 1.931942 1.9062e-05
19:34060938 A G 1.388454 3.9978e-05
19:34062673 G A 0.178352 -2.7088e-05
19:34062818 A G 0.038405 1.2929e-05
19:34068603 T C 0.079672 -1.7922e-05
19:34069166 G T 0.444117 7.0866e-05
19:34069801 A G 0.034403 -1.6930e-05
19:34070004 A G 0.051099 -1.5134e-05
19:34074328 A G 0.078257 -6.3186e-05
19:34075344 C T 0.720960 -2.1668e-06
19:34078893 T C 0.055208 4.9952e-05
19:34079410 G A 0.056974 3.5529e-06
19:34079470 A G 0.041108 3.4031e-05
19:34088191 A G 0.405585 1.7729e-05
19:34090242 G T 1.793124 1.3010e-05
19:34094912 C T 0.561992 5.6553e-06
19:34097861 G A 0.042871 -2.6774e-05
19:34100321 C T 0.131388 -2.6496e-05
19:34110247 G A 0.020325 1.8625e-05
19:34110446 A G 0.029186 6.8599e-06
19:34117092 G A 1.036100 2.4980e-05
19:34120344 G T 0.030115 -2.6316e-05
19:34122656 A G 0.276187 3.0308e-05
19:34125298 A G 0.427871 -2.0670e-06
19:34126187 A G 0.082084 4.1952e-05
19:34126874 T C 0.041274 -2.4673e-06
19:34129258 G A 0.559600 -2.6529e-05
19:34130336 T C 0.611471 4.1618e-06
19:34131328 A C 0.062106 -2.6347e-06
19:34131564 C A 0.142015 -4.0731e-05
19:34132445 A C 0.141729 2.0764e-05
19:34133088 T C 0.480226 2.3805e-05
19:34133709 C T 1.112630 -1.8079e-05
19:34136030 C T 0.216964 2.9712e-05
19:34136161 G A 0.537460 1.8572e-06
19:34136657 A G 1.850130 -5.0249e-05
19:34137187 G T 0.077208 -1.1622e-05
19:34138945 C T 1.744995 -3.2529e-05
19:34139099 T C 0.033253 9.1372e-06
19:34140455 G A 0.022451 3.4516e-06
19:34141347 G A 0.206603 1.5999e-05
19:34143779 A G 1.939917 2.1152e-05
19:34150285 G A 0.329081 -8.8127e-06
19:34150920 C T 0.048022 6.9195e-06
19:34151779 G C 0.539593 5.2267e-06
19:34159287 T C 0.060122 2.8859e-06
19:34162025 T C 0.146231 1.6517e-05
19:34163517 G A 1.547545 6.3940e-05
19:34164090 T C 0.103282 -2.9108e-05
19:34164629 C T 0.397958 -1.3042e-05
19:34168273 T C 0.047830 -1.2196e-05
19:34172041 T C 0.073161 1.1884e-05
19:34177587 A G 0.131670 -1.7977e-05
19:34180899 T C 0.122011 -6.0594e-05
19:34180973 C A 0.204026 -8.2869e-06
19:34181263 T C 0.492200 -2.2680e-06
19:34181862 C G 0.124279 -8.6934e-06
19:34184752 G A 0.659149 -2.8613e-05
19:34187347 A G 0.094366 -6.8095e-06
19:34189756 A G 0.303929 -2.3852e-05
19:34191593 T C 0.370183 -3.9691e-05
19:34197923 A G 0.155511 -1.7699e-06
19:34199374 A C 0.040816 -6.0429e-06
19:34200100 A G 0.096476 1.8453e-05
19:34203587 C T 0.249348 -5.6620e-05
19:34205038 T G 0.108209 9.9629e-06
19:34208601 C T 1.115269 -8.4852e-05
19:34208992 A C 0.062839 3.4039e-05
19:34213920 T C 0.077439 4.9919e-05
19:34214533 A G 0.073787 1.8796e-05
19:34218971 T C 0.104236 1.5424e-05
19:34224869 A G 0.145871 4.1540e-05
19:34226169 T G 0.040953 5.9605e-06
19:34226945 G A 0.226718 1.2734e-05
19:34231221 T G 0.060502 2.7427e-05
19:34232172 A G 1.084417 5.9427e-06
19:34233402 A G 0.028618 -1.4323e-05
19:34236415 A G 0.021160 1.3582e-05
19:34238618 G C 0.045708 1.0293e-06
19:34241857 T G 0.512000 -2.9509e-05
19:34242204 G A 0.193133 -2.5047e-05
19:34245108 A C 0.192036 4.0316e-06
19:34245941 T C 0.538616 -1.8320e-05
19:34246242 A G 0.326089 -3.8943e-06
19:34248892 G A 0.587767 -1.3512e-05
19:34250200 C A 0.495018 -1.1265e-04
19:34253304 G T 0.536178 2.8490e-05
19:34255590 T C 0.076391 8.8413e-06
19:34258427 C T 0.053095 1.3148e-06
19:34265878 A G 0.124176 -4.9761e-05
19:34266248 G A 1.451881 3.2789e-05
19:34266342 T G 0.161149 2.9161e-06
19:34269366 G A 0.258572 2.2275e-05
19:34270398 T C 0.166092 1.1205e-05
19:34271206 G A 0.040005 1.0788e-06
19:34271918 T C 0.066559 -1.9839e-05
19:34272047 C T 0.263730 -2.5147e-05
19:34275437 A G 0.368093 3.8650e-06
19:34275730 C T 0.328870 5.4186e-05
19:34280181 A G 0.162230 -1.4599e-05
19:34290167 C G 0.815523 1.0108e-05
19:34294867 T C 0.657322 1.9704e-05
19:34295278 G T 0.304196 -1.6773e-05
19:34303416 A G 0.051034 -8.8470e-05
19:34307031 A C 0.066364 -1.6385e-05
19:34309532 G A 1.346982 1.1556e-05
19:34311910 T G 0.045016 -2.0482e-05
19:34320918 T C 0.301807 1.4570e-05
19:34322137 G A 1.340117 1.6254e-05
19:34324709 C T 1.288791 1.8244e-05
19:34333846 T C 1.292559 -8.4381e-06
19:34334857 A G 0.689066 -4.3755e-05
19:34344441 T C 1.703108 -1.9655e-05
19:34347634 G A 0.035065 -8.4274e-06
19:34351687 C T 0.412006 1.4235e-05
19:34353960 A G 0.070392 1.4132e-06
19:34356388 A G 0.077926 1.9643e-07
19:34358788 C T 0.665972 -2.2178e-05
19:34359334 A C 1.722271 -4.0416e-06
19:34360554 A G 1.440390 -1.2816e-05
19:34368808 T C 1.437122 -1.5158e-05
19:34370583 T C 0.056857 2.3230e-06
19:34390978 A G 0.058480 3.0253e-05
19:34392190 G A 0.134617 -2.1811e-05
19:34395187 C T 0.370735 -6.0447e-06
19:34414171 T C 0.062385 -3.1299e-05
19:34417225 C T 0.489798 2.0348e-06
19:34418332 G A 0.030871 1.1955e-06
19:34419480 C G 0.139415 -4.1969e-05
19:34423978 T G 1.662509 -7.1128e-06
19:34427165 A G 1.298869 -1.9515e-05
19:34427216 T C 1.161762 -6.6228e-06
19:34427823 A G 1.365090 2.0108e-05
19:34429795 A G 1.361630 3.4949e-05
19:34431732 T C 0.092250 -1.2848e-05
19:34431919 G C 0.674379 -2.9813e-05
19:34438693 G A 0.332363 4.1541e-06
19:34442546 G A 0.495203 -1.4168e-06
19:34445753 T C 0.046399 -1.8986e-05
19:34446444 T C 0.061703 3.7524e-06
19:34449212 T G 0.434473 -5.4183e-06
19:34452165 C T 0.369093 -5.0279e-06
19:34472540 A G 0.260513 -4.5055e-07
19:34480641 C A 0.365490 -8.7116e-06
19:34482758 C T 0.099660 -5.9381e-06
19:34484197 T C 1.876269 6.0825e-06
19:34486231 G A 0.122543 -1.6118e-06
19:34492200 C T 0.128957 3.9777e-06
19:34520871 A G 0.104645 -3.0849e-06
19:34521575 T C 0.079334 5.1173e-05
19:34535507 G A 0.652271 4.5966e-06
19:34536452 G A 0.597761 1.7749e-06
19:34544387 T G 0.367759 1.6501e-05
19:34551377 T C 0.040057 8.0077e-06
19:34554451 G A 0.315952 -1.6204e-05
19:34558612 G A 1.251727 1.3303e-05
19:34562014 C T 0.429345 1.4404e-05
19:34568108 T C 1.398996 -1.1153e-05
19:34568591 T C 0.040936 -8.4817e-06
19:34577386 T G 0.143089 -1.7645e-05
19:34583067 T C 0.215120 -1.9932e-06
19:34583729 G A 0.113714 9.8574e-07
19:34584137 G A 0.677115 -2.4141e-05
19:34590345 G A 0.109881 -1.2568e-05
19:34590490 A G 0.954140 -5.4370e-06
19:34603466 A G 0.746900 -2.5999e-05
19:34604585 G A 0.031079 -1.7109e-05
19:34608654 T C 0.167569 3.8271e-05
19:34613031 G T 0.695603 -1.3586e-05
19:34614003 A G 0.127697 1.1494e-05
19:34622073 G A 0.171383 -1.8762e-05
19:34627219 C T 0.146594 -7.3968e-06
19:34632485 C G 0.670257 6.5921e-05
19:34633669 A G 1.103743 -1.6123e-05
19:34633734 T C 0.361338 -1.5900e-05
19:34636136 A G 1.861309 4.3815e-05
19:34639486 A G 1.267975 -4.7615e-05
19:34641954 A G 0.056701 -8.6962e-06
19:34646994 G C 0.086430 -9.7302e-06
19:34656406 T C 0.733829 -4.3046e-05
19:34664325 A G 0.078792 -2.6994e-05
19:34668294 C T 1.129995 -5.0120e-05
19:34670274 A G 0.049145 7.4359e-06
19:34671119 C T 1.243453 -5.0802e-05
19:34674051 G A 0.059911 3.9208e-06
19:34676445 G A 0.065894 -1.1078e-05
19:34682214 A T 0.027028 3.2695e-06
19:34706203 A G 0.059048 1.8954e-05
19:34706742 G A 0.740383 -2.7461e-05
19:34713724 T C 0.020238 7.5121e-07
19:34716108 G A 0.077627 -1.9881e-05
19:34749342 G T 0.126448 -2.4086e-05
19:34752049 A G 1.297895 2.4146e-05
19:34767592 G C 0.070191 -2.6125e-05
19:34767593 T C 0.030628 3.1378e-05
19:34779515 A G 0.059515 2.6562e-05
19:34820321 A C 0.147195 -2.8053e-05
19:34830707 A G 0.147753 -2.6516e-05
19:34837378 C T 0.692666 -1.3429e-05
19:34840634 A C 0.452851 4.1656e-06
19:34841011 A G 0.056546 -1.1118e-05
19:34853752 A G 0.020978 -4.1575e-05
19:34856875 T C 0.050044 1.5342e-06
19:34866583 T C 0.029826 -1.1970e-05
19:34868776 C T 0.050382 -3.3913e-06
19:34876423 T G 0.087170 7.5882e-06
19:34881049 T G 0.044520 -2.8916e-05
19:34881980 T C 0.025908 -7.0119e-06
19:34900005 T C 0.050525 -2.0185e-06
19:34919852 G T 1.764811 5.5213e-06
19:34944941 A G 0.048149 4.2051e-05
19:34946064 G A 1.647740 1.3492e-05
19:34950274 C T 0.444733 -1.5471e-05
19:34962061 C G 1.786691 2.5473e-05
19:34967603 G A 0.047282 -4.1594e-05
19:34980189 G A 1.873491 1.4609e-05
19:34980434 G T 1.205750 3.3572e-05
19:34982955 C A 0.056023 5.0221e-06
19:34987233 G A 0.063914 -1.1814e-05
19:34987380 G A 0.107077 -4.4504e-05
19:34987542 C A 0.190498 1.1970e-06
19:34989124 T G 0.041261 -9.1163e-06
19:34994662 A G 0.133433 1.9857e-05
19:34998599 G A 0.040787 5.0990e-05
19:35002775 A G 0.785220 1.3530e-05
19:35009401 G A 0.047194 -2.0636e-05
19:35011302 A G 0.391291 2.5370e-06
19:35012367 T C 0.360991 1.1512e-05
19:35014298 T C 0.642534 -2.8192e-05
19:35015143 A G 0.034425 -3.8123e-06
19:35020567 C T 0.021049 9.2030e-06
19:35027461 T C 0.029810 2.3001e-05
19:35028009 C T 0.101163 -1.0933e-04
19:35031579 A T 0.024918 7.2232e-08
19:35032979 G T 0.083817 5.7473e-05
19:35040060 T C 0.185327 1.1377e-04
19:35049264 G A 0.396069 -1.0700e-05
19:35052255 T C 1.338192 7.6079e-06
19:35060136 G A 0.024954 2.7547e-05
19:35066954 T C 0.098628 1.7927e-05
19:35069970 T C 1.385150 -3.6000e-05
19:35072183 C G 1.272484 -8.2802e-05
19:35073075 A G 0.114487 1.3616e-05
19:35077759 T C 0.248367 -7.8320e-06
19:35077789 T C 1.195645 1.4131e-04
19:35083653 T C 0.032721 -3.6321e-05
19:35086628 A C 0.084180 -9.9964e-05
19:35090017 A G 0.070934 -2.2107e-05
19:35090064 C A 1.070691 -5.3059e-05
19:35091998 A C 0.093269 -2.7004e-05
19:35093206 C T 0.184090 8.7069e-07
19:35097753 C A 0.767420 2.8826e-05
19:35106409 T G 1.934889 1.7200e-05
19:35112977 G A 0.936375 -8.6190e-06
19:35123835 G A 0.134137 -6.4484e-06
19:35124211 C T 0.088183 3.9352e-05
19:35126605 G A 0.223495 1.7775e-05
19:35127980 C A 1.761636 1.9890e-05
19:35128640 A G 0.098667 2.8331e-05
19:35146320 G A 0.023156 -4.1254e-05
19:35152558 C T 0.042705 -5.9817e-06
19:35166230 C A 0.255093 4.2113e-05
19:35168591 A C 0.039239 -3.2786e-06
19:35170425 T C 0.087929 -1.9821e-05
19:35175208 G A 0.727601 -7.8956e-06
19:35175749 G C 0.208178 1.6092e-05
19:35175877 A G 0.132923 1.0192e-07
19:35176752 G C 0.239980 1.8312e-05
19:35181101 G A 0.237916 1.7751e-05
19:35181431 G A 0.718132 -2.9787e-05
19:35201588 T C 0.041316 1.6982e-05
19:35201672 A G 0.020767 8.8160e-06
19:35204133 T C 1.934210 1.6024e-05
19:35204388 A C 0.031218 5.8961e-06
19:35218880 A G 0.063495 -3.1715e-05
19:35232987 C A 0.071557 6.7143e-06
19:35238331 T C 0.050589 9.7309e-06
19:35239780 C A 0.071960 7.6524e-06
19:35240440 T C 0.684772 -1.9089e-05
19:35240946 C G 0.030702 1.6653e-05
19:35241876 C G 0.055903 -2.6519e-05
19:35246250 T C 0.644764 -6.5590e-05
19:35260442 T C 0.034841 1.2172e-05
19:35261524 A G 0.074268 1.6530e-04
19:35272934 G A 0.266732 8.4381e-05
19:35277189 C T 1.921990 1.9926e-05
19:35278669 T G 0.028940 1.4718e-05
19:35282054 T C 0.856547 -3.3605e-05
19:35293370 T C 0.086196 9.6374e-06
19:35294385 G A 1.136984 5.8605e-05
19:35300798 T G 0.079698 1.8414e-05
19:35302076 C T 0.029716 -6.5567e-05
19:35303848 C A 1.073203 -1.5586e-05
19:35307193 A G 0.681010 -5.3566e-05
19:35309779 C G 0.082389 -5.1931e-05
19:35322265 A G 0.047415 1.3715e-05
19:35323491 G A 1.063044 -1.5958e-05
19:35323937 T C 0.024642 -2.2116e-05
19:35328604 C T 0.119411 4.1507e-05
19:35329919 C T 0.081915 1.2829e-04
19:35329974 G A 0.632540 -8.1477e-06
19:35330731 A G 0.080545 6.8917e-05
19:35333176 T C 0.111192 -1.7340e-05
19:35333892 T C 0.064287 -4.0794e-05
19:35335548 T C 0.040524 1.1241e-05
19:35337427 C T 0.113305 -5.1151e-05
19:35343610 A G 0.879236 2.0106e-05
19:35344974 C T 0.355743 2.4857e-05
19:35358230 A G 0.784091 1.0784e-05
19:35358258 T C 1.530634 2.6818e-05
19:35368639 C T 0.047762 6.8179e-06
19:35370305 G A 0.720745 1.3984e-05
19:35397786 A G 0.044013 -1.9548e-05
19:35400147 A G 0.050648 2.2096e-05
19:35403208 A G 0.030959 1.0581e-05
19:35408879 A G 0.126123 4.6981e-06
19:35418450 A G 0.060710 3.7615e-05
19:35422808 T C 0.647325 4.3319e-05
19:35429830 A G 0.640817 4.2971e-05
19:35434448 G A 0.302917 2.7582e-05
19:35434582 T G 0.039924 4.0297e-05
19:35434648 C T 0.058441 4.5377e-07
19:35435001 T C 0.070188 2.0005e-05
19:35435069 G A 0.346239 -9.1173e-06
19:35449082 A G 0.353990 -6.1666e-06
19:35449760 C G 0.578818 4.1868e-05
19:35450229 T C 0.932938 2.9635e-05
19:35451124 T C 0.064933 6.4262e-05
19:35453460 A T 1.068876 1.0837e-04
19:35459787 G A 0.069386 1.7693e-05
19:35462160 T C 1.096726 7.3193e-05
19:35462829 T C 1.184019 1.8697e-04
19:35463865 A G 0.177404 1.5885e-05
19:35465897 A G 1.244615 1.2664e-04
19:35470458 T C 0.176784 1.6903e-05
19:35473576 G A 0.065848 4.7614e-06
19:35488460 T C 0.173963 -4.3844e-05
19:35490861 G C 0.618362 1.3139e-04
19:35495531 A G 0.037058 1.9463e-05
19:35495680 T C 0.080347 -1.9116e-05
19:35496231 A G 0.103552 8.4442e-06
19:35500470 A G 0.192276 -2.9790e-05
19:35503025 T C 0.596060 6.8132e-05
19:35506729 A G 0.596242 7.6487e-05
19:35509879 T C 0.685470 4.0001e-05
19:35510304 T C 0.063566 -1.6087e-05
19:35513237 C T 0.269520 1.7295e-05
19:35520962 C T 0.081139 1.3132e-05
19:35524824 C T 0.708625 6.1485e-05
19:35524944 C G 0.269326 1.5628e-05
19:35527030 T C 0.085388 -3.1566e-06
19:35530073 C T 0.065140 5.8590e-06
19:35535289 G A 0.826942 5.4496e-05
19:35535332 T C 0.208492 -2.0901e-05
19:35536364 A G 0.275110 -3.4418e-05
19:35550878 T C 0.351867 -2.3121e-05
19:35555190 C T 1.866311 2.4925e-05
19:35555585 A G 1.499627 1.6532e-05
19:35555683 T C 0.222995 9.9137e-06
19:35559474 C T 0.364195 -2.0806e-05
19:35560968 A G 0.146302 -1.3093e-05
19:35568212 A G 0.362487 4.0252e-06
19:35570307 T C 0.943802 5.1135e-06
19:35575164 T C 0.745998 -1.6952e-05
19:35575767 C T 1.720943 6.3108e-06
19:35577163 T C 0.417585 1.5192e-06
19:35577293 T G 0.419562 -1.4477e-05
19:35577343 A G 0.959856 2.5554e-06
19:35577870 A G 0.859482 -4.7997e-06
19:35578491 T C 0.035831 -6.7177e-06
19:35587635 G A 0.761678 6.3865e-06
19:35587791 T C 1.238260 -8.2305e-06
19:35589061 T C 0.024230 4.0067e-06
19:35589920 T C 0.199297 -4.3334e-05
19:35592080 C T 0.035321 -2.4872e-05
19:35592260 A G 0.072336 -4.4289e-05
19:35595222 C G 0.768861 -2.7274e-05
19:35597998 T G 0.176592 -4.9927e-05
19:35598651 C A 1.153099 -3.6349e-06
19:35599368 C T 0.973803 2.9839e-07
19:35604873 G A 0.305082 1.0311e-05
19:35610037 C T 0.041657 -6.4606e-06
19:35610994 G A 1.545760 6.7138e-06
19:35612159 G C 0.544189 1.7817e-05
19:35612286 G A 0.285795 -2.1108e-05
19:35615179 G A 1.266245 6.0967e-07
19:35617270 C T 0.706577 -2.1917e-05
19:35622695 G A 1.883624 2.1283e-06
19:35623409 T C 0.093850 7.7418e-05
19:35624228 T C 0.325514 4.8603e-06
19:35633635 T C 0.020695 -7.3265e-05
19:35635231 T C 0.707989 -1.3686e-05
19:35635897 A G 0.644868 -2.3453e-05
19:35638278 T C 0.099452 -1.8745e-05
19:35642297 C T 0.243995 -2.9253e-05
19:35642306 G T 0.092019 2.6857e-05
19:35642651 T G 0.145919 7.0206e-06
19:35643713 T C 1.623961 -1.2716e-05
19:35644855 C T 0.346456 3.0857e-05
19:35645915 T C 0.473076 -9.7129e-06
19:35648365 G T 0.503668 -2.2855e-06
19:35650593 A G 0.262337 1.0039e-05
19:35652709 C A 1.588471 9.9344e-06
19:35652806 G A 0.128976 -5.2407e-06
19:35655289 C G 0.220301 -1.4076e-05
19:35657334 G A 0.147857 5.5294e-06
19:35660508 A G 1.606528 -4.9590e-06
19:35660752 T C 0.790823 2.2748e-05
19:35669071 A G 1.616772 4.9466e-06
19:35670369 T C 0.109592 -9.0092e-06
19:35672211 T C 0.651405 -2.2705e-05
19:35673920 T C 0.221852 1.1815e-05
19:35676984 A G 0.106616 -5.1758e-06
19:35684942 C T 0.039745 -8.5452e-06
19:35689951 T C 0.027077 -2.2107e-05
19:35695401 T C 0.981421 -2.1154e-05
19:35696724 T C 0.732161 -4.4967e-06
19:35700047 C T 1.323729 -3.0136e-05
19:35707480 G A 0.476620 -5.5727e-06
19:35712107 A G 0.057419 1.7616e-05
19:35712549 A G 0.096638 -2.1527e-05
19:35718891 T C 0.061901 2.5187e-05
19:35718938 T C 0.397766 3.2232e-05
19:35719020 T C 0.649493 1.6987e-05
19:35719106 G A 1.469918 8.4892e-07
19:35719257 A G 1.212355 1.2388e-05
19:35719577 A G 0.760666 -5.9008e-06
19:35720296 A G 0.270867 -1.1616e-05
19:35720776 A C 1.493648 4.5974e-06
19:35723969 G A 0.071515 -4.3440e-06
19:35727654 C T 0.070512 -3.3369e-05
19:35728880 G A 0.507485 -1.3638e-05
19:35730138 A G 0.574612 -1.3399e-05
19:35756178 C T 0.426852 3.8117e-05
19:35756735 T C 0.245959 -1.2989e-05
19:35757250 A G 0.835443 -1.3725e-05
19:35757427 A G 0.245845 -1.0953e-05
19:35758745 C G 0.059613 2.3640e-05
19:35771995 T G 0.021581 3.0053e-06
19:35772471 T C 0.461722 2.3440e-05
19:35791333 T C 0.084258 1.0808e-05
19:35791481 A G 0.028268 4.6734e-06
19:35797671 T C 0.065699 1.4569e-05
19:35799200 C T 1.331363 -9.5207e-06
19:35799230 A G 0.361789 2.1328e-05
19:35800662 T G 1.569957 4.1375e-06
19:35809800 G A 1.458788 -4.2663e-05
19:35811336 G A 0.280942 2.4012e-05
19:35814384 C A 0.268758 -7.2247e-05
19:35820889 T G 0.239815 -8.1780e-06
19:35822884 T C 0.033799 4.4204e-06
19:35825211 A G 0.090656 -5.2894e-06
19:35828426 A C 0.025791 1.7621e-05
19:35829381 G A 0.061680 1.1799e-05
19:35831649 T C 0.259150 -4.8794e-05
19:35833406 G C 1.421759 -1.0977e-05
19:35834338 T C 0.292407 -6.3451e-06
19:35834474 G A 0.144829 -2.6053e-05
19:35835622 A G 0.043247 -4.5837e-05
19:35835940 T C 0.516398 4.3657e-05
19:35836600 A C 0.061820 1.2135e-05
19:35837096 T C 0.116918 -1.4987e-05
19:35837148 A G 0.058623 -2.2080e-06
19:35837428 A G 0.611439 -8.9333e-06
19:35839730 C A 0.872254 3.2248e-05
19:35840475 A G 0.122209 4.7012e-06
19:35843086 A G 1.474017 3.2289e-05
19:35848339 A G 0.424593 1.1388e-05
19:35848867 A G 0.073846 -1.4243e-05
19:35848955 T C 0.410522 1.8987e-05
19:35849061 A G 0.333892 -1.0428e-05
19:35849447 T C 0.041199 2.9146e-05
19:35865664 A G 0.493132 2.9005e-05
19:35865830 G A 0.469376 1.3344e-05
19:35871707 T C 0.491071 -6.5000e-07
19:35878328 A G 0.055760 -1.4106e-05
19:35883551 C T 1.605408 -1.8206e-05
19:35886418 A G 0.414667 -1.5193e-04
19:35887023 T C 0.047574 -1.7093e-05
19:35887776 G T 0.512941 -1.0353e-05
19:35889429 A C 1.075095 -2.0171e-06
19:35896467 A G 1.616694 -1.8488e-05
19:35896968 T C 1.568094 -2.4440e-05
19:35897040 A G 0.024425 -1.3175e-05
19:35897918 T C 0.452575 -1.3158e-05
19:35898859 C T 0.164447 -2.0087e-05
19:35898899 G A 0.124156 2.2646e-06
19:35908257 A G 0.243366 1.3601e-05
19:35908289 A G 0.041407 1.0153e-05
19:35908957 G A 0.312411 5.8391e-06
19:35918910 T G 0.093873 -1.0850e-05
19:35920799 T C 0.160905 -1.8844e-05
19:35921266 G T 1.048885 -4.7430e-05
19:35921507 A C 0.128729 -1.5395e-05
19:35922437 G A 1.242109 -2.6431e-05
19:35923465 G A 1.042835 -4.6510e-05
19:35926075 C T 0.145676 2.1438e-05
19:35927153 A C 0.108472 -8.5222e-06
19:35929300 A G 1.232791 -3.0295e-05
19:35930732 A C 0.035519 9.8657e-07
19:35930838 A G 0.290527 -2.0196e-05
19:35931831 A T 0.288171 -7.5621e-06
19:35935987 A C 0.274363 -5.6967e-06
19:35936004 G A 0.347151 3.4341e-06
19:35941248 A T 0.154696 6.8060e-06
19:35943769 G A 1.425336 7.6582e-06
19:35948993 G T 0.041521 -2.2586e-05
19:35950174 G A 0.582720 -1.0787e-05
19:35950306 A G 0.093197 1.5441e-05
19:35952065 G A 0.069957 -5.3117e-05
19:35956390 A G 0.575066 -1.1016e-05
19:35963194 A G 0.456094 1.6732e-05
19:35965340 A G 0.157562 1.1272e-05
19:35966532 G C 0.070746 2.6011e-05
19:35976696 A G 0.050216 1.5277e-06
19:35978458 A G 0.470093 1.3834e-05
19:35979385 T C 0.102688 -1.3416e-05
19:35981706 G T 0.175635 -8.2782e-05
19:35982472 T C 0.186882 -1.5783e-05
19:35988301 A G 0.034821 8.6461e-06
19:35988748 C T 0.207808 -2.5913e-05
19:35991442 G T 1.978026 -1.1477e-05
19:35992385 T C 0.033880 4.9168e-05
19:35992691 G A 1.031338 -8.1993e-05
19:35994727 A G 0.037788 -3.0066e-05
19:35997457 T G 0.378596 -1.0454e-05
19:35998213 C A 0.593428 -2.9425e-05
19:35999198 T C 0.117301 5.9703e-06
19:35999251 G C 0.582418 -2.8428e-05
19:36003721 A G 0.203176 -3.1702e-05
19:36003962 C T 0.149538 -1.1937e-05
19:36004106 G A 1.556588 -1.3370e-05
19:36004171 A C 0.275834 -2.9824e-05
19:36007269 T C 0.774269 -7.2687e-06
19:36010258 A G 0.664232 1.4357e-05
19:36012428 C T 0.214906 -7.3356e-06
19:36016299 T C 0.178712 -2.6481e-05
19:36017172 C A 0.553709 5.5879e-05
19:36017615 A G 0.029884 -4.4632e-06
19:36017928 C G 0.752662 -6.3691e-05
19:36020182 A G 0.038473 1.5690e-05
19:36023805 G A 0.502262 1.0613e-05
19:36026235 A G 0.104068 -6.1234e-06
19:36029240 T G 0.055121 3.8886e-05
19:36032981 G A 0.045318 6.0094e-07
19:36038221 C T 0.268258 -4.1595e-05
19:36038390 G A 1.266836 -1.7753e-05
19:36041030 G T 0.276460 -2.0931e-05
19:36042207 T C 0.359160 -5.7097e-05
19:36048741 T G 0.791774 4.1791e-05
19:36049259 A C 0.046393 -3.3927e-06
19:36050969 G A 1.774548 -1.1630e-06
19:36051333 T G 0.023302 -7.2807e-06
19:36053814 T G 0.289440 -8.9825e-06
19:36056431 A G 0.045085 -1.6711e-05
19:36057800 G A 0.365568 -3.6172e-06
19:36061852 G A 0.094213 -2.4297e-05
19:36068826 A G 0.080185 -1.3626e-05
19:36068881 G A 0.974501 2.0002e-05
19:36069632 T C 0.910769 1.1135e-05
19:36071771 G A 0.870930 -2.6011e-06
19:36078219 C A 0.088355 2.4194e-05
19:36078876 C T 0.055841 5.3571e-06
19:36079704 T C 1.117801 -2.7023e-05
19:36079936 A G 0.782961 -8.5050e-06
19:36085146 T C 0.029274 -8.7721e-07
19:36089750 A G 0.041053 3.2363e-07
19:36095976 A G 0.470904 -2.4371e-05
19:36096772 T C 0.430095 -4.6058e-06
19:36108727 T C 0.042712 4.2426e-05
19:36113590 G A 0.072953 -3.0686e-05
19:36119330 C T 0.093860 -7.6333e-05
19:36119911 A G 0.022984 1.0856e-05
19:36122602 T C 0.461651 -1.2791e-05
19:36134208 A G 0.178241 -8.1534e-06
19:36135783 A G 0.094038 -4.1916e-05
19:36140014 G A 0.051771 4.4974e-05
19:36154058 A G 0.061690 8.8755e-06
19:36157167 A G 0.942714 7.0634e-06
19:36157740 T C 0.253269 -6.0204e-05
19:36159368 G T 0.176849 -1.4033e-05
19:36161913 T G 0.024548 2.0887e-05
19:36164495 G A 0.152843 1.9547e-04
19:36168646 G A 0.197947 -2.6830e-05
19:36173453 A C 0.350526 4.2288e-05
19:36184643 T C 0.199936 -2.7534e-05
19:36193679 G A 0.937988 -6.7266e-06
19:36204831 C T 0.931786 -1.1265e-05
19:36206050 C A 0.196525 -3.4225e-05
19:36206203 A T 0.037087 2.8939e-05
19:36211742 A C 0.103039 -1.2895e-05
19:36221525 A G 0.030874 5.8400e-05
19:36222857 T C 0.191747 -2.7415e-05
19:36226469 A G 0.119167 -2.5009e-05
19:36230174 C T 0.287850 -2.4018e-05
19:36230767 G A 0.178309 -2.4241e-05
19:36230870 G A 0.035870 3.5775e-05
19:36232175 A G 0.069691 8.0869e-06
19:36233470 A G 0.281037 2.0040e-05
19:36233826 T C 0.099001 -2.1859e-05
19:36234652 C T 0.109939 -1.8016e-05
19:36236120 G A 1.875240 -2.5474e-05
19:36239484 G A 0.287937 -1.8340e-05
19:36251326 G A 0.936148 -8.3167e-06
19:36258721 T C 0.176664 -1.6401e-05
19:36258842 C G 0.209197 -2.1582e-05
19:36259415 A G 0.236309 5.8413e-06
19:36266365 A G 0.108781 -1.6328e-05
19:36267542 T G 0.344489 2.0619e-05
19:36269652 A G 0.078990 9.4474e-05
19:36269740 A G 0.774931 1.3695e-05
19:36271139 T C 0.236166 7.6645e-06
19:36276767 G A 1.128632 -5.8861e-06
19:36282937 G A 0.042939 -1.6774e-05
19:36289898 G A 0.242223 1.4479e-07
19:36290900 G C 0.377126 -2.8610e-05
19:36292754 A G 0.124354 7.4581e-05
19:36294579 G A 1.913444 -6.3982e-06
19:36295375 A G 0.839744 2.3498e-05
19:36298595 T A 0.403790 1.7471e-05
19:36299238 A G 0.034474 -2.2733e-05
19:36302921 C T 0.543679 -1.8337e-05
19:36309321 C A 0.300187 1.6043e-05
19:36309518 A G 0.163203 4.8624e-05
19:36313540 C G 0.205328 3.4026e-05
19:36316710 C T 0.074849 -3.6916e-05
19:36320170 G A 0.381284 -2.1250e-05
19:36322456 A G 0.245427 -1.4640e-05
19:36322601 C T 0.205993 4.7319e-05
19:36324324 G A 0.382426 -1.7983e-05
19:36324590 C T 1.119706 2.4403e-05
19:36325031 T C 0.095375 -1.5282e-05
19:36339247 T C 0.151119 3.7404e-05
19:36339810 C T 0.072616 -1.3499e-05
19:36340009 A G 0.026145 1.2191e-05
19:36342212 T C 0.623883 -1.7585e-05
19:36343126 T C 0.029904 -8.9303e-06
19:36345767 C T 0.102269 7.3057e-05
19:36349752 A G 0.066384 -1.4629e-05
19:36351768 A G 0.366765 -1.3761e-05
19:36355661 A G 0.026356 1.8442e-05
19:36367509 G C 0.026217 -1.6763e-05
19:36375281 G A 0.066783 -9.5745e-06
19:36376966 C T 0.039518 -7.3494e-06
19:36385928 G A 0.087352 1.0219e-06
19:36387881 G A 0.086787 5.5622e-06
19:36388880 G T 1.958888 -3.2605e-05
19:36394678 C T 0.020306 1.5130e-05
19:36396024 C T 0.064845 -9.8582e-07
19:36398454 C G 0.102198 2.3005e-06
19:36403112 A G 0.037953 -2.3405e-05
19:36430368 T C 0.064086 -9.5079e-08
19:36430798 G A 0.066711 -4.9753e-06
19:36431128 T C 0.033448 -2.5456e-06
19:36439298 A G 0.577913 -6.5318e-05
19:36441223 A G 0.084667 -1.5767e-05
19:36442117 C T 0.294221 4.6305e-05
19:36442598 T C 0.033958 1.4606e-05
19:36445218 A T 0.788116 1.4320e-06
19:36447203 C T 0.095151 -1.2246e-05
19:36448842 T C 0.046620 -1.3822e-05
19:36456801 C G 0.091402 2.4325e-05
19:36457755 C T 0.267755 6.4936e-06
19:36461189 C T 0.725552 9.5778e-06
19:36462543 G T 0.032987 3.4035e-06
19:36464626 T C 0.063868 -3.2183e-06
19:36467594 T C 0.717269 -3.6489e-05
19:36468278 G T 0.238922 4.4168e-05
19:36469497 T C 0.698609 -8.5043e-05
19:36470237 T C 0.032838 1.8112e-05
19:36471921 T C 0.284344 -1.2369e-05
19:36477855 C T 0.310402 4.2754e-06
19:36479803 T C 0.100871 8.0677e-06
19:36487146 G A 0.296188 -8.8465e-05
19:36487759 G A 0.103039 2.4872e-05
19:36495502 A G 0.032893 -1.1739e-05
19:36501445 T C 0.654845 -4.6211e-05
19:36515091 C A 0.641771 -5.3741e-05
19:36520765 T C 0.625393 -3.1772e-05
19:36526709 G A 0.206921 -3.5109e-05
19:36530428 A G 0.212689 1.6642e-05
19:36531262 T C 0.032322 1.0409e-05
19:36542638 C G 0.034458 1.9715e-05
19:36546015 T C 0.036678 -1.8775e-05
19:36547530 C T 0.294792 8.6672e-06
19:36567153 A C 0.036090 7.6595e-06
19:36574361 G A 1.791832 -6.8477e-06
19:36574798 T C 1.137876 -6.1760e-05
19:36575645 A G 0.405131 3.2266e-05
19:36577550 A G 0.181188 2.0024e-05
19:36582270 A G 0.924619 -1.9552e-05
19:36590329 C T 1.319558 -3.9827e-05
19:36591431 C G 0.293676 1.0139e-05
19:36593915 G T 0.066231 1.8353e-05
19:36594063 T C 0.201832 -3.5833e-05
19:36594659 T A 1.204036 -5.0300e-05
19:36594853 A G 0.094259 -9.3695e-06
19:36611261 T C 0.084054 -1.0712e-05
19:36612994 A G 0.093438 -1.2350e-05
19:36615878 A G 0.070477 1.9059e-05
19:36622966 C G 1.290372 2.0275e-05
19:36623539 T C 0.498896 4.0234e-05
19:36623594 C T 0.034487 2.4536e-05
19:36630372 C T 0.068360 2.3108e-06
19:36637386 T C 0.042455 3.2910e-05
19:36637393 T C 0.024740 -3.2010e-05
19:36638037 C T 1.346891 -7.7686e-05
19:36640319 T C 0.116739 -7.5650e-06
19:36641563 T C 0.073372 -6.6930e-06
19:36643695 G T 0.538781 1.4062e-07
19:36652185 C A 0.570467 -2.1047e-05
19:36652747 T C 0.185434 -4.7507e-06
19:36653204 T C 0.028089 6.0346e-06
19:36655415 T C 0.025798 2.6419e-06
19:36666167 C T 1.054196 -1.2471e-05
19:36674305 G A 1.048960 -1.0095e-05
19:36675065 G T 0.325358 -1.9666e-05
19:36681095 A G 0.433551 -3.5133e-05
19:36682866 G C 0.167952 6.7861e-05
19:36684969 C T 0.768758 -1.7649e-05
19:36706633 G A 0.772649 -2.6116e-06
19:36707064 G A 0.168390 -1.6767e-05
19:36715853 G A 0.137565 -1.2432e-05
19:36717174 G A 0.145728 1.6986e-05
19:36719538 A G 0.451689 2.7090e-05
19:36719719 T C 0.036814 1.1023e-05
19:36721457 A G 0.253957 8.3659e-06
19:36727212 A G 0.033604 -7.6624e-06
19:36727365 A G 0.771669 -3.5902e-06
19:36734987 T G 0.035104 4.9456e-06
19:36739067 G A 1.353532 2.2692e-05
19:36746190 C T 0.120284 -5.2468e-06
19:36749559 A G 0.417783 3.0295e-05
19:36813972 G A 0.856930 -2.4229e-05
19:36814379 T C 0.133163 -7.7120e-06
19:36828766 G C 0.417799 2.5079e-05
19:36834565 A G 0.723047 -1.9968e-05
19:36838688 T C 0.040936 3.0711e-06
19:36847742 G A 0.770011 -4.9915e-05
19:36848339 G C 0.055747 1.0906e-05
19:36856251 T G 1.191546 -2.0163e-05
19:36867648 T C 0.079253 -3.4761e-05
19:36876511 G C 0.028894 5.6073e-06
19:36880484 C T 1.325534 -2.7765e-05
19:36881643 G A 0.583307 4.5063e-06
19:36882133 T C 0.067727 -1.0304e-05
19:36908677 C T 0.451173 1.1704e-05
19:36918102 G A 0.216049 6.6993e-06
19:36925046 A C 0.496874 1.9996e-05
19:36940698 G A 0.044166 4.0406e-06
19:36940760 T G 1.162123 1.3456e-05
19:36941144 C T 1.115405 1.5862e-05
19:36942264 C T 0.049057 4.3278e-05
19:36956110 T C 1.107830 1.7408e-05
19:36957653 C T 0.158841 -5.1659e-06
19:36963743 T C 0.475663 1.4589e-05
19:36970952 G A 0.475001 5.1937e-06
19:36997544 A C 0.759377 -2.7595e-05
19:37004938 C T 0.665105 2.3737e-05
19:37005298 G A 0.283218 -7.4960e-05
19:37022471 G T 1.391138 -1.1517e-05
19:37038092 C T 0.435872 3.7790e-05
19:37038416 C T 0.156621 -3.5193e-06
19:37039069 C A 1.374380 9.5209e-06
19:37047472 A G 1.091049 6.3793e-05
19:37050703 A C 0.030384 2.6837e-05
19:37074430 A G 0.282341 2.6420e-05
19:37083943 A C 0.586329 2.7519e-05
19:37107440 G A 0.040174 -2.3530e-05
19:37108435 T C 0.032640 -2.0980e-05
19:37117302 G A 1.210566 1.5695e-05
19:37117490 G A 0.028758 1.1948e-06
19:37118439 T C 0.431815 2.4866e-05
19:37129806 A G 0.128953 -1.5099e-06
19:37156918 A G 0.182165 -2.0755e-05
19:37169246 C G 0.064660 -1.2614e-05
19:37173385 C T 0.031163 7.4929e-06
19:37175752 A G 0.121952 3.2525e-06
19:37183250 G A 0.248195 4.2317e-05
19:37201334 A C 0.156040 -7.5148e-07
19:37209866 C T 0.280569 -4.4875e-05
19:37210529 G A 0.586917 2.8979e-05
19:37220436 A G 0.040524 1.7520e-05
19:37230491 T C 0.711495 -1.7439e-06
19:37241781 A G 0.866856 -3.9347e-06
19:37245743 A G 1.643326 -7.4562e-06
19:37261823 G A 0.484556 2.5228e-05
19:37267194 T G 0.097183 -3.2841e-06
19:37287405 C T 0.533383 1.9483e-05
19:37288454 T C 1.582158 2.4984e-05
19:37288814 G A 0.054874 -1.6990e-05
19:37292143 T G 0.030248 3.4924e-05
19:37297957 C T 0.413369 5.6671e-06
19:37298389 T C 0.098433 -3.0031e-05
19:37310344 C T 0.533588 2.1629e-05
19:37315562 A G 0.127499 -2.0114e-05
19:37326284 T G 0.643540 -6.3748e-06
19:37328073 T C 0.111540 1.4495e-05
19:37339156 G T 0.534500 2.3765e-05
19:37347166 T C 0.068383 -1.5790e-05
19:37349801 C A 0.453990 1.1895e-05
19:37353791 T C 0.678540 -6.0444e-06
19:37356065 T C 0.038414 6.7801e-06
19:37363157 G A 0.234650 -1.6109e-05
19:37368535 C G 0.027973 4.3931e-06
19:37376756 A G 0.956908 -1.0905e-05
19:37395957 G A 0.187313 -1.8959e-05
19:37402778 T G 0.020673 -2.7528e-06
19:37407938 A G 0.235835 -1.5111e-05
19:37413196 C G 0.023581 5.1546e-05
19:37416032 A G 0.020764 -2.2165e-05
19:37425609 T C 0.062265 -1.4697e-05
19:37429026 G A 0.039453 -1.7526e-05
19:37437106 T C 0.546282 3.5604e-06
19:37438418 C T 0.035052 -2.2339e-05
19:37440497 T A 0.022724 -6.0734e-06
19:37441980 G A 1.173892 -4.3846e-05
19:37455903 G A 0.337274 -3.3640e-05
19:37464606 T G 0.315111 -2.9298e-05
19:37482151 G A 1.098907 -2.8730e-05
19:37487723 A G 1.078127 -2.6981e-05
19:37487975 A G 0.768511 -7.1697e-06
19:37488055 G T 0.309584 -2.2678e-05
19:37493706 C T 0.020913 -1.2778e-06
19:37516086 C T 0.745401 -8.3502e-06
19:37546309 A G 0.027921 -2.3604e-05
19:37548105 T C 0.125529 -2.1119e-05
19:37549756 T C 0.048025 1.3592e-05
19:37560106 T C 0.038917 7.0788e-06
19:37579810 A G 1.045542 -2.8019e-05
19:37593096 A G 1.044406 -2.7351e-05
19:37597904 T C 0.065296 -5.1276e-06
19:37613594 G A 0.121507 4.3668e-06
19:37620531 C A 0.680478 -6.9335e-06
19:37621652 G C 0.021286 -2.5644e-06
19:37635453 A G 0.049833 -1.1723e-05
19:37636776 C A 1.028901 -3.2282e-05
19:37639266 A G 0.030595 8.1069e-06
19:37642922 T C 1.048340 -3.0979e-05
19:37643777 T C 0.064277 -7.9711e-07
19:37644370 A T 0.044672 2.9173e-05
19:37644489 T A 0.032289 -4.2772e-05
19:37650573 G A 0.145841 1.7527e-06
19:37654976 G A 0.716542 -1.7890e-05
19:37658453 G A 0.112990 -1.6382e-05
19:37685602 A C 0.026781 -2.7842e-05
19:37690420 T C 1.154845 3.6633e-05
19:37705345 T C 0.591467 1.2609e-05
19:37720855 T G 0.034237 3.3044e-05
19:37723924 G A 0.116252 2.0453e-05
19:37732037 T C 0.036337 3.1716e-05
19:37733771 C A 0.110089 -1.6963e-06
19:37734888 A C 0.277934 3.8368e-05
19:37737065 C A 0.320259 -3.1099e-05
19:37737850 G A 0.793312 -2.2362e-05
19:37747224 G A 0.300385 4.5863e-06
19:37798718 T C 0.059016 -8.9168e-06
19:37799175 G T 0.070421 1.4684e-05
19:37800320 C T 0.021179 1.0220e-04
19:37804351 G C 0.035986 -8.5200e-06
19:37818858 A G 0.124033 -2.0519e-05
19:37820230 A G 0.095271 2.9347e-05
19:37829792 A G 0.094061 -3.2511e-05
19:37842735 C T 0.310567 -2.4581e-05
19:37854040 A G 0.070772 -1.2617e-05
19:37854580 T C 0.502376 1.1064e-05
19:37868552 C T 0.055208 8.6356e-05
19:37875631 C T 1.009562 2.6537e-05
19:37878563 T C 0.023071 1.0047e-04
19:37879073 G A 0.026207 2.8337e-07
19:37898476 T C 0.064248 -1.2523e-06
19:37917794 C T 0.022708 8.8384e-05
19:37923227 T C 0.021919 9.2132e-06
19:37933638 G A 0.075034 -3.7938e-05
19:37933936 A G 0.317987 -1.8080e-05
19:37940044 A T 0.025795 2.5013e-07
19:37945113 G T 0.036045 3.6373e-07
19:37945274 C A 0.309817 -2.0018e-05
19:37950798 G C 0.942244 3.0943e-05
19:37953661 T C 0.297396 5.2687e-05
19:37977386 C G 0.074177 2.1969e-05
19:37980167 G A 0.099134 -7.4994e-06
19:37988445 A G 0.026252 5.3253e-06
19:37998237 C G 0.029040 -8.8956e-06
19:38005214 G A 0.057701 -7.7918e-06
19:38015577 T G 0.062644 -1.6896e-05
19:38024271 G T 0.170081 -1.4061e-05
19:38027957 G A 0.065092 1.9935e-05
19:38028579 A G 0.070311 -1.6886e-05
19:38031252 C T 0.079549 -3.4377e-05
19:38040836 T C 0.078640 -3.7247e-06
19:38067999 C T 1.536970 -1.3767e-05
19:38074416 G A 0.027447 -2.6019e-05
19:38081489 G A 0.038629 -1.7994e-05
19:38107485 C G 1.169822 -3.0433e-06
19:38125845 T C 0.028018 4.1073e-05
19:38141577 G C 0.088069 2.0440e-05
19:38146923 G T 0.773743 -1.8713e-05
19:38151703 G A 0.103571 -7.3441e-06
19:38160565 T C 0.079240 -4.6628e-07
19:38167632 C T 0.042244 1.9483e-05
19:38168913 A G 1.762139 3.7251e-08
19:38173433 C T 0.105022 -1.4504e-05
19:38189440 C T 1.657091 1.1441e-05
19:38189555 C T 0.035763 -1.3323e-05
19:38189616 C T 1.667296 1.0322e-05
19:38190686 G A 0.024827 -5.7439e-06
19:38199462 C T 1.657173 1.2004e-05
19:38201710 T G 0.023386 1.0241e-05
19:38202515 A G 0.371365 1.9825e-05
19:38207632 A G 0.404154 1.1898e-05
19:38209301 T C 1.253126 3.5988e-06
19:38210135 T C 0.095739 7.6495e-05
19:38210986 T C 0.049132 -5.0822e-07
19:38221032 G C 0.068623 -1.0851e-05
19:38226496 A C 0.047759 -1.7132e-05
19:38229378 A G 1.657004 1.2747e-05
19:38229926 A G 0.093399 -1.6225e-06
19:38240458 A G 0.118379 3.2066e-05
19:38246606 A G 0.024889 -1.1194e-05
19:38250656 C T 1.970557 4.7225e-06
19:38283126 C T 1.598826 -3.1620e-06
19:38291862 A G 0.104905 -4.4292e-06
19:38292025 C T 0.028914 -2.6631e-05
19:38297041 A G 0.122819 -1.4429e-05
19:38298617 G A 0.035117 -4.3962e-06
19:38325536 G C 0.433704 2.5648e-05
19:38327261 T G 0.035629 -1.5805e-05
19:38336811 T C 0.137905 -2.7865e-05
19:38367705 T C 1.909136 -1.7750e-05
19:38375666 T C 0.350169 3.2292e-05
19:38375984 T C 0.020945 -1.6742e-05
19:38376848 C T 0.083788 -4.2071e-06
19:38379446 T C 0.779886 2.0437e-05
19:38384421 G C 1.520471 -2.2022e-06
19:38384689 T C 0.020919 -1.3473e-05
19:38391326 C A 0.026012 -8.3744e-06
19:38397213 G A 0.347161 -3.0973e-06
19:38417373 T C 0.029764 -5.0834e-06
19:38424544 T C 0.063647 1.4413e-05
19:38427097 C A 1.168290 -2.9830e-05
19:38432391 A G 0.105106 -1.4909e-05
19:38457837 C T 0.742048 -2.4428e-05
19:38464788 A T 1.194331 -1.1550e-05
19:38465761 T G 0.331516 -5.6424e-07
19:38470742 T C 0.057779 1.7411e-05
19:38471580 A G 0.779845 -9.3221e-06
19:38473157 A G 0.182185 -4.3365e-06
19:38473929 C G 1.538560 1.7015e-05
19:38474095 C T 0.129382 1.4566e-05
19:38475123 T C 0.056114 7.3192e-07
19:38475375 T C 1.076926 -4.2315e-05
19:38475591 C A 0.475075 2.2432e-05
19:38477481 T C 0.069162 -9.2307e-07
19:38478280 T C 1.332476 -1.5367e-05
19:38486123 T C 0.056675 2.1585e-05
19:38497288 G A 0.065790 1.3417e-05
19:38497453 T C 0.613993 4.8572e-06
19:38501417 G C 1.452621 -1.3335e-06
19:38517387 A G 0.126973 5.0336e-05
19:38522972 T C 0.240418 -9.3086e-06
19:38524768 T C 0.065829 -1.4897e-05
19:38527052 A C 0.035104 1.2498e-05
19:38528311 A G 0.053368 -2.5929e-05
19:38534304 G A 0.208158 1.7611e-05
19:38534650 A G 0.023730 2.9361e-07
19:38535535 A G 0.161201 4.0087e-05
19:38543903 C A 0.671289 -1.6938e-05
19:38559641 T C 0.048090 1.2458e-05
19:38560003 T G 0.304283 -3.4641e-05
19:38563162 T C 0.160480 4.1406e-06
19:38569359 A G 0.151603 1.6489e-06
19:38572894 T C 0.072486 6.3248e-05
19:38573068 T C 0.024873 6.2180e-06
19:38573139 T G 0.089150 -4.9320e-06
19:38573347 C T 0.048850 -5.2413e-06
19:38578183 A G 0.025425 -1.2590e-05
19:38610504 A G 0.276178 -2.9305e-05
19:38621473 A G 1.785577 1.2679e-05
19:38625946 T C 0.851503 7.3389e-05
19:38643539 T C 0.028206 1.8168e-05
19:38652962 T C 0.048324 4.0038e-05
19:38653376 T C 0.050671 -6.1065e-05
19:38661480 A G 0.853568 -3.3442e-05
19:38672209 C T 0.028076 1.5533e-05
19:38673298 G C 0.135575 1.1134e-05
19:38673353 A G 0.051401 -1.0750e-05
19:38683266 C A 0.059032 1.5910e-05
19:38685802 T C 0.074128 -1.8726e-05
19:38686272 A G 0.086485 -3.5383e-07
19:38687646 C T 0.261231 -2.6441e-05
19:38688977 C G 0.044419 -4.8787e-07
19:38690006 A C 1.146062 -9.9706e-06
19:38697577 G A 0.033043 4.9101e-07
19:38700944 C G 1.469467 -4.9108e-05
19:38704561 A G 0.356879 -7.0648e-06
19:38704921 C A 0.393008 -1.2218e-04
19:38705025 A G 0.031796 4.9572e-05
19:38705142 C A 0.386279 3.6672e-05
19:38705237 C T 0.067266 -1.3405e-05
19:38706989 A G 0.918978 1.1116e-05
19:38711515 C T 0.388447 -1.2253e-05
19:38715322 A G 0.069483 7.6438e-05
19:38717143 C T 0.467922 -2.3082e-05
19:38717264 G A 1.061012 1.5901e-06
19:38725416 C T 0.345992 1.6795e-05
19:38732251 T C 0.039768 2.5556e-05
19:38735581 A G 0.102250 3.8875e-05
19:38735613 T C 0.929611 -9.1341e-07
19:38753625 C T 1.036175 5.6465e-07
19:38755864 T C 0.514558 7.5975e-06
19:38756390 C G 0.076764 -8.2037e-06
19:38757790 G A 0.417053 2.6811e-06
19:38758140 A G 0.507436 2.4891e-05
19:38765620 A G 0.062070 -7.2396e-06
19:38772546 G A 0.041654 2.7066e-05
19:38782485 C G 0.081769 -5.1390e-06
19:38789249 A G 0.331477 -1.5966e-05
19:38793457 G T 0.048752 -6.2466e-06
19:38795159 A G 0.294916 1.4478e-05
19:38798809 A G 0.044023 3.5246e-05
19:38800176 A G 0.083976 1.2844e-05
19:38800360 T C 0.037148 -3.2786e-05
19:38813909 A G 0.064887 -2.9362e-05
19:38814538 G A 0.061125 2.2386e-05
19:38817628 A G 0.027181 -7.0764e-06
19:38817876 A G 0.294023 1.0960e-05
19:38824581 T C 0.487556 1.3808e-05
19:38827960 C T 0.305549 9.2018e-06
19:38835158 C T 0.088624 8.5061e-06
19:38861333 A G 1.032419 -2.4470e-05
19:38861362 C T 0.037908 1.7153e-05
19:38871622 T C 0.046555 1.2515e-05
19:38872634 C T 0.065150 -3.6715e-05
19:38876586 T G 0.064806 -3.1651e-05
19:38885397 A C 0.052274 6.7176e-06
19:38888587 T C 0.132511 -1.9743e-05
19:38892039 A G 0.122170 -7.7618e-07
19:38894102 A G 0.037090 2.3254e-05
19:38894307 A G 0.065400 -3.3098e-05
19:38896204 G T 0.033692 4.2961e-05
19:38896244 A C 0.037116 2.0949e-05
19:38899548 A G 0.183616 -2.6840e-05
19:38900078 G A 0.103672 3.2043e-05
19:38901633 T C 0.057737 -4.2079e-05
19:38903099 G A 0.316043 -6.9114e-05
19:38903330 A G 0.023461 -1.0136e-06
19:38905792 A G 0.125532 -1.9609e-05
19:38909639 G A 0.600572 1.0010e-04
19:38910787 T C 0.115464 -2.7996e-05
19:38912764 G A 0.704104 2.3950e-05
19:38914576 A G 0.046613 3.0839e-06
19:38920382 A C 1.561914 -4.7654e-05
19:38924996 C T 0.062070 -4.9950e-05
19:38925116 C T 0.029076 3.5739e-05
19:38927316 G A 1.688206 2.9952e-05
19:38935366 T C 0.070775 -8.6437e-06
19:38940229 T C 1.741366 5.6292e-05
19:38941645 T C 1.331727 2.3431e-06
19:38950947 T C 1.299152 1.0439e-05
19:38955583 A G 0.733680 -1.8430e-05
19:38956726 T C 0.060924 -2.2109e-05
19:38959196 G T 0.214072 -5.3258e-05
19:38975866 T C 0.039352 7.2882e-07
19:38979891 G A 0.071382 -3.1434e-05
19:38980666 T C 0.127798 1.8339e-05
19:38981284 G A 0.182626 -2.9274e-06
19:38983180 T G 0.131264 -7.0915e-06
19:38988545 A G 0.063712 3.8263e-05
19:38990336 T C 0.089543 -2.9959e-05
19:38992910 C A 0.216198 -1.8501e-05
19:38993372 G A 0.514295 -2.6915e-05
19:38997076 T C 0.493856 -2.2931e-05
19:38998279 A G 0.082142 -1.8340e-05
19:39008003 A G 0.127863 -4.7062e-05
19:39018347 C G 0.048022 -3.4004e-05
19:39020560 G T 0.181471 2.1645e-06
19:39040184 C A 0.290037 -2.7596e-05
19:39042032 C T 0.103435 7.2528e-05
19:39043586 A C 0.193510 2.3720e-05
19:39044492 T C 0.036561 3.0792e-06
19:39048129 C A 0.097242 -2.3863e-05
19:39048163 A C 0.202390 -1.5312e-05
19:39050620 T C 0.073875 -4.9724e-06
19:39066494 T C 0.061340 -2.5751e-05
19:39067987 T C 0.132676 -8.5568e-05
19:39075392 C T 0.044221 8.2467e-06
19:39087650 T C 0.079617 2.8212e-06
19:39092142 T C 0.070889 -2.4749e-05
19:39104375 A C 0.294974 -4.8700e-05
19:39106924 G A 0.040411 4.7606e-06
19:39116961 G A 0.073768 -2.8472e-06
19:39119494 C A 0.449807 -6.1514e-05
19:39132600 T C 0.044348 -3.9883e-05
19:39147510 A G 0.189082 4.3349e-05
19:39150330 G A 0.067860 -2.2581e-06
19:39150403 A C 0.116145 -2.0399e-05
19:39152908 C T 1.504005 2.5511e-05
19:39156747 T G 0.101864 -2.8964e-05
19:39161851 T C 0.140479 -6.0923e-05
19:39167360 G A 1.168900 -8.7361e-07
19:39174332 A G 1.726818 1.2024e-04
19:39174669 A C 0.352023 3.1968e-05
19:39188112 A G 0.989487 3.0806e-05
19:39192116 A G 0.038895 -3.9320e-05
19:39207742 A G 0.032273 3.7801e-06
19:39210593 A G 0.483894 -3.7395e-06
19:39226927 C T 0.117512 -2.5112e-05
19:39228244 C T 0.351695 2.7973e-05
19:39229089 G A 0.133176 -5.3629e-05
19:39237950 A C 0.997497 2.5339e-05
19:39249078 T C 0.330688 3.1643e-05
19:39250308 A G 0.463066 1.4882e-06
19:39250337 A G 0.995320 2.6540e-05
19:39255220 T C 0.190919 -2.5514e-05
19:39258110 T C 0.964854 -5.4545e-06
19:39266194 A G 0.095590 -7.1689e-07
19:39266289 C T 1.628947 7.7738e-06
19:39267067 A G 0.043647 3.0831e-05
19:39276971 C T 1.157812 -2.5070e-05
19:39285827 G A 1.474517 1.9455e-05
19:39291691 G A 0.245199 4.9158e-05
19:39296108 C A 0.283150 -2.5815e-05
19:39296319 G T 0.991353 -2.8467e-05
19:39306425 C A 0.835502 -2.4508e-05
19:39307103 T C 0.205506 -2.7347e-05
19:39322087 G T 1.130145 3.6325e-05
19:39329205 T C 0.063514 -1.5352e-05
19:39338142 G A 1.387824 8.1432e-05
19:39359377 A G 0.041504 -1.1465e-05
19:39360597 T C 0.209064 -2.2957e-06
19:39360720 A G 0.949683 -4.7037e-05
19:39368998 C T 0.981479 -3.2361e-05
19:39370144 T C 0.035922 2.1660e-05
19:39371013 T C 0.040712 -1.7350e-05
19:39378804 T C 0.143293 -6.1075e-06
19:39380030 T C 0.727224 3.3525e-05
19:39385188 T C 0.040706 2.6528e-05
19:39387842 C T 0.134416 -2.6530e-05
19:39391817 C T 1.218019 6.3651e-06
19:39395331 C T 0.483599 1.0626e-05
19:39398631 G A 0.325657 5.5361e-06
19:39400175 G C 1.209330 6.1922e-05
19:39408688 G C 1.213218 6.1160e-05
19:39410119 G A 0.891356 4.9239e-05
19:39416887 T C 0.342623 2.4843e-05
19:39416966 T G 0.546448 2.9685e-05
19:39419354 G T 0.044159 1.1178e-05
19:39424753 T C 0.900908 5.5655e-05
19:39425330 T C 0.032043 -6.3087e-06
19:39425681 G T 0.561002 2.5062e-05
19:39435313 T C 0.199440 2.3857e-06
19:39435485 A G 1.220301 5.7962e-05
19:39449411 G T 0.263094 6.7968e-06
19:39453232 G A 0.117048 -2.0364e-05
19:39459174 G A 1.192419 2.3359e-05
19:39462489 C A 0.079727 1.0566e-05
19:39465161 T C 0.445925 -3.5439e-06
19:39467260 T C 0.107547 1.2961e-05
19:39472020 T C 0.030251 1.4404e-05
19:39480064 G A 0.256920 -1.5194e-05
19:39481484 C T 0.663518 4.7483e-05
19:39481987 T C 0.678001 1.7328e-05
19:39483913 A G 0.045143 -1.9805e-05
19:39484081 T C 0.419270 3.1850e-05
19:39494621 G A 0.038843 3.0763e-05
19:39498198 A G 1.674466 -1.1360e-05
19:39499089 C T 0.050989 4.1041e-05
19:39505019 T C 0.091808 5.2168e-06
19:39528932 A G 1.011984 -2.6537e-05
19:39533937 A G 1.436476 8.3165e-06
19:39538680 A G 0.050908 2.9823e-05
19:39539336 C T 0.422340 4.2644e-05
19:39541972 T C 1.690657 3.5391e-06
19:39546104 T C 0.257306 -1.8215e-05
19:39546960 T C 0.587173 9.2667e-06
19:39552222 C T 1.473189 -1.2376e-05
19:39552665 C T 0.257621 2.0182e-05
19:39554200 G A 1.176787 -5.7759e-06
19:39566690 A G 0.388402 -3.9481e-05
19:39575750 C T 0.362893 8.2402e-06
19:39576688 A G 0.020394 7.0477e-06
19:39577299 C T 0.830091 -1.6935e-05
19:39577612 A G 0.020131 -1.7014e-05
19:39580737 G A 0.419335 -1.0066e-05
19:39583160 A G 1.618706 -6.1503e-06
19:39591829 T G 0.026638 -6.6308e-06
19:39592303 T C 0.705841 2.9482e-06
19:39596572 C A 0.430101 2.6065e-06
19:39602642 T C 0.180241 -1.5952e-05
19:39615921 A G 0.225793 7.5500e-06
19:39616521 C T 0.489380 -4.9283e-06
19:39617452 T C 0.682964 -5.0096e-06
19:39618034 T C 0.210453 2.6134e-05
19:39618662 A G 0.334456 -2.2356e-05
19:39621215 C G 0.063982 -5.5767e-06
19:39621265 A C 0.105807 1.6714e-05
19:39626365 G A 1.901171 -1.0644e-05
19:39627614 A G 0.031926 1.8392e-05
19:39627757 T C 0.067481 -5.5758e-06
19:39627893 T G 0.686794 1.2402e-06
19:39629902 A G 0.521221 -7.1947e-06
19:39632766 A G 0.048535 1.0951e-05
19:39633677 T C 0.057876 3.5848e-05
19:39640783 A G 0.075449 1.5469e-05
19:39645695 T G 0.106814 5.0464e-06
19:39648322 T C 0.695279 9.4370e-06
19:39650830 A G 0.706941 6.7066e-06
19:39659472 C T 0.067919 1.8134e-05
19:39662907 A G 0.961316 -5.4561e-06
19:39663472 C T 0.043335 -2.7986e-05
19:39663757 A G 0.049859 -1.4601e-05
19:39667455 G A 0.023789 2.0838e-06
19:39667913 C T 1.962728 -2.3108e-06
19:39674034 G A 0.764093 -1.4181e-05
19:39675667 T G 0.050674 1.6495e-05
19:39676621 T C 0.106859 2.4966e-05
19:39678654 C T 0.821129 -3.9849e-05
19:39679813 C A 0.061288 2.4102e-05
19:39681367 A G 0.050210 -1.1427e-05
19:39683426 A G 0.160298 9.3439e-06
19:39684909 C A 0.622676 -1.2619e-04
19:39697974 G A 1.004577 -5.2898e-05
19:39708111 G A 1.930150 -1.0763e-05
19:39719751 G C 0.748909 -5.2766e-05
19:39719759 A G 0.107054 7.0580e-05
19:39729777 T C 0.075336 -2.3207e-05
19:39730501 G A 0.121667 -3.2349e-05
19:39731783 G A 0.573466 -1.4893e-05
19:39735517 A G 0.040053 4.8837e-06
19:39738787 T C 0.598566 -9.2171e-06
19:39739021 T C 0.025674 -5.6500e-06
19:39743165 G T 0.388811 -2.9923e-05
19:39745912 T C 0.036084 4.4425e-06
19:39746219 G A 0.288534 -1.2420e-05
19:39760191 G A 0.424882 -3.8594e-05
19:39761292 C T 0.221352 2.9857e-05
19:39763713 A G 0.441059 -4.2743e-05
19:39768216 A G 0.376409 -2.5364e-05
19:39768358 A G 0.143238 -1.1975e-05
19:39768602 G A 0.024847 -1.7533e-05
19:39770315 G A 0.031452 9.5875e-06
19:39774817 C T 0.080993 -6.6573e-06
19:39781714 G A 0.022623 -2.0703e-05
19:39784486 T C 0.041615 5.2425e-07
19:39789115 G A 0.208638 -1.1317e-05
19:39807425 A G 0.035831 -3.2604e-06
19:39808695 G A 0.136516 -1.5530e-05
19:39815852 G A 1.640645 -1.8038e-05
19:39819802 T G 0.220200 -1.0853e-05
19:39826479 A G 0.139460 6.1083e-06
19:39827255 T A 0.048609 -8.0227e-06
19:39831555 T C 0.036606 1.6161e-06
19:39835169 T G 1.061099 -1.5555e-05
19:39847051 T C 0.022237 -1.1117e-05
19:39850982 A G 0.095502 1.9150e-05
19:39856246 T C 0.092876 5.0554e-06
19:39862881 T C 0.896358 -5.1319e-06
19:39865736 G A 0.020819 3.1060e-07
19:39874945 C T 0.214406 2.4149e-05
19:39876556 T C 0.044903 1.1646e-05
19:39878006 A G 0.206486 1.9641e-05
19:39879663 G A 0.123669 1.3226e-05
19:39885812 A G 0.875685 -5.9567e-06
19:39886177 A G 0.673272 -3.4119e-05
19:39886218 A G 0.143904 -1.2840e-07
19:39888390 C G 0.217600 -3.9747e-05
19:39891805 G A 0.054209 2.0535e-05
19:39899177 C T 0.058052 1.0369e-05
19:39901423 G A 0.086936 7.9601e-06
19:39901611 C T 0.607284 -2.3126e-05
19:39903088 A C 0.097456 -7.5902e-07
19:39907036 T C 0.354123 -2.0987e-05
19:39908214 T C 0.135572 3.9009e-05
19:39911451 G C 0.065069 -6.2304e-06
19:39913558 G A 0.127230 6.6810e-06
19:39913634 A G 0.193480 -3.3340e-05
19:39914002 A G 0.021364 -1.2804e-05
19:39914644 A G 0.121439 1.7230e-06
19:39914748 A G 0.893534 -5.3888e-05
19:39915758 G C 0.999796 -4.0048e-05
19:39918351 T C 0.027275 -2.2049e-05
19:39919538 C T 1.026509 -4.2901e-05
19:39924748 T C 0.067692 -2.3071e-06
19:39925056 G A 0.305273 -2.3624e-05
19:39926601 T C 0.686443 -2.7876e-05
19:39932023 C T 0.318078 -2.9672e-05
19:39936017 A G 1.024561 -4.1265e-05
19:39938429 C T 0.175761 -1.1119e-06
19:39955351 T G 0.110400 5.2075e-06
19:39955515 T C 0.186233 2.2528e-06
19:39957472 T C 0.364399 -9.3211e-06
19:39964315 T C 0.670221 -3.1306e-05
19:39971401 T C 0.121469 -2.1028e-05
19:39974103 A G 1.037103 -3.4098e-05
19:39974865 A T 1.223238 -3.3850e-05
19:39979930 A G 0.315014 -2.8863e-05
19:39980412 T C 0.032410 3.6503e-06
19:39991203 G A 0.092759 2.6548e-07
19:39991614 G A 0.666641 -1.0302e-05
19:39994711 C T 1.039489 -2.8193e-05
19:39996347 C T 0.043062 2.8495e-05
19:40000638 C A 0.747368 -2.6081e-05
19:40006156 T C 0.020841 -2.6756e-05
19:40008118 A G 1.194224 -4.0438e-05
19:40009683 T C 0.492236 1.1679e-05
19:40011857 G T 0.243395 -1.0023e-05
19:40015243 C A 0.140791 -1.0113e-05
19:40019274 T A 0.023208 -2.7352e-05
19:40023308 G A 1.468288 -3.2043e-05
19:40030704 T C 0.448404 -2.2080e-05
19:40047633 A C 0.496034 1.1136e-05
19:40052957 T A 1.332214 -3.0665e-05
19:40055790 A G 0.159990 -3.9402e-06
19:40058427 T C 0.116262 -2.1805e-05
19:40061294 C T 0.390265 -4.1142e-05
19:40074122 A G 0.130021 3.8997e-06
19:40075510 T C 0.075887 -9.8746e-06
19:40086641 G A 1.673593 1.9559e-05
19:40092547 G C 0.046321 1.4334e-04
19:40093111 A C 1.514093 2.1079e-05
19:40094528 G A 1.943266 3.4368e-05
19:40096089 C T 0.064524 -3.9651e-05
19:40105431 C G 1.672162 1.4842e-05
19:40116048 G T 0.432636 3.9806e-05
19:40116994 A T 0.730405 -6.2220e-06
19:40118028 A G 1.512837 -5.7812e-05
19:40127587 C T 1.513801 -5.5725e-05
19:40132472 T C 0.149905 -1.2281e-05
19:40134558 G A 0.035201 1.8728e-05
19:40135259 T C 0.068714 -2.3066e-05
19:40150554 G A 0.097972 4.4898e-05
19:40152154 G A 0.045033 -9.1108e-06
19:40163241 T C 1.510503 -4.5594e-05
19:40168669 A G 0.168673 -9.9118e-06
19:40168701 T C 0.102831 -2.6620e-05
19:40170053 A G 0.659081 2.3150e-06
19:40171474 T C 0.234076 -3.2336e-05
19:40174119 T C 0.635331 -3.9082e-05
19:40176836 G A 1.467220 -1.1139e-05
19:40184826 A G 0.092133 1.9935e-05
19:40189338 C T 0.699667 4.4004e-05
19:40195183 T C 0.025334 5.5407e-07
19:40196627 A G 0.108709 -7.8939e-06
19:40199914 G C 1.358476 -4.3769e-06
19:40212855 C T 0.061551 -2.0497e-07
19:40217695 A G 0.028790 -1.2737e-05
19:40219394 C T 0.087137 3.2645e-05
19:40224235 C T 0.034639 2.8876e-06
19:40224986 G A 1.343012 -9.0442e-06
19:40230136 T C 1.743226 1.1902e-05
19:40241311 C T 0.233336 -1.6148e-05
19:40247355 G C 0.049401 1.2652e-05
19:40257229 C T 0.276798 1.6772e-06
19:40259005 G A 0.045753 2.6751e-06
19:40264013 A G 0.033030 -2.9290e-05
19:40266687 G A 0.827251 3.6598e-05
19:40266711 G A 0.554936 7.1256e-06
19:40268245 A G 0.072473 -2.9766e-05
19:40272816 G A 0.387461 -3.2869e-05
19:40273441 G C 0.279446 4.4500e-05
19:40276203 T G 0.171597 -8.8674e-06
19:40277609 G A 0.263912 2.7688e-05
19:40277895 C T 0.202783 -1.9052e-05
19:40279758 C T 1.389103 1.5781e-06
19:40290664 G C 0.068308 2.8574e-05
19:40302110 T C 0.071200 -1.9588e-05
19:40302299 T C 0.408474 -5.5838e-07
19:40306358 T C 0.644228 9.1351e-06
19:40306566 G A 1.058691 1.2418e-05
19:40309096 T C 0.022945 -3.5242e-06
19:40310111 C G 0.048447 -8.2343e-06
19:40315684 C G 0.062687 -1.4710e-05
19:40319227 T C 0.147971 -2.2873e-07
19:40325564 C T 0.074803 7.2563e-05
19:40330433 A C 0.293595 -3.3161e-05
19:40338923 G T 0.190261 -2.4826e-05
19:40339093 G A 1.631381 -5.9112e-07
19:40339251 A G 0.021958 -1.1804e-05
19:40339588 T G 0.055046 -6.2072e-05
19:40343475 G A 0.681718 -2.7119e-06
19:40345223 C T 0.048918 -1.3176e-05
19:40345918 A G 0.626097 6.3442e-06
19:40347658 T C 1.632433 2.6899e-06
19:40350636 G A 1.496222 5.6356e-08
19:40352410 G A 0.523081 -1.1775e-05
19:40352775 A G 0.357813 -2.0124e-05
19:40355355 A G 0.109397 3.0743e-05
19:40355859 C T 0.041530 3.0853e-05
19:40359573 C T 0.433035 -9.4926e-06
19:40360928 A G 0.351348 -9.8508e-06
19:40363020 A G 0.393654 -3.6102e-05
19:40363916 T C 0.075079 1.0967e-05
19:40365296 C T 0.055296 8.2735e-06
19:40402976 A G 0.029378 4.5500e-05
19:40405324 G A 0.709288 8.6768e-06
19:40405580 G C 0.072950 8.7971e-06
19:40406594 T C 1.523305 4.3949e-05
19:40408821 G C 0.711297 2.0533e-06
19:40409056 G A 0.780923 7.7748e-06
19:40413488 G A 0.125906 1.0518e-05
19:40416624 C A 0.080376 1.7988e-05
19:40417723 T C 0.459417 1.1397e-05
19:40420083 T C 0.043062 -3.0073e-06
19:40421859 A G 0.025937 4.5812e-05
19:40423081 C A 1.337644 9.2703e-06
19:40427903 A C 0.612633 1.6600e-07
19:40428969 T C 0.071064 2.5895e-05
19:40441024 C T 0.299132 -2.9493e-05
19:40444284 T G 0.144193 1.9888e-05
19:40447021 T C 0.132358 2.5484e-05
19:40468256 T C 0.046863 7.6312e-06
19:40472765 C T 0.099530 1.4734e-06
19:40478362 C T 0.080944 -3.1753e-05
19:40478516 G C 0.053598 -6.1216e-05
19:40487672 C G 0.078130 4.2197e-06
19:40502943 C A 0.048360 4.2434e-06
19:40519905 C G 0.048382 1.5445e-05
19:40519935 T C 0.046935 9.8651e-06
19:40522564 A C 0.164508 2.3397e-05
19:40537922 A G 0.030686 1.1834e-05
19:40539624 A G 0.029894 6.2638e-06
19:40540724 C A 0.029488 9.0459e-07
19:40540900 A G 0.029433 -7.3521e-07
19:40541039 T C 0.040810 3.1549e-06
19:40554705 C T 0.031312 -3.2122e-05
19:40569551 C T 0.062485 -1.0377e-06
19:40575507 C T 0.250438 1.9835e-05
19:40576259 G A 0.058688 -2.0918e-05
19:40580236 T C 0.043621 2.9428e-05
19:40580431 G C 0.029371 -4.3706e-07
19:40582086 G A 0.029641 -3.8835e-07
19:40584311 T C 0.080315 -4.4136e-06
19:40591182 C T 0.184259 -1.0810e-05
19:40595028 A C 0.920646 -5.7433e-06
19:40598201 T C 0.092519 -8.9740e-06
19:40600768 G A 0.136471 4.5273e-05
19:40640939 G A 0.184905 -8.0316e-06
19:40642382 A G 0.047227 7.3374e-06
19:40653839 T C 0.028076 2.7456e-05
19:40660584 C T 0.540053 1.6224e-05
19:40664847 A G 0.174126 1.7613e-05
19:40666981 A G 0.076783 1.2221e-05
19:40673574 G A 0.390418 1.4951e-05
19:40685483 T C 0.050813 2.5617e-05
19:40701270 C A 0.637107 -3.0778e-05
19:40705360 A G 0.167066 2.9989e-06
19:40724776 G C 1.469304 2.5505e-05
19:40738756 A G 0.201420 2.6839e-05
19:40739513 G A 0.972985 -3.6107e-06
19:40753001 T C 0.072113 -2.6270e-05
19:40756021 C T 0.039031 -6.5986e-06
19:40783233 C T 1.406819 2.1350e-05
19:40783728 T C 0.135503 3.5984e-05
19:40785668 A G 0.029777 9.6976e-06
19:40785779 A G 0.632186 -3.7676e-05
19:40788241 T G 0.170493 -2.2038e-05
19:40790059 C G 0.072408 -2.0031e-05
19:40800288 C T 0.298609 7.1192e-06
19:40813912 C T 0.188722 1.3904e-05
19:40823587 G T 0.959391 -8.2901e-06
19:40833592 T C 1.936171 5.6985e-06
19:40835833 A C 1.395579 8.0978e-06
19:40839987 G A 0.071622 -1.6997e-05
19:40841372 C G 0.040209 -5.1118e-06
19:40843127 G A 0.134280 2.7172e-05
19:40843264 G A 1.387165 1.2209e-05
19:40865568 T C 0.200553 3.0205e-05
19:40867634 G T 0.895286 8.6026e-06
19:40872034 G T 1.710209 -1.3983e-05
19:40877284 C T 1.740915 -2.6965e-05
19:40882352 C T 0.064991 2.4111e-06
19:40883933 A G 0.036016 -2.1846e-05
19:40886223 A G 0.479266 2.5810e-05
19:40886993 T C 0.194996 -4.6395e-06
19:40887667 T C 0.026677 2.2353e-05
19:40890933 T C 0.053975 -2.1818e-05
19:40890981 A C 0.359878 1.6656e-05
19:40901496 C T 0.830763 -1.3294e-05
19:40901614 G A 1.082356 -9.8331e-06
19:40904064 G A 0.089747 -1.5384e-05
19:40904890 A G 0.029008 4.8030e-05
19:40906936 T C 0.424723 -5.9346e-05
19:40918165 T C 1.062524 -1.4410e-05
19:40923776 T C 0.367320 2.5369e-05
19:40948202 A C 0.364717 9.8458e-06
19:40948403 C G 0.280852 -6.6038e-05
19:40950924 C A 0.031543 -5.7635e-06
19:40955143 G A 0.246991 8.4169e-07
19:40958012 T C 0.065949 -2.8157e-06
19:40967838 T C 0.076069 -1.6819e-05
19:40969203 T C 1.113627 -1.1866e-05
19:40972047 T C 0.160389 5.7278e-06
19:40978453 A G 0.251951 3.7014e-05
19:40978869 A C 0.311872 2.8671e-07
19:40981198 G A 0.474436 -2.4488e-05
19:40986999 C T 0.247962 1.8104e-05
19:40987798 G A 0.022224 1.4027e-05
19:40991775 G A 0.028677 4.7159e-05
19:40994144 G A 0.039287 -1.0063e-05
19:40996491 G C 0.400616 6.2427e-06
19:41001921 T G 0.236854 -2.3524e-05
19:41003060 G A 0.169513 3.2758e-06
19:41003193 T C 0.425002 -8.4132e-06
19:41004136 G A 1.377331 -3.8556e-05
19:41024778 T C 0.232265 5.6830e-06
19:41029399 A C 0.021796 5.7790e-06
19:41030758 T C 0.028511 -2.5894e-05
19:41033384 C T 0.157010 2.5228e-05
19:41035649 T G 0.358352 -3.0872e-06
19:41038574 A G 1.045276 -3.6088e-05
19:41056792 A G 0.963644 -6.4149e-06
19:41074162 A G 0.038765 1.2689e-05
19:41077501 C T 1.290294 -3.5144e-06
19:41084693 A G 0.606476 3.5940e-05
19:41085995 C T 0.078685 -2.1056e-06
19:41086014 G A 0.303387 2.8089e-05
19:41089274 T C 0.151749 9.1689e-07
19:41089390 C G 0.033636 1.0599e-05
19:41094283 A G 0.215497 2.2570e-05
19:41094765 A G 0.327247 -4.0262e-05
19:41096189 G A 0.959336 4.4598e-06
19:41104785 A G 0.171899 -4.6181e-05
19:41109184 C G 0.049288 1.1825e-05
19:41109456 A G 0.337916 1.9131e-05
19:41111069 A G 0.865964 2.2855e-05
19:41112547 C G 0.168721 -3.7342e-05
19:41117300 A G 0.025584 -5.1065e-06
19:41117754 A C 0.189225 5.2077e-06
19:41118056 G A 0.794465 9.6228e-06
19:41118707 C G 0.727039 5.7139e-06
19:41125177 C G 0.784331 1.3124e-05
19:41128162 T C 0.242239 9.6359e-06
19:41128309 T C 0.676797 1.6183e-05
19:41128415 A G 0.121787 8.5503e-06
19:41129842 T C 0.752314 8.2988e-06
19:41139304 A G 0.423502 1.5387e-05
19:41141478 T C 0.120164 2.1906e-05
19:41146941 C T 1.412356 -3.5416e-07
19:41149159 C T 0.253642 3.5841e-05
19:41149644 C A 0.225241 2.6773e-05
19:41150086 A C 1.003931 1.7315e-04
19:41156709 T C 0.044676 -4.6719e-06
19:41159193 C T 0.294163 1.6376e-05
19:41179785 G C 0.037710 -3.5192e-05
19:41187337 C T 0.106564 2.7468e-05
19:41187973 G A 0.024233 -1.1094e-08
19:41189091 G A 1.243742 7.7885e-05
19:41191725 A G 0.024454 7.7894e-07
19:41192417 T C 0.512444 2.2427e-05
19:41198482 C T 1.380732 3.4603e-05
19:41199718 C T 0.827040 1.0655e-06
19:41206060 C G 0.103237 1.7606e-05
19:41206755 C A 0.767651 1.7169e-05
19:41209177 T C 0.262526 -4.4519e-06
19:41211056 C T 1.003431 -3.0724e-05
19:41220029 A G 0.073959 6.9543e-06
19:41225319 T C 0.100809 -1.5201e-05
19:41228629 T C 0.359858 1.9621e-05
19:41235167 A G 0.118973 7.0905e-06
19:41236722 C G 1.502373 -5.7972e-06
19:41246907 T C 0.059360 5.6859e-06
19:41248009 T C 0.270049 1.2188e-06
19:41249446 G T 0.079474 -8.9961e-06
19:41255191 T C 0.050083 -1.9206e-05
19:41255500 G C 1.440261 -1.4709e-05
19:41255889 T G 0.097414 -1.9754e-05
19:41256375 T C 0.096963 -1.8275e-05
19:41257046 T G 0.096343 -1.9936e-05
19:41257396 T C 0.097563 -2.0785e-05
19:41258922 C T 0.061216 5.2498e-06
19:41267073 C T 0.030530 -3.3823e-06
19:41270866 T C 0.020432 4.9931e-06
19:41271534 T C 0.049830 1.7974e-05
19:41275173 A G 0.059649 -1.6563e-05
19:41280801 A G 0.093895 -2.7971e-05
19:41281016 A G 0.297749 -7.1403e-06
19:41281106 C G 0.094353 -1.4837e-05
19:41285873 G T 0.049586 1.8004e-05
19:41287605 G A 0.094252 -1.3511e-05
19:41289397 C G 1.006982 5.5169e-06
19:41297241 C T 0.322911 -2.6299e-07
19:41298228 T C 0.065845 -4.7988e-06
19:41299015 A G 1.474498 1.1112e-05
19:41299066 T C 0.321178 1.9131e-05
19:41299761 G A 0.051962 2.1390e-05
19:41301115 T G 1.152028 7.0784e-06
19:41302375 T C 0.051878 2.1236e-05
19:41302706 T C 1.101367 -3.8174e-06
19:41305530 A C 0.053296 2.9171e-05
19:41306650 T C 0.030439 -3.8127e-05
19:41309336 C T 0.090980 -1.7108e-05
19:41310609 G A 1.403696 8.4637e-06
19:41311922 G T 0.046542 -6.4155e-06
19:41315318 C G 0.720807 -1.0744e-05
19:41324746 A G 0.094908 -2.2846e-05
19:41328196 T C 0.572388 -2.0322e-05
19:41328365 T C 0.076485 2.7608e-05
19:41333275 G A 0.046925 3.1638e-05
19:41333441 A G 0.043514 -5.6956e-06
19:41336556 A T 0.455149 -6.8482e-06
19:41336795 C T 0.563972 9.7307e-06
19:41338556 T C 0.137285 -1.8329e-06
19:41338732 A C 0.140803 2.6314e-05
19:41338988 G C 0.457123 -1.2991e-05
19:41339842 G A 0.265022 1.8740e-05
19:41341413 A G 0.044633 -6.2382e-06
19:41341589 G A 1.455279 -2.8388e-05
19:41341599 G C 0.157156 -5.7739e-05
19:41343237 A G 0.294208 -5.9217e-06
19:41344466 T C 0.046630 1.5692e-06
19:41345395 G T 0.261377 1.1021e-05
19:41350594 A G 0.157715 -6.3853e-05
19:41351903 A G 1.014519 -1.6048e-05
19:41354306 A G 0.042335 4.9986e-06
19:41354458 A C 0.043715 8.4447e-06
19:41356188 T C 0.156874 -5.2336e-05
19:41371458 T C 0.024899 -1.0016e-05
19:41381683 T G 0.113773 -1.6903e-05
19:41383115 A G 0.060080 -1.6040e-05
19:41388707 C T 1.004830 -2.1354e-05
19:41389625 T C 1.199596 -3.4381e-05
19:41392490 C T 0.043484 5.1564e-06
19:41392885 T C 0.117574 -2.9414e-06
19:41397853 C T 0.068743 -2.8133e-05
19:41405962 G T 1.010133 -2.2880e-05
19:41410048 G A 0.033938 5.2309e-06
19:41414408 G C 0.033987 1.8856e-06
19:41418134 A G 0.746595 1.1789e-05
19:41431935 C T 1.480181 -1.9715e-05
19:41444725 G A 0.049820 1.5212e-05
19:41444738 A G 0.256784 -2.9011e-05
19:41450609 C T 0.511873 1.8830e-06
19:41452921 T C 0.239068 -1.5329e-05
19:41456865 T C 0.036340 2.5791e-05
19:41459241 C T 1.234936 -2.6967e-05
19:41462306 T C 0.057422 -2.4520e-05
19:41467722 T C 0.027671 -2.8787e-05
19:41467765 T C 0.026658 3.0025e-06
19:41482742 T C 0.634143 -1.3616e-05
19:41483203 T C 0.020945 1.5479e-05
19:41488124 G A 0.076303 -1.3979e-05
19:41488186 T C 0.031319 -2.7491e-06
19:41489448 A G 0.495660 -7.8593e-06
19:41497274 T C 0.089682 -3.0777e-05
19:41501121 A G 0.044049 2.5802e-05
19:41504171 G A 0.048408 1.3155e-05
19:41506191 C T 0.480616 -6.6076e-06
19:41511803 G C 0.585437 1.4867e-05
19:41513886 G A 0.031945 -5.4906e-06
19:41518413 G A 0.058694 2.3497e-05
19:41518773 T C 0.490512 -1.3958e-05
19:41518897 G T 1.242525 -3.2363e-05
19:41521638 A G 0.599955 8.1571e-06
19:41525410 T C 0.165881 -9.4248e-06
19:41527275 G A 0.036665 6.0807e-05
19:41531656 C A 0.560811 1.1015e-05
19:41536503 T C 0.318883 4.7891e-06
19:41537698 C A 0.403420 4.7557e-06
19:41538513 A G 0.429004 -2.7443e-05
19:41546395 A G 0.380550 -6.9102e-07
19:41546992 C T 0.188969 -2.2682e-05
19:41548037 G A 0.081642 -4.6814e-06
19:41551173 G A 0.086268 -3.1854e-05
19:41558280 T C 0.038366 -1.5538e-05
19:41558344 C T 0.081448 -3.9611e-06
19:41559932 G A 0.082499 -1.8265e-06
19:41564709 A G 0.123208 -7.6688e-06
19:41566214 C T 0.060441 6.8027e-06
19:41573505 T C 0.452763 1.4198e-05
19:41573562 G A 0.627477 1.0464e-05
19:41574201 A G 0.038382 -4.7311e-06
19:41583519 G A 0.033299 8.9558e-06
19:41586276 G T 0.035555 4.1423e-06
19:41588915 T C 0.195720 1.7898e-05
19:41591912 T C 0.020319 3.0151e-05
19:41600054 T G 0.171211 -6.3852e-06
19:41615803 T C 0.073193 3.2425e-05
19:41622189 A G 0.641778 -2.0636e-06
19:41622205 C T 0.088793 -1.7922e-05
19:41622481 C G 0.027898 -1.8633e-05
19:41633980 T C 0.158302 -8.5364e-06
19:41640876 A G 0.395088 7.1852e-06
19:41642020 G T 0.057896 1.4482e-05
19:41642537 A G 0.066981 -1.5679e-05
19:41642807 G C 0.142998 -2.0710e-06
19:41642973 T C 0.061817 1.5811e-05
19:41644532 C T 1.738182 2.4194e-05
19:41647317 T C 0.250419 -5.8480e-06
19:41648175 G A 0.286074 -6.2531e-06
19:41651004 G A 1.003863 5.5430e-05
19:41651803 C T 0.073946 -2.3741e-05
19:41654689 G A 0.181727 -1.4372e-05
19:41656019 T C 0.079260 -6.7268e-06
19:41661088 C T 0.050297 -1.6165e-05
19:41665044 T C 1.184279 1.6837e-04
19:41667273 G A 1.398957 7.1513e-05
19:41673297 C T 0.032750 4.2422e-05
19:41674278 C T 0.204140 -3.9030e-05
19:41675916 T C 0.042209 -3.0516e-05
19:41677205 C G 0.132780 -6.6698e-06
19:41681288 T C 0.274831 -1.1974e-05
19:41682274 G A 0.596258 -1.7704e-04
19:41690171 G A 0.224394 -1.2686e-05
19:41693940 T G 0.165105 -1.2248e-05
19:41694043 C T 0.061155 -7.7785e-06
19:41697813 G A 0.037681 2.0681e-05
19:41699886 C G 0.296922 -3.9660e-05
19:41700346 G A 0.043971 5.6437e-05
19:41700493 C G 1.928098 -4.8768e-06
19:41702499 A G 0.053540 -6.8541e-06
19:41703793 A G 0.098735 -2.6051e-05
19:41703955 G A 0.727805 5.4716e-05
19:41711755 T G 0.884523 -6.4853e-07
19:41712275 T C 0.043066 -2.4661e-05
19:41716271 A G 1.016911 2.3141e-05
19:41721138 A G 0.066867 -9.2496e-06
19:41721831 G A 0.044439 1.5786e-05
19:41721965 G A 0.427693 -3.0411e-05
19:41725752 G A 0.963056 1.5009e-05
19:41725932 A C 0.055205 3.7860e-05
19:41727197 T C 0.263058 9.5120e-06
19:41728865 A C 0.048210 1.6427e-05
19:41733145 C G 0.883744 2.9826e-05
19:41737414 A G 0.222423 1.4624e-05
19:41738212 T C 0.108359 6.1257e-05
19:41756038 G T 0.567390 -9.4735e-06
19:41760913 G A 0.243379 -8.7049e-05
19:41764758 G A 0.079250 1.0037e-05
19:41765407 C A 0.295954 4.2052e-05
19:41770890 G A 0.564027 -4.6769e-06
19:41776839 A G 0.095018 -5.9029e-06
19:41801756 T A 0.307221 4.8914e-05
19:41806918 T C 0.499081 5.3765e-05
19:41807845 A G 0.057396 -1.8350e-05
19:41812050 A G 0.162035 2.1512e-05
19:41822986 C T 0.528216 6.6317e-05
19:41825191 T C 0.340114 -4.9644e-03
19:41829606 A G 0.336488 5.5663e-05
19:41833233 A G 0.136185 9.7214e-06
19:41839838 T G 0.148880 -5.0437e-05
19:41845872 G A 0.100465 -1.0182e-05
19:41847860 A G 0.040164 1.1978e-04
19:41851042 A G 0.052495 -2.3902e-06
19:41858876 G C 0.158026 -5.9459e-05
19:41861359 C T 1.263626 -3.1400e-05
19:41861858 T C 0.048658 7.2002e-06
19:41865952 A G 0.047211 3.6414e-05
19:41869235 C T 0.051923 -3.5209e-05
19:41869392 C T 1.416809 -1.2985e-04
19:41879400 A G 0.121235 -1.6074e-05
19:41882712 G A 1.251237 -2.1062e-05
19:41883198 A G 0.745222 -7.9240e-05
19:41885751 C G 0.070944 -5.6316e-07
19:41903220 A G 1.209278 1.0714e-05
19:41903675 G A 1.916362 -6.6759e-06
19:41903699 G T 0.297240 1.3646e-05
19:41909719 A G 0.047931 6.6847e-06
19:41916549 A C 0.285357 1.3945e-05
19:41918054 A G 0.738763 -1.2475e-05
19:41932275 C T 1.239682 1.3328e-05
19:41932612 T C 1.226585 1.1383e-05
19:41932828 A G 0.292277 1.6446e-05
19:41934722 A C 0.052488 -3.2655e-05
19:41937095 A G 0.722495 4.3749e-07
19:41938222 T C 0.042335 1.3869e-05
19:41939297 G C 0.776093 -1.4220e-05
19:41942273 A G 0.073080 -1.3646e-05
19:41944237 C T 0.787110 -1.8160e-05
19:41947625 C A 0.872024 -6.7660e-05
19:41947635 T C 0.928076 -3.2422e-05
19:41949794 T G 0.056591 3.6696e-05
19:41950266 G A 0.151415 2.8460e-06
19:41953430 C T 0.324044 9.9500e-10
19:41961339 C T 0.076391 -1.6187e-05
19:41970010 A C 0.053615 2.9826e-05
19:41985587 G A 1.497783 -2.3328e-05
19:41986899 T C 0.070162 3.1367e-05
19:41992196 C A 0.105162 -1.3052e-05
19:42004135 T C 0.037239 -8.6285e-06
19:42005657 A G 0.024951 7.3790e-06
19:42020112 T C 1.242616 1.3334e-06
19:42035850 A G 0.093876 4.4012e-05
19:42037969 G A 1.489591 -9.4154e-06
19:42045576 C T 0.079854 3.0079e-05
19:42046986 C T 1.532231 -1.2423e-06
19:42065449 G C 0.078007 -2.6795e-05
19:42066279 G A 1.623702 3.1836e-05
19:42083820 G C 0.039589 1.3763e-05
19:42083849 A C 1.501383 7.0596e-06
19:42085873 G A 1.511805 1.7440e-05
19:42092815 A T 1.587559 1.6780e-05
19:42096228 T C 0.166709 5.2168e-05
19:42106888 G T 0.029868 1.2842e-05
19:42107207 T G 1.587073 3.7629e-06
19:42108221 C A 0.118671 -2.0077e-05
19:42109491 A C 0.060343 3.9935e-07
19:42110221 G A 1.797253 1.3217e-05
19:42120862 G T 0.022958 1.2244e-05
19:42123561 T C 1.257654 -1.6314e-05
19:42130776 A G 1.351922 -1.8086e-07
19:42132193 C T 0.034834 -2.1311e-05
19:42132273 T C 0.049535 6.7079e-06
19:42132314 C G 1.046477 -7.7001e-06
19:42137398 T C 0.068286 -2.8474e-05
19:42144650 A G 0.052073 -2.0130e-06
19:42146348 G A 0.148321 -1.8969e-05
19:42148901 A G 0.077741 1.6811e-06
19:42153007 C T 1.476562 -2.2986e-05
19:42156165 A G 0.027236 -3.3552e-05
19:42156168 C T 0.549944 4.4733e-06
19:42156785 C T 0.036188 2.6700e-05
19:42190859 T A 0.928637 -2.5376e-05
19:42194145 A G 0.244151 -1.2045e-05
19:42204669 T C 0.150538 1.0026e-05
19:42205043 C T 0.065176 1.8411e-06
19:42207603 G A 0.384316 -2.2332e-05
19:42211307 A G 0.558438 -2.2424e-07
19:42213670 A G 0.064105 1.0177e-07
19:42216594 C T 0.354395 -2.2963e-05
19:42219428 A G 0.055069 1.2387e-05
19:42221607 G A 1.630534 -2.9995e-05
19:42230638 A G 0.051476 3.3022e-05
19:42231159 A G 0.087293 -1.6697e-05
19:42235081 A G 0.109115 2.3174e-06
19:42242511 A G 0.020475 -2.1777e-05
19:42242773 A C 0.086527 -1.2539e-06
19:42246563 A C 0.702260 -1.3513e-05
19:42246786 G A 0.057811 -4.8434e-06
19:42251148 A G 0.030657 4.9002e-06
19:42263143 G A 0.584223 2.1280e-06
19:42263608 A G 0.054669 1.1278e-05
19:42267632 C T 0.854970 9.5362e-06
19:42270474 T C 0.072937 1.3691e-05
19:42271084 T C 0.026363 -5.7834e-06
19:42271275 A G 0.070925 -3.7033e-05
19:42285491 A G 0.729012 1.5129e-05
19:42288577 A G 0.082782 -8.6871e-06
19:42294765 T C 0.091821 2.2227e-05
19:42306326 G A 0.768342 1.5464e-05
19:42312304 A G 0.033221 -1.7585e-05
19:42319608 T C 0.106612 1.3568e-05
19:42341407 C G 0.073275 -2.3475e-05
19:42342540 T C 0.972576 7.5243e-06
19:42353436 C T 0.271952 -1.2577e-05
19:42355214 A C 0.041550 -2.0539e-05
19:42355509 A G 0.072070 -1.7294e-05
19:42358953 C T 0.084645 -7.3711e-06
19:42365944 A G 1.004577 -2.1808e-06
19:42366232 A G 1.365587 1.4371e-05
19:42373302 C G 0.038921 2.0667e-05
19:42393114 A C 0.054471 -4.3511e-05
19:42419499 T C 0.053219 -3.0789e-05
19:42419969 A G 0.054816 -4.2439e-05
19:42431033 A G 1.314254 1.9605e-05
19:42435481 C G 0.035866 -6.4579e-07
19:42437425 T C 0.062778 -5.7836e-07
19:42441734 C T 0.095999 3.7339e-05
19:42446154 T C 0.073619 -3.8108e-06
19:42460653 A G 0.079717 6.5283e-07
19:42461454 A G 1.312515 1.3643e-05
19:42467607 T C 0.884319 -4.7569e-06
19:42473284 T G 0.074047 1.7754e-06
19:42477310 T C 1.779014 -2.7360e-05
19:42486461 C T 0.083434 2.1176e-05
19:42500613 T C 0.096807 1.7762e-05
19:42506044 G C 1.778485 -2.9524e-05
19:42521108 G T 1.128012 -8.0723e-05
19:42521657 C T 0.022932 -1.7466e-06
19:42526811 A G 0.031507 7.0925e-06
19:42538896 G C 0.058639 -9.9297e-06
19:42555218 A G 0.143644 -2.8585e-06
19:42556289 G A 0.027122 2.2703e-05
19:42569043 T C 0.041495 -2.2861e-05
19:42596056 C T 0.139132 -1.1022e-05
19:42602807 A C 0.052988 -2.1162e-06
19:42608875 T C 0.080831 -5.7903e-06
19:42608987 T C 0.048259 -2.2458e-05
19:42615424 C A 0.030092 8.8893e-06
19:42625769 A G 0.036249 1.7739e-05
19:42649439 T C 1.929458 -3.3151e-05
19:42656257 C T 0.230970 1.5188e-05
19:42668092 T C 0.104042 -7.4945e-05
19:42676086 T C 0.044504 -3.7378e-06
19:42676481 C T 1.512217 -9.7682e-05
19:42679842 G C 1.786025 -3.5905e-05
19:42687613 T C 0.049174 1.7518e-05
19:42718226 C T 0.054147 -6.2441e-05
19:42724483 T C 0.154871 -2.7987e-06
19:42727325 A G 0.067127 -1.1799e-05
19:42728836 C T 0.196567 4.1517e-05
19:42729121 T C 0.029537 -2.6960e-06
19:42737136 C T 0.124620 -1.0687e-05
19:42739614 A G 0.493297 2.2802e-05
19:42749345 C A 0.103500 -1.8295e-05
19:42773831 C G 0.154112 3.3507e-05
19:42793590 A G 1.166569 -1.5828e-05
19:42810181 G A 0.098024 5.9426e-05
19:42829272 A G 0.229295 2.4402e-05
19:42834751 G A 0.268203 1.9748e-05
19:42854991 C A 0.372942 6.2091e-06
19:42863035 G A 0.096297 4.7089e-05
19:42874901 A G 0.055332 -1.6551e-05
19:42887492 T C 0.108407 3.9311e-05
19:42896139 T G 0.078260 -9.5548e-06
19:42899539 G C 0.118927 1.2865e-05
19:42905782 T C 0.043897 3.5246e-05
19:42913770 A G 0.048003 4.1709e-05
19:42927065 A C 0.021539 -1.6462e-05
19:42927521 C T 0.106129 1.1070e-05
19:42965119 C A 0.159315 8.5382e-06
19:42985972 T C 0.030559 -6.6486e-06
19:42989155 G C 0.056263 -3.5773e-05
19:43009397 A G 0.039352 4.3569e-06
19:43013363 G A 0.168215 1.8900e-05
19:43017388 A T 0.045928 3.5931e-05
19:43044258 G A 0.285795 -7.5993e-06
19:43044329 G T 0.670085 1.3848e-05
19:43047499 T C 0.160847 1.0009e-05
19:43060228 T C 0.044364 8.5150e-06
19:43080686 T C 0.057269 -4.1498e-05
19:43087484 C A 0.159626 1.2055e-05
19:43093033 A G 0.107697 -6.7856e-06
19:43096838 C A 0.079679 5.7080e-05
19:43105373 A G 0.160117 1.4043e-05
19:43112166 A C 0.101747 -1.1342e-05
19:43129620 G A 0.076163 1.6390e-05
19:43139697 A C 0.026051 -2.3723e-05
19:43149435 C T 0.161155 1.4393e-05
19:43162781 A G 0.045935 2.6127e-05
19:43172690 G C 0.035328 9.3704e-06
19:43172947 G A 0.055536 -8.5313e-06
19:43195770 A G 0.164985 5.5219e-05
19:43198035 C T 0.171428 -3.9850e-06
19:43200760 C T 0.137500 -1.7738e-07
19:43203507 A G 0.158987 3.2823e-06
19:43208917 C T 1.090471 -8.7524e-06
19:43259184 G T 0.107524 -2.7125e-06
19:43268216 G T 0.102545 -3.7171e-06
19:43273795 T C 0.145101 6.6660e-06
19:43280543 C T 0.134653 -1.2724e-05
19:43283685 A G 0.104581 -3.5209e-06
19:43285052 G T 0.064183 5.3640e-05
19:43308533 T C 0.022601 -1.1891e-05
19:43344722 T C 0.499403 -2.1674e-05
19:43355559 T G 0.184863 2.1548e-06
19:43371484 T G 0.040907 3.0946e-05
19:43377321 G C 0.038651 3.7287e-06
19:43382313 C T 0.027499 -9.3794e-06
19:43575905 T C 0.222083 1.8546e-05
19:43604253 A G 0.244868 8.4997e-06
19:43614444 C T 0.238821 1.3928e-05
19:43615835 T C 0.673188 7.4396e-05
19:43680388 A C 0.123851 2.0648e-05
19:43769344 G A 0.134384 1.6534e-05
19:43773626 A G 0.744696 7.4347e-07
19:43777351 T C 0.060817 7.8489e-06
19:43802657 A G 0.067987 -7.7389e-06
19:43804471 A G 0.030942 -3.1314e-06
19:43806559 C T 1.644180 2.2373e-05
19:43806814 A C 0.690426 -1.8608e-05
19:43838315 C G 0.243521 -1.9303e-05
19:43841838 C T 0.208856 3.9371e-05
19:43842852 C T 0.299668 -4.3978e-05
19:43847904 C T 1.806224 -3.9275e-05
19:43857873 C G 0.710112 -5.0955e-05
19:43866449 A G 0.224984 -1.5382e-05
19:43866823 C T 0.714390 2.3261e-06
19:43867043 A G 0.066436 4.3479e-05
19:43867349 A G 0.381868 -5.4533e-06
19:43870297 G A 0.508637 -1.3042e-06
19:43870887 T C 1.337998 7.8672e-05
19:43876891 A G 0.467623 1.1327e-04
19:43877081 T G 0.511821 4.3479e-06
19:43885085 C T 1.202819 1.2295e-05
19:43896450 A G 0.247475 4.0898e-05
19:43903813 T G 0.084930 -9.4529e-06
19:43905096 G T 0.044874 3.3582e-05
19:43907428 C G 0.561924 1.0794e-05
19:43920612 T G 0.258582 -1.1578e-05
19:43921285 A G 0.459450 -1.1092e-05
19:43922300 A G 0.427670 -1.0350e-05
19:43923008 T C 0.056036 -3.6306e-05
19:43933888 G A 0.066341 -1.4803e-05
19:43937633 G A 0.072382 -1.0083e-06
19:43938669 C T 0.113958 6.5923e-06
19:43940714 G A 0.251672 4.0457e-05
19:43943499 A G 1.759864 -4.0714e-06
19:43946481 T G 0.056860 -8.8503e-06
19:43950298 C T 0.045597 -2.8310e-05
19:43951083 C T 0.171156 7.7270e-06
19:43951421 G T 0.320110 4.6970e-05
19:43966454 G A 1.297029 4.6780e-06
19:43967147 T C 1.054290 5.8339e-06
19:43968269 G A 0.174541 9.8958e-06
19:43968738 A G 0.067328 8.6457e-07
19:43976706 A G 0.477185 -1.9316e-05
19:43977675 A G 0.055283 -5.0589e-06
19:43982338 A G 0.150486 1.5114e-05
19:43983666 A G 0.032890 8.1940e-06
19:43986023 T C 0.094966 -1.8461e-05
19:43991327 G T 0.111299 -2.0262e-05
19:43995239 T C 0.163070 2.6543e-05
19:44001379 C T 0.092091 -1.8102e-05
19:44007012 A G 1.317539 -8.3520e-06
19:44008410 C A 0.091075 -2.0387e-05
19:44030998 T C 1.324716 -9.9241e-06
19:44034097 C G 0.201589 -5.9046e-06
19:44037328 C T 0.872082 4.0072e-07
19:44037370 G C 0.378126 -3.0202e-06
19:44041669 C G 0.031845 3.1312e-05
19:44044886 G A 0.891492 -1.0891e-06
19:44049881 T G 0.105213 -2.9536e-06
19:44055726 C T 1.270449 -1.2210e-05
19:44056412 T C 0.087287 -3.1899e-05
19:44057574 A G 0.116713 2.7605e-05
19:44060001 G A 1.505930 -4.3311e-06
19:44063815 C T 0.027726 -9.2666e-06
19:44067002 G C 0.048574 -4.3212e-05
19:44078736 A C 0.125951 -1.4147e-05
19:44084683 A G 0.024944 -2.7502e-05
19:44085827 T C 0.378333 1.9814e-06
19:44090997 A G 0.043546 1.5498e-05
19:44095077 G A 0.642596 6.8975e-05
19:44098963 G C 1.066244 2.5928e-05
19:44099538 T C 0.048574 -1.2576e-05
19:44113963 G A 0.032896 3.0969e-05
19:44116956 G A 0.527073 -1.1680e-05
19:44117052 T C 0.106833 1.8567e-06
19:44118353 A G 0.308032 7.0420e-06
19:44135193 C G 0.945629 -2.6115e-05
19:44139182 T C 0.574190 -2.1077e-06
19:44141015 C T 1.457772 2.9008e-05
19:44142882 C T 0.269391 8.7073e-06
19:44145543 A T 0.432373 -1.9722e-05
19:44151525 T C 0.097810 -3.5642e-05
19:44151621 C T 0.260659 1.1789e-05
19:44153100 G A 0.313842 1.9006e-05
19:44153255 A G 0.036256 -1.1758e-05
19:44156472 C T 0.338371 8.1245e-06
19:44159819 C T 0.122397 -9.7064e-06
19:44159876 A G 0.100312 -5.3046e-05
19:44162233 G A 0.152758 3.8163e-05
19:44162954 G A 0.979324 -1.3655e-05
19:44163061 C T 0.342074 -1.2997e-05
19:44163994 C A 0.253749 2.1842e-05
19:44166187 C A 0.115538 -4.8500e-05
19:44168281 T C 0.379482 8.0460e-06
19:44169465 T C 0.041050 1.6285e-05
19:44169738 C G 1.402330 -4.4796e-06
19:44172890 C A 1.063680 5.9440e-06
19:44174441 T C 0.065835 5.0082e-06
19:44176333 A C 1.548973 1.7311e-05
19:44178928 T C 0.315345 2.1007e-05
19:44184856 T C 0.445064 4.1066e-06
19:44187496 C T 0.028015 1.5779e-06
19:44188485 T C 0.170081 -4.3978e-06
19:44190582 A G 0.103289 -1.7485e-05
19:44192475 A G 0.875321 1.3118e-05
19:44194781 T C 1.468071 -7.7935e-06
19:44195183 G A 0.035211 -2.9822e-05
19:44200928 C G 0.116963 -4.1223e-05
19:44204519 A G 0.697492 1.9547e-05
19:44210377 A G 0.661740 5.6221e-05
19:44211390 G T 0.180017 -3.0208e-05
19:44214054 A C 0.178722 -2.8100e-05
19:44217970 T G 0.072554 -9.1514e-06
19:44218921 A C 0.111069 -9.7648e-06
19:44221992 A C 0.049784 -2.7075e-05
19:44223113 A G 0.040914 -7.7981e-06
19:44229567 T C 0.041719 -1.5373e-05
19:44233902 A G 0.030585 1.0776e-05
19:44234515 C T 0.126909 -1.6433e-05
19:44236777 A C 0.134283 2.3177e-05
19:44243834 A G 0.023769 2.4406e-06
19:44251759 T C 0.097511 -2.1685e-05
19:44256205 C T 0.438686 1.7341e-05
19:44259077 T C 0.437891 2.2764e-05
19:44263319 C T 0.157942 -7.8785e-06
19:44263607 G T 1.805091 1.9606e-05
19:44267879 A G 0.098598 -6.8745e-06
19:44268270 A G 0.120875 -3.2379e-05
19:44272354 G A 0.039742 -2.0346e-05
19:44276587 A G 1.710872 1.5212e-05
19:44278779 G T 0.380148 6.8084e-05
19:44280342 G A 0.892514 -1.6783e-05
19:44280980 G T 0.433662 -9.6931e-06
19:44281785 A G 0.034312 -2.6887e-05
19:44281898 A G 0.755249 2.8353e-05
19:44287473 T C 1.895575 2.0974e-05
19:44291401 C T 0.812430 -9.2562e-06
19:44293333 T C 0.213767 -1.6326e-05
19:44294215 G A 1.026671 -2.3989e-05
19:44296689 A G 0.071317 6.2846e-06
19:44296886 G A 1.895416 1.6707e-05
19:44299298 T C 0.852172 3.0455e-05
19:44300937 T C 0.952841 2.0316e-05
19:44301513 A G 1.895442 2.3427e-05
19:44303066 G C 1.155910 6.5888e-06
19:44306482 T C 0.757157 -6.6959e-06
19:44306782 C A 0.735611 -1.9589e-05
19:44308649 C T 0.343243 -6.9588e-06
19:44316577 A C 0.089685 6.1316e-06
19:44321776 G A 1.219015 -1.6039e-05
19:44322726 C T 0.134984 -1.6339e-05
19:44326178 G T 0.247786 -1.0851e-05
19:44330349 A G 0.800953 3.1297e-06
19:44331810 A G 0.868479 1.3149e-05
19:44333049 C T 0.395079 -3.6895e-05
19:44339960 T C 1.725708 2.4251e-05
19:44344342 A C 0.020157 -4.1066e-05
19:44344722 T C 0.083152 -4.2029e-06
19:44350962 G A 1.719178 2.5603e-05
19:44352639 A G 0.409454 -1.8007e-05
19:44352665 C T 1.540349 3.3105e-05
19:44352666 A G 0.851182 8.1477e-07
19:44352769 G A 0.041926 3.7840e-05
19:44375347 A C 0.273857 -1.9134e-05
19:44376937 A G 0.132787 -1.5654e-05
19:44377614 A G 0.034575 -2.4603e-05
19:44391744 C G 0.052625 -5.6163e-05
19:44399306 G A 0.993129 2.0832e-06
19:44400412 T C 0.031887 7.4713e-06
19:44402574 G C 0.977880 2.6617e-06
19:44408370 T C 0.068549 1.2937e-05
19:44413943 A G 0.040462 -5.8979e-05
19:44418824 T C 0.982674 9.9811e-06
19:44423981 C T 0.990834 6.2956e-06
19:44433904 C T 1.067383 -3.2412e-05
19:44440105 G A 0.100429 -2.7458e-04
19:44443010 G A 0.667306 -1.4482e-05
19:44443543 A G 0.316199 -2.7389e-05
19:44446850 G T 0.026119 -1.6407e-05
19:44447572 C T 0.111764 -1.1103e-05
19:44459074 C T 0.236812 -2.1601e-05
19:44460205 A G 1.739493 2.3411e-05
19:44464461 C T 0.054932 -3.9253e-05
19:44467096 G T 0.407082 3.0049e-05
19:44467481 A C 0.188862 -3.3137e-05
19:44470147 A G 0.035889 -6.2580e-06
19:44470420 C T 1.954273 1.0851e-05
19:44471252 C T 0.226747 -1.9918e-05
19:44471323 A G 1.770121 2.3211e-05
19:44480979 A G 0.038310 -5.8971e-06
19:44484993 G A 1.726422 2.1877e-05
19:44488352 A G 0.185957 7.5329e-06
19:44490028 A G 0.026759 2.3664e-05
19:44507181 A G 0.043179 -1.0575e-05
19:44511389 T G 1.447447 6.2515e-06
19:44511589 G A 0.257689 -2.5260e-05
19:44512624 C G 0.256157 -2.6747e-05
19:44513932 A G 1.438780 8.9386e-06
19:44515352 G T 0.292004 1.1674e-05
19:44515514 A C 0.292186 1.5854e-05
19:44522357 C T 0.224004 -2.6306e-05
19:44522702 C T 0.072856 1.4480e-06
19:44535999 T G 1.437485 5.1869e-06
19:44538837 G A 1.737867 2.3478e-05
19:44553380 C T 1.748893 3.6224e-05
19:44560344 G A 0.420162 1.2227e-05
19:44565125 G A 1.975536 4.2295e-05
19:44570393 A C 1.320895 1.3457e-05
19:44579868 T C 0.099514 -3.8228e-06
19:44587192 C T 1.337942 1.1536e-06
19:44591360 A G 1.694022 1.3986e-05
19:44592935 G A 1.678082 1.3413e-05
19:44596804 G A 0.266862 -1.4040e-05
19:44610665 G A 1.762457 4.9582e-05
19:44610798 T A 1.762415 5.0709e-05
19:44611420 G A 1.681766 1.4895e-05
19:44611957 C T 0.132089 2.9341e-05
19:44612231 G A 1.678316 1.8693e-05
19:44614208 T C 1.677621 1.4451e-05
19:44619542 C T 1.936742 4.9820e-05
19:44634086 T C 1.759647 1.3962e-05
19:44635822 A G 0.067000 1.3054e-05
19:44645748 G A 0.738666 8.5099e-07
19:44646572 A G 0.720164 -7.8326e-06
19:44648420 A G 0.118979 -1.5009e-05
19:44660967 G A 0.730947 1.6116e-05
19:44672177 G A 1.087043 5.0818e-06
19:44675801 C T 0.159549 -5.8274e-06
19:44683670 T C 0.036529 -1.7901e-05
19:44710064 G T 0.059009 -1.8401e-05
19:44712684 T G 1.077079 8.1810e-06
19:44714898 T G 0.262201 -2.5846e-05
19:44737509 C T 0.040622 8.2894e-06
19:44746991 G A 0.994420 -1.5265e-05
19:44748559 A G 0.065501 8.7420e-06
19:44758859 C T 0.028041 -1.1043e-06
19:44778405 C A 1.329954 7.0173e-06
19:44789887 A G 0.125428 -2.0063e-05
19:44791447 A T 0.033292 9.0455e-06
19:44792701 G T 1.088209 1.1094e-06
19:44800714 T C 0.050606 2.0857e-05
19:44803373 T C 0.083239 2.9222e-06
19:44805948 G T 0.028274 -3.3560e-07
19:44810411 C T 0.148574 9.3746e-05
19:44814136 A C 0.036382 -2.2069e-05
19:44831989 G T 0.242820 1.2982e-05
19:44832693 C T 0.085167 2.3819e-05
19:44836126 T G 0.271874 -2.5953e-05
19:44836400 T C 0.076157 1.4271e-05
19:44840789 C T 1.265733 -3.5972e-06
19:44842435 T G 1.350783 8.1538e-06
19:44843938 G A 0.232304 3.6681e-06
19:44845759 G T 1.525038 -5.6103e-06
19:44848143 G A 0.044711 -3.4352e-05
19:44848708 T C 1.067711 -1.2153e-05
19:44849714 C T 0.328598 3.0146e-05
19:44870575 C G 0.089384 5.1433e-06
19:44873532 T G 0.231158 2.0914e-05
19:44875317 G A 0.971638 2.9758e-05
19:44877261 A C 0.052754 3.4428e-06
19:44880360 C T 0.401723 1.7030e-05
19:44881523 C A 0.053154 6.8766e-06
19:44885144 C T 0.183006 -5.4831e-06
19:44888276 C T 0.079945 -1.6772e-05
19:44889660 A G 1.103672 1.0183e-05
19:44890801 C T 1.286947 1.4137e-05
19:44890817 A G 0.074933 9.5008e-06
19:44891405 G A 0.069370 -3.8928e-05
19:44892168 T C 0.024652 1.5010e-05
19:44894070 T G 0.079273 8.6388e-06
19:44896239 C T 0.024629 1.4991e-05
19:44899820 C T 1.731690 3.0115e-05
19:44901737 A C 1.732502 3.2399e-05
19:44902338 A G 0.071149 -3.8539e-05
19:44905440 G A 1.833356 2.3293e-05
19:44906023 T C 0.167949 -4.6041e-05
19:44906110 C T 1.616408 1.9983e-05
19:44912910 T C 0.023344 9.3430e-06
19:44920772 A C 0.060096 4.9105e-05
19:44928183 C G 0.140453 -4.3889e-05
19:44928885 A C 1.738286 7.7735e-06
19:44929633 G A 1.810515 1.2710e-05
19:44929828 C G 0.569811 -5.1207e-05
19:44931640 T C 0.028586 1.7946e-05
19:44932521 T C 0.059739 5.2300e-05
19:44932972 T C 0.690228 1.8928e-05
19:44933706 T C 0.192409 -1.1864e-05
19:44933947 A G 0.719395 1.3843e-05
19:44934187 A G 0.027207 2.3474e-06
19:44934489 A G 1.826446 -1.5041e-05
19:44934842 C G 0.223917 2.7788e-05
19:44947197 C T 0.024224 2.0505e-05
19:44952220 C T 0.095151 2.4545e-05
19:44957310 G A 0.259838 -4.9534e-06
19:44970935 G T 1.190855 -3.7206e-05
19:44981800 C T 0.025451 1.7859e-05
19:44981862 G A 0.024438 1.5084e-05
19:44981883 G C 0.879599 -9.3152e-06
19:44983375 C G 0.024707 1.5725e-05
19:44983567 G C 0.905965 -3.3297e-06
19:44985375 A C 0.043020 5.6546e-06
19:44985674 C T 0.190033 5.0413e-06
19:44986004 A C 0.686833 -1.3063e-05
19:44997900 T C 0.170185 -1.3561e-05
19:44998259 G T 0.438995 -1.1140e-05
19:45002315 G A 0.996105 5.6344e-06
19:45002822 G A 0.230648 1.2730e-05
19:45005892 G A 0.439826 -3.6056e-05
19:45006578 A C 0.111371 -1.9839e-05
19:45006664 A G 0.116392 -4.2754e-05
19:45009977 T C 0.651366 9.0873e-05
19:45014893 C T 0.964134 1.7725e-04
19:45016116 G A 0.988860 9.8068e-05
19:45017249 C T 0.467947 -3.2369e-05
19:45017872 A G 0.088608 4.2568e-05
19:45017956 G A 1.307857 1.0153e-04
19:45019507 C T 0.343830 -1.6320e-05
19:45020859 A G 0.071684 1.4961e-05
19:45021210 A G 0.159052 -4.0335e-05
19:45021252 A G 0.028823 1.5466e-05
19:45026116 A G 0.041780 1.8365e-05
19:45028112 C T 0.105989 3.0618e-05
19:45028169 T C 1.269624 5.7292e-05
19:45028469 T C 0.127924 1.5743e-05
19:45029208 A G 0.173470 -5.2212e-05
19:45029894 T C 1.258287 4.2938e-05
19:45030209 T C 0.174720 -5.2538e-05
19:45033485 G A 0.143865 2.0437e-05
19:45034590 A G 0.196223 -2.0387e-06
19:45034923 C G 0.068490 5.4662e-05
19:45035074 T C 0.259653 -1.9359e-05
19:45037368 C T 1.829964 2.9582e-05
19:45038267 A G 0.158130 -5.7857e-05
19:45038456 C T 0.269683 3.3513e-05
19:45038611 A G 0.726312 1.1744e-05
19:45039384 T C 0.040164 1.8709e-05
19:45040191 T C 0.200420 -4.7548e-05
19:45040753 C A 0.325777 -2.6600e-05
19:45042495 C A 0.586462 -3.0839e-05
19:45043259 A T 0.616824 8.3379e-06
19:45044587 G A 0.150240 -8.9245e-07
19:45044832 C G 0.209343 -2.5271e-05
19:45048858 A G 0.097787 3.6421e-05
19:45050756 C T 0.051524 6.3276e-08
19:45052068 A G 1.753369 -2.4431e-06
19:45056149 C A 0.040122 -1.7905e-05
19:45064435 G A 1.758478 -4.2242e-07
19:45064518 T G 0.080529 -1.2613e-05
19:45068847 T C 0.059759 -2.4022e-06
19:45070575 A G 0.313592 4.5129e-05
19:45074177 T G 1.713231 -1.7892e-05
19:45075602 T G 0.305173 3.2341e-05
19:45080369 A G 1.158020 -1.8025e-05
19:45082982 G T 0.218707 1.3101e-04
19:45084429 G A 0.027129 1.8934e-05
19:45086852 C T 0.177959 9.6684e-05
19:45086946 A G 0.935720 -1.2426e-05
19:45091743 C T 0.082311 2.2741e-05
19:45098591 C T 0.204143 1.4138e-04
19:45099240 T C 0.067893 -3.8304e-07
19:45101335 A G 0.459427 1.7403e-05
19:45103698 C T 0.612117 -1.0511e-05
19:45104016 G A 1.040904 2.5607e-05
19:45104160 C G 0.085291 -6.5658e-06
19:45105085 G A 0.078004 -4.1343e-05
19:45116066 C A 0.072116 -4.0459e-05
19:45121297 C T 0.093434 3.2419e-05
19:45121726 A G 0.045386 -9.8781e-06
19:45121795 T C 0.166894 -1.2497e-05
19:45122043 C A 0.092328 -1.7186e-05
19:45125197 C T 0.360215 2.6868e-05
19:45126457 T C 0.048311 -1.4234e-05
19:45129772 G A 0.687382 8.5320e-07
19:45134110 C A 1.703312 3.0947e-05
19:45138246 T C 0.399058 -3.7536e-05
19:45139812 T C 0.455522 5.5474e-06
19:45143942 C A 0.525584 -3.0297e-05
19:45150614 A G 0.091513 -1.6947e-05
19:45162038 G A 1.943380 1.4868e-05
19:45162189 A C 0.310330 -2.4511e-05
19:45163671 C T 0.143222 1.1342e-05
19:45165912 A C 0.235108 -3.4228e-06
19:45176340 C T 0.059084 2.3372e-05
19:45179567 T C 0.038917 -2.3036e-05
19:45187163 G A 0.070830 4.4210e-05
19:45188429 C G 1.032234 1.2480e-06
19:45191157 T G 0.152005 -2.8483e-05
19:45193534 A G 0.560298 1.5055e-05
19:45195366 A C 0.093006 7.3544e-06
19:45196135 G A 0.706483 3.8668e-06
19:45197732 G C 0.050512 2.3414e-05
19:45199082 A G 0.054614 -2.0625e-05
19:45200634 T C 0.113675 -1.1064e-05
19:45200681 T G 0.151307 -1.0715e-05
19:45201624 T C 0.213092 -1.8129e-05
19:45202052 T C 0.691075 2.1703e-05
19:45203056 T C 0.035740 5.8277e-05
19:45205592 C T 0.462235 4.5707e-05
19:45210634 C T 0.202247 1.7502e-05
19:45210842 T C 0.042884 3.5826e-06
19:45211846 T G 0.038833 9.0455e-07
19:45214777 T C 0.139668 3.4080e-05
19:45217859 C T 0.308357 -1.7250e-05
19:45220896 C T 0.229000 -6.5640e-06
19:45225345 T C 0.728143 1.9527e-05
19:45227720 G A 0.053602 -1.3999e-05
19:45232161 A G 0.091854 -5.1568e-06
19:45232205 A G 0.877892 3.4399e-07
19:45235202 C T 0.109858 1.9287e-05
19:45235269 A G 0.056231 -2.7193e-05
19:45235700 C T 0.103435 6.9197e-06
19:45235795 T C 0.463024 3.0515e-05
19:45235892 A G 0.075683 1.4594e-05
19:45237812 C T 0.639840 2.3868e-05
19:45240371 T C 0.465189 2.7848e-05
19:45240436 T G 0.033247 6.0537e-06
19:45241638 G A 1.614295 2.0145e-05
19:45242173 A G 0.144092 8.0461e-06
19:45243696 T G 0.047512 2.7929e-06
19:45245015 A G 0.946291 -2.9000e-05
19:45250331 T C 0.110235 -4.5120e-05
19:45251156 C A 0.772013 -9.4947e-06
19:45257201 T G 0.068721 -8.6720e-06
19:45257253 C T 0.049771 -2.7971e-05
19:45284266 C A 0.072125 -5.4866e-06
19:45287103 G A 0.053206 4.3677e-06
19:45287849 T G 0.140388 -1.5814e-05
19:45296806 T C 0.071369 -4.2856e-05
19:45297479 T C 0.065945 -1.5414e-05
19:45298069 A G 0.134793 5.0051e-06
19:45299199 T G 0.069143 -2.2834e-05
19:45305584 T C 0.040355 -1.5892e-05
19:45305753 C T 0.110550 -1.5029e-05
19:45315445 A G 0.065588 -4.4700e-06
19:45316372 C T 1.970700 -3.2053e-06
19:45316588 A G 0.066890 -1.1420e-05
19:45317138 T C 0.043832 -6.8631e-06
19:45322316 T C 0.051758 -4.4956e-05
19:45322744 G A 0.582798 -5.1010e-06
19:45322891 T C 0.072885 -2.8605e-05
19:45324138 A G 0.634643 4.4003e-04
19:45325929 A G 0.027690 -4.9061e-06
19:45326664 T C 0.645598 2.5733e-05
19:45326768 T C 0.747488 -8.5184e-06
19:45329097 T G 0.024474 -3.6247e-05
19:45332841 C T 0.469058 9.1802e-06
19:45340728 C T 0.735209 -8.9898e-06
19:45342630 T C 0.204601 6.1502e-05
19:45348522 T G 0.575414 -5.5693e-06
19:45349177 C G 0.210430 -2.5040e-05
19:45351516 G C 0.086566 3.3535e-05
19:45352804 T C 0.791913 -8.1069e-06
19:45365817 A G 0.753174 9.4352e-06
19:45371188 T C 0.027265 1.6135e-06
19:45372354 G T 0.543578 2.2214e-05
19:45373276 A G 0.185197 7.3166e-05
19:45376284 G C 0.488036 2.1378e-05
19:45377098 A C 0.147140 9.0122e-05
19:45377467 A G 0.392742 -1.6810e-05
19:45379309 C T 0.395517 -2.1820e-05
19:45380335 C T 0.032929 9.5918e-05
19:45382034 G A 1.155258 -2.7531e-06
19:45382966 T C 0.833139 -2.9824e-06
19:45385389 A G 0.032861 -2.2798e-05
19:45389224 G A 1.843765 7.3917e-05
19:45389596 A G 0.062988 -1.7351e-05
19:45395266 A G 1.212228 1.6403e-05
19:45395619 G A 0.293283 -4.4637e-06
19:45395714 C T 0.433259 -2.1772e-05
19:45395816 A G 0.046263 1.5500e-05
19:45403412 T C 0.863020 2.0812e-05
19:45404432 A G 0.050200 1.1386e-06
19:45408836 G T 1.023915 4.3829e-06
19:45410002 A G 0.254710 1.7519e-05
19:45410444 A G 0.792491 2.9476e-05
19:45411941 C T 0.312943 8.1572e-06
19:45412079 T C 0.162275 -4.3879e-05
19:45414392 T G 0.053832 1.9110e-05
19:45414451 C T 1.280696 2.9341e-05
19:45415640 A G 0.218863 -3.9985e-05
19:45422946 G A 0.382384 2.5542e-05
19:45427648 G C 0.040368 8.4902e-06
19:45430417 C T 0.036048 2.6395e-05
19:45432557 C G 0.207230 6.6830e-06
19:45445517 A G 0.024824 9.4181e-06
19:45447221 A G 0.052365 -5.1992e-06
19:45448465 G T 0.701180 1.1435e-06
19:45449166 A G 0.021861 -6.9698e-06
19:45454766 A G 0.998517 4.5812e-05
19:45457180 C T 0.904550 5.4731e-05
19:45461980 T C 0.065751 -1.4512e-05
19:45469902 T C 0.044465 3.3882e-06
19:45477381 A G 0.314959 7.4005e-06
19:45480037 G A 0.547275 4.8653e-05
19:45489674 T C 0.029109 -2.1736e-05
19:45504349 G C 0.720882 1.0493e-05
19:45513236 A G 0.040774 2.4653e-06
19:45513854 T C 0.077182 6.2514e-06
19:45519100 A G 1.282075 -3.1405e-05
19:45522732 T C 0.925972 -1.3608e-04
19:45530552 G A 1.619310 -2.1887e-05
19:45532009 T G 0.769475 -7.0997e-06
19:45537779 T C 0.032027 -2.8920e-05
19:45541414 T G 0.152372 -5.2378e-05
19:45543755 G A 0.067338 -6.4922e-06
19:45548255 A G 1.155550 -2.2709e-05
19:45550487 T C 0.032793 1.2490e-05
19:45554879 A G 0.030878 -3.7900e-05
19:45563040 A G 0.041946 3.2242e-06
19:45566080 G T 1.041829 -1.8945e-05
19:45573405 C A 0.042803 4.8696e-06
19:45578312 G A 0.035451 -3.2905e-05
19:45580372 T C 0.079286 -6.7604e-06
19:45583092 A G 0.051245 3.8004e-05
19:45586731 C T 1.164537 3.5841e-05
19:45590988 A G 1.051342 5.0387e-05
19:45591084 T C 0.061284 1.4116e-05
19:45594170 G A 0.987215 -1.1855e-05
19:45595003 C A 0.328481 1.2247e-05
19:45604163 T C 0.170977 2.2187e-05
19:45606231 A C 0.178819 -1.8879e-05
19:45613684 A C 0.043617 3.4946e-05
19:45614835 G A 0.090234 5.2117e-05
19:45619946 G A 0.657692 -2.6380e-05
19:45620513 T G 0.253330 1.6545e-05
19:45623626 T C 0.232245 2.6867e-05
19:45623770 T C 0.057513 5.3191e-05
19:45625060 T C 0.040709 -3.9988e-05
19:45627235 T C 0.185567 8.1615e-05
19:45629166 A G 0.173950 2.3480e-05
19:45634854 G A 0.068824 5.0689e-06
19:45639716 G A 0.441280 8.5073e-05
19:45649838 G T 0.176346 -4.2818e-05
19:45657486 T C 1.005255 6.1158e-06
19:45659155 C G 0.028248 5.6023e-05
19:45660639 T C 0.152606 3.6730e-05
19:45662295 A G 0.083901 4.1052e-05
19:45662459 A G 0.668556 -1.7188e-05
19:45665717 T C 0.235744 -2.8573e-06
19:45670248 C A 0.160616 3.9555e-05
19:45673122 A G 0.102591 -2.7059e-05
19:45673929 A G 0.277956 7.2089e-05
19:45683448 A T 0.238409 2.4418e-06
19:45690282 G T 0.069600 3.8625e-05
19:45695738 C T 0.901288 6.8795e-05
19:45697803 C T 0.050570 6.1959e-06
19:45698174 C T 0.266453 1.8036e-05
19:45699187 G A 0.026668 1.1117e-05
19:45699240 T C 0.907296 1.4970e-06
19:45708400 G C 0.272779 -6.6222e-06
19:45711598 T C 0.326345 1.2876e-05
19:45714978 C A 0.641748 -4.0168e-05
19:45715291 T C 0.022075 -1.0405e-05
19:45715680 C T 0.678563 -4.4809e-05
19:45716364 T C 0.035662 1.5829e-05
19:45716899 T C 0.079519 2.5351e-05
19:45717615 G A 0.178767 2.2544e-05
19:45722743 A G 0.069954 8.3791e-06
19:45723986 A G 0.153716 -6.1454e-06
19:45724060 T C 0.047444 6.9125e-06
19:45728059 C T 0.085859 -1.0509e-05
19:45729533 A G 0.138954 2.0421e-05
19:45734433 C T 0.864870 -2.2822e-05
19:45736003 C T 0.750880 9.5132e-07
19:45737149 C G 0.040712 -4.1071e-07
19:45740771 T C 0.613270 2.3401e-05
19:45751458 A C 0.072109 3.6406e-06
19:45756763 T C 0.577312 -6.2593e-06
19:45766729 A G 0.515080 7.2101e-06
19:45769181 A G 0.587011 5.1746e-07
19:45782922 G A 0.073830 1.0177e-05
19:45784197 A G 0.112556 -7.3910e-05
19:45790300 T C 0.079373 -5.2303e-06
19:45793828 C T 0.169981 -6.1253e-05
19:45797992 C A 0.107804 1.2036e-05
19:45799910 T C 0.033017 -9.0064e-08
19:45802863 G A 0.542650 1.5504e-05
19:45810035 G A 1.428056 -6.3567e-06
19:45814860 T G 0.674463 8.6793e-06
19:45815163 A G 0.022257 -1.7541e-05
19:45816529 G A 0.123896 -6.6270e-05
19:45818527 A G 0.439384 -3.7109e-05
19:45818835 G A 1.258894 6.9663e-06
19:45821183 C T 0.040589 8.3618e-06
19:45827148 T G 0.183211 3.6668e-05
19:45830763 A C 0.841506 -1.0899e-05
19:45831134 G C 0.033555 3.2268e-05
19:45836109 A C 0.079331 8.2925e-06
19:45836204 A G 0.762383 -1.6873e-05
19:45837269 C T 0.852445 -8.2887e-06
19:45844650 T C 0.666813 1.6900e-05
19:45845231 G C 0.694217 -8.5876e-06
19:45846393 C T 0.073677 -7.0838e-06
19:45848133 T C 0.670435 -2.4112e-05
19:45853094 A G 0.648386 -2.2633e-05
19:45854919 G T 0.733252 -3.7314e-05
19:45855318 G A 0.185187 2.5912e-06
19:45855524 A G 0.643199 -2.4456e-05
19:45857867 G A 1.955743 1.1914e-05
19:45859760 C G 0.061103 -2.2558e-05
19:45860158 A G 0.072320 -6.5338e-06
19:45860202 G T 0.168192 -3.7954e-05
19:45861592 C T 0.082363 -2.9606e-05
19:45862436 C T 0.097738 3.7424e-05
19:45867259 T C 0.670458 1.0151e-05
19:45873988 G T 0.037467 -8.5606e-06
19:45875851 T C 0.056925 2.6483e-05
19:45876967 C T 0.775295 2.3692e-06
19:45893476 T G 0.478831 -2.6101e-05
19:45894752 C A 0.237432 3.1996e-06
19:45903406 T C 0.999150 -2.6584e-05
19:45904759 C T 0.773253 -6.5949e-05
19:45904995 T C 0.042718 -2.5715e-05
19:45907860 T C 0.086693 1.7033e-05
19:45909634 T G 0.024649 2.6178e-05
19:45910792 T C 0.038336 3.8328e-05
19:45912406 A G 0.274714 -1.0265e-06
19:45912736 A C 0.493002 -7.7384e-05
19:45918245 A G 0.098131 -5.0935e-05
19:45923653 G A 0.737250 -4.4702e-05
19:45924362 C G 0.689082 -7.0691e-05
19:45924532 T C 0.046948 -1.3678e-06
19:45924692 A G 0.049025 -8.2725e-06
19:45925323 C T 0.257264 1.4708e-06
19:45931951 T G 0.036184 -3.4459e-05
19:45949900 T C 0.383520 -2.2075e-05
19:45955201 T G 0.217048 2.6306e-05
19:45955881 C T 0.212245 -1.2601e-04
19:45962856 A G 0.140853 -1.8433e-05
19:45966736 T C 0.172811 8.9767e-06
19:45974668 T C 0.902577 -4.3681e-05
19:45978602 C A 0.264652 1.5083e-05
19:45979984 A G 0.161116 -4.9216e-06
19:45980576 T G 0.161490 3.2492e-05
19:45987013 C T 0.061664 1.9054e-06
19:45996056 A G 1.136601 -3.1758e-06
19:46002007 T C 0.021283 -1.7396e-05
19:46002766 T G 0.297837 -8.0061e-06
19:46005824 G T 0.223151 -9.0529e-06
19:46006214 G A 0.217704 -1.4749e-05
19:46009520 C G 0.135198 -8.0148e-06
19:46017454 A G 0.051310 1.8952e-05
19:46018407 G T 0.201446 -1.1141e-05
19:46020890 T C 0.029823 -1.5813e-06
19:46027752 T C 1.473943 -1.7795e-05
19:46031606 C T 1.916394 -1.9698e-05
19:46032124 C T 0.197518 -6.0210e-06
19:46034346 A C 0.177741 2.3444e-05
19:46034511 G A 0.351367 -1.9820e-06
19:46034558 T C 1.101929 -1.2682e-05
19:46036996 G C 0.051028 2.2174e-05
19:46042508 A G 0.058165 1.0063e-05
19:46043656 G T 0.212903 -2.2380e-05
19:46047055 G T 0.386607 -6.5242e-07
19:46050760 C T 1.193458 1.3350e-05
19:46052454 G A 1.275343 -6.2691e-07
19:46053050 T C 0.023026 1.5292e-05
19:46054936 A G 0.039901 1.0166e-05
19:46058522 A G 0.022760 1.7661e-05
19:46059364 G T 0.863539 1.8915e-05
19:46063167 A G 1.192221 -1.2394e-05
19:46064076 A C 0.037213 -1.4226e-05
19:46066318 A G 0.305130 -4.6445e-05
19:46073472 A G 0.671084 8.7378e-06
19:46076226 C T 1.233664 6.0363e-06
19:46080275 C T 0.556542 -4.1426e-06
19:46089055 C T 0.071652 -1.7933e-05
19:46091879 T C 0.035685 2.7461e-06
19:46093155 C T 0.019910 1.0156e-05
19:46096132 G T 0.661704 -7.4077e-06
19:46101600 T C 0.091847 1.3796e-05
19:46112907 T C 0.037408 3.0795e-06
19:46116477 G A 0.802521 -1.5089e-05
19:46118127 T C 0.656244 -2.8895e-05
19:46124531 A G 0.055455 1.1528e-05
19:46129015 A G 0.507095 -3.3431e-05
19:46129999 A C 0.039761 8.5704e-06
19:46133256 A G 0.254083 4.8685e-05
19:46136487 C T 0.237335 4.5730e-06
19:46138698 A G 0.994898 2.6965e-06
19:46141346 A G 0.757287 -3.3124e-05
19:46141845 C T 0.252882 4.8689e-05
19:46145025 T G 1.050365 7.0651e-05
19:46152580 T C 0.285376 -1.1358e-05
19:46157004 C T 0.880651 7.7696e-06
19:46158643 T G 0.559558 6.3740e-06
19:46162399 A G 0.109962 -3.2411e-05
19:46168101 G A 0.347420 4.1909e-05
19:46177235 C T 0.201095 -6.5077e-05
19:46179110 C T 0.406530 4.9396e-05
19:46182304 A T 0.387295 -2.7178e-05
19:46189861 T C 0.481239 3.5325e-05
19:46191828 T C 0.605385 6.8583e-06
19:46195756 C A 0.108031 -1.9574e-05
19:46196634 G C 0.974780 -1.5231e-05
19:46199284 A G 0.079659 2.1627e-07
19:46208023 T C 0.713176 1.4115e-05
19:46225518 A C 0.313024 3.1848e-05
19:46244060 G A 0.596343 2.1539e-05
19:46247641 G A 0.911545 -5.3398e-06
19:46248557 T C 0.079698 2.1945e-05
19:46254070 A G 0.050563 -1.1231e-05
19:46262286 A C 0.723907 9.9544e-06
19:46269076 A G 0.902674 -1.3787e-05
19:46269313 C G 1.643514 -4.7071e-07
19:46274624 A G 0.038723 -3.1789e-05
19:46275976 C G 0.228769 -5.3713e-05
19:46286714 C A 0.617489 2.6473e-05
19:46292649 C T 0.085537 3.8229e-05
19:46294136 A G 0.556601 -1.8019e-06
19:46295223 G A 0.032208 -2.9756e-06
19:46304585 T G 0.777869 1.6105e-05
19:46307406 G A 0.161697 1.8121e-05
19:46309414 T C 0.054082 -2.7366e-05
19:46313758 C G 0.694370 1.5176e-05
19:46324986 A G 0.039924 2.8032e-05
19:46327933 T C 0.793608 1.2083e-05
19:46341693 A G 0.026564 -4.5213e-06
19:46345886 C T 1.023730 -6.7202e-06
19:46346330 C T 1.356126 -2.0140e-05
19:46347542 T G 0.183775 -1.2623e-05
19:46353826 T C 0.150808 -7.7403e-06
19:46363333 T G 0.284685 -2.4363e-05
19:46363441 T C 0.050904 -1.7878e-05
19:46367206 C T 1.359654 -2.1889e-05
19:46367945 C G 0.316484 -2.7905e-05
19:46368526 C T 0.054001 -3.0344e-05
19:46381103 A G 0.143037 -1.2601e-05
19:46382745 C T 0.362400 3.4187e-05
19:46385997 A T 0.360290 2.7417e-05
19:46387344 A G 0.246115 3.1137e-05
19:46387503 C T 0.367609 3.8956e-05
19:46390280 C T 0.375847 3.8376e-05
19:46395978 A G 0.470200 -2.8035e-05
19:46403914 G A 0.529044 -1.0029e-04
19:46405590 C T 0.405157 3.3308e-05
19:46408356 A G 0.931425 -4.0156e-05
19:46411088 C G 0.086157 2.8563e-05
19:46415010 C T 1.651953 -3.1081e-05
19:46419773 G A 0.355298 -1.4042e-05
19:46423188 A G 0.072161 -4.2969e-07
19:46425652 G A 0.423707 1.8655e-05
19:46428275 A C 0.252051 3.7022e-06
19:46429314 G A 1.022526 5.7197e-06
19:46431046 T C 0.599527 -1.7280e-05
19:46435760 G A 0.020325 -8.7134e-06
19:46439188 T C 0.091312 1.2237e-05
19:46439321 A G 1.338858 -6.4004e-06
19:46441649 T C 0.110303 2.0102e-07
19:46441950 C T 0.324596 -2.9039e-05
19:46442213 T C 0.819986 -2.4765e-05
19:46445422 A C 1.299343 1.4182e-05
19:46451400 A C 0.250338 3.3509e-05
19:46454250 G A 0.023675 8.2068e-06
19:46456764 T G 1.099342 4.7795e-06
19:46458297 A G 0.043423 -2.8394e-05
19:46461708 G A 0.068977 3.1167e-05
19:46465389 C A 0.056279 -2.7950e-05
19:46470293 C T 0.057811 -2.3644e-05
19:46480407 C T 0.029524 6.0863e-06
19:46491358 G A 1.003798 1.0216e-05
19:46495004 A G 0.040255 -6.3494e-06
19:46497706 G A 0.161431 2.6916e-05
19:46499032 G A 0.033698 -2.0070e-05
19:46499537 G A 1.671626 2.2352e-05
19:46500197 C T 0.990172 7.3297e-06
19:46506005 G A 0.377989 -5.0014e-06
19:46512298 C T 0.939118 -9.4998e-06
19:46515961 C T 0.582610 -9.7168e-06
19:46518682 A G 0.283916 -3.0784e-05
19:46520026 G A 1.537655 -2.1907e-05
19:46520506 C G 0.036103 1.8402e-06
19:46525867 G T 0.096833 1.9965e-05
19:46528941 T C 0.643446 1.1424e-05
19:46529918 T C 0.117888 -3.0127e-06
19:46537875 G A 1.239467 4.3474e-06
19:46543566 T C 0.313378 -1.4557e-05
19:46546250 A G 0.526236 -6.6325e-06
19:46557851 T C 1.477961 -1.0773e-05
19:46562704 G A 1.674207 2.8897e-05
19:46566881 T C 1.065877 -2.3147e-05
19:46574843 A C 0.031760 3.3864e-05
19:46581618 G A 0.190131 5.2193e-05
19:46581676 A G 0.129272 -3.0676e-05
19:46585509 G C 0.639967 1.0934e-05
19:46586319 T C 0.043286 -5.7008e-06
19:46591413 G A 0.094126 2.1135e-06
19:46613411 A G 0.124997 2.3328e-05
19:46621165 T C 0.042387 2.2863e-05
19:46629913 G A 0.038168 -6.5233e-06
19:46636139 T C 0.090172 4.9042e-05
19:46637157 G A 1.132313 1.5514e-05
19:46641224 C T 0.045834 6.0391e-05
19:46650030 T C 1.300927 -9.9320e-06
19:46658253 G A 0.033140 3.4389e-05
19:46659516 A C 1.876035 -9.1325e-06
19:46664561 G A 0.032919 2.7606e-05
19:46685850 C A 0.294439 -1.9857e-05
19:46694319 G A 0.385312 -3.0229e-05
19:46696941 G C 0.173639 4.2712e-06
19:46709129 A C 1.313582 1.0856e-05
19:46709690 G A 0.181471 2.4350e-05
19:46715641 G C 0.056510 5.1202e-05
19:46720605 C T 0.123208 -1.1283e-05
19:46721467 A G 0.962702 4.4511e-05
19:46725829 A G 0.041563 -1.0648e-05
19:46729511 A G 0.039018 -2.3117e-05
19:46732293 A G 0.037531 -3.7183e-06
19:46733409 A G 0.149977 -8.3200e-05
19:46734619 C T 1.461634 -1.9720e-05
19:46738993 C A 0.117804 -3.0001e-05
19:46739032 G A 0.038953 -3.9156e-05
19:46742424 T C 0.317675 -2.3879e-05
19:46742525 A G 0.164891 8.8308e-06
19:46749159 C A 0.147406 -7.7474e-06
19:46749772 G A 0.072398 -1.3506e-05
19:46753520 A G 0.024000 2.0568e-05
19:46754533 T C 0.029754 -5.1287e-06
19:46754982 T A 0.057321 3.2714e-05
19:46758802 C A 0.036694 1.3358e-05
19:46759579 A G 0.278404 -6.5575e-05
19:46760100 T C 0.213884 -9.3491e-05
19:46763908 C A 0.029135 -8.2612e-06
19:46766459 A G 0.109618 4.0710e-05
19:46767173 C T 0.708272 -3.1962e-05
19:46767891 A G 0.050486 6.7281e-05
19:46768705 A G 0.252756 -3.2221e-05
19:46774360 T C 0.435220 1.0372e-05
19:46776452 T G 0.078786 -2.9283e-05
19:46780193 C A 0.897893 -1.6605e-05
19:46782606 G A 0.680786 -2.5584e-05
19:46783256 T C 0.910074 9.6903e-06
19:46787580 A G 0.960748 -4.3054e-05
19:46792871 T C 1.479519 -9.7878e-04
19:46795067 C T 0.254122 8.1093e-05
19:46796393 T C 0.062774 3.0204e-05
19:46799868 G A 1.811194 -4.1672e-05
19:46800979 T C 0.030027 -5.2161e-05
19:46803983 G T 0.073148 -4.2712e-05
19:46807589 T C 0.208648 2.1092e-05
19:46808371 T C 0.213637 1.6938e-05
19:46811388 A G 0.056731 -1.1062e-05
19:46812336 A G 0.644527 -1.2245e-05
19:46812451 T C 0.121387 -4.3416e-05
19:46814806 C A 1.854116 -6.3161e-06
19:46820697 A G 0.050632 3.4082e-05
19:46821445 T C 1.403956 -1.5004e-05
19:46823194 C G 0.205175 4.2519e-05
19:46823702 G A 0.347914 6.1206e-05
19:46823751 T C 0.317585 4.6064e-05
19:46824425 T C 0.057568 -9.7022e-06
19:46827437 C T 0.068588 -5.3985e-05
19:46830079 G A 0.202793 2.5672e-05
19:46831078 C G 0.148915 1.7459e-05
19:46835362 G T 0.169507 -1.4939e-05
19:46835828 G C 0.043741 2.1819e-05
19:46846078 G A 1.930828 7.4605e-06
19:46849806 T G 0.616188 3.9799e-05
19:46851328 A G 0.044241 2.0738e-05
19:46857015 T C 0.213514 -1.8966e-05
19:46874922 C T 1.048292 -4.8454e-06
19:46875943 C T 0.060395 3.7795e-06
19:46877975 T C 0.637750 1.6523e-05
19:46886234 A G 0.622754 4.3698e-05
19:46887567 T C 0.523182 3.9734e-05
19:46896217 G A 1.148863 1.8144e-04
19:46896871 T C 0.753119 -1.8220e-06
19:46897233 G C 0.535000 -1.2029e-05
19:46899424 G A 0.342879 1.7816e-05
19:46899888 C T 0.048973 3.0586e-05
19:46900824 G A 0.850851 3.6226e-05
19:46906059 G A 0.228146 -3.5463e-05
19:46906073 A G 0.068743 -7.2710e-06
19:46907067 C A 1.593194 -5.8903e-06
19:46907137 A C 0.065501 5.4703e-05
19:46907470 C G 0.087040 -1.4255e-05
19:46909483 G A 1.258215 3.8289e-06
19:46910475 A G 0.042426 3.5374e-05
19:46913749 A G 0.357593 -2.2072e-05
19:46915702 T C 0.115314 -4.3673e-06
19:46923752 T C 1.060096 3.9653e-05
19:46924743 G A 0.341620 -6.7724e-06
19:46925653 C T 0.036282 -4.2806e-05
19:46929591 A C 1.063320 9.4106e-06
19:46930701 G A 1.731924 2.0646e-05
19:46930847 C T 0.656277 3.9665e-05
19:46934156 C T 0.461508 -4.6982e-05
19:46935080 C G 0.278852 -2.7592e-06
19:46935884 G A 0.378074 -3.1012e-05
19:46938910 A G 0.219272 -8.5516e-07
19:46941035 C G 0.948352 1.6358e-05
19:46945751 C T 0.834859 1.0033e-04
19:46949730 A G 1.926923 1.9432e-05
19:46952221 G A 0.483167 -2.1656e-05
19:46952606 C G 0.212082 3.4036e-05
19:46955064 T C 1.927040 1.9613e-05
19:46973707 T C 0.040002 2.3932e-05
19:46974003 T C 0.122179 7.5114e-06
19:46974233 A G 0.504259 3.5436e-05
19:46974324 G A 0.514541 4.0929e-05
19:46979562 A G 1.032156 1.0509e-05
19:46981714 G A 1.329299 -1.1990e-05
19:46991301 C T 0.475536 8.5889e-06
19:46992720 T C 0.082814 -1.9633e-05
19:46995774 T C 0.074651 3.0815e-05
19:46997522 T C 0.185220 1.1584e-05
19:46998236 T C 0.332769 -1.4653e-05
19:46998290 T C 0.025590 -6.1016e-06
19:47001373 T C 0.769550 -3.3293e-05
19:47007503 T G 0.094025 -8.1107e-05
19:47012749 A C 0.279797 4.9037e-05
19:47021773 A G 0.077514 -2.1563e-05
19:47022784 A C 0.190150 4.6031e-06
19:47032344 A G 0.380258 -1.2244e-07
19:47033030 C A 0.378684 4.4194e-06
19:47033117 A T 0.210404 -1.8907e-05
19:47036828 A C 0.487809 -3.5906e-05
19:47037620 A G 1.035198 -7.1601e-06
19:47038631 T C 0.065322 1.6230e-05
19:47039622 A C 0.028294 1.6320e-05
19:47040966 G A 0.145579 -4.9942e-06
19:47042336 G A 1.218795 6.1646e-06
19:47042451 G A 0.684970 -3.4732e-05
19:47044236 T C 0.054144 -3.9569e-06
19:47045013 G T 0.069483 -3.5249e-06
19:47048288 G A 0.339559 -1.1161e-06
19:47051159 T C 0.746300 4.6156e-05
19:47051759 T C 0.068364 6.1921e-06
19:47052696 G A 0.072836 9.8054e-06
19:47059346 T C 1.655488 3.1729e-05
19:47061517 G A 1.642245 3.6255e-05
19:47061531 T C 0.242638 -3.2337e-05
19:47069651 A C 0.231956 -4.8135e-05
19:47070426 A G 1.725328 -6.5205e-05
19:47072395 G A 0.408438 -4.9264e-05
19:47077868 A G 0.061534 3.2289e-05
19:47081250 A G 0.449154 -2.4934e-05
19:47083252 C T 0.600731 -2.4724e-05
19:47089700 A G 0.038252 1.9592e-05
19:47099224 T C 0.047162 1.2328e-05
19:47103474 C A 1.770510 -6.9568e-05
19:47104226 C T 0.034130 -1.7725e-05
19:47105716 T G 0.297149 7.3644e-06
19:47108485 C T 0.283140 -3.1309e-05
19:47112648 C T 0.984498 -1.7571e-05
19:47112740 T C 0.725770 -3.9407e-05
19:47117402 A C 0.235251 -6.5653e-05
19:47119910 G T 0.812995 -1.8473e-05
19:47129570 G A 0.797285 -7.5233e-06
19:47129620 T C 0.060723 2.9320e-06
19:47132677 A G 0.215656 5.3778e-05
19:47134748 G A 0.454786 7.6885e-06
19:47136936 C T 0.387899 1.2036e-05
19:47143368 A G 1.247131 9.7026e-06
19:47144045 C A 1.951576 1.8771e-05
19:47146969 A T 0.202377 4.5717e-05
19:47148853 A G 0.055990 6.1163e-05
19:47150082 C T 1.862069 2.9136e-06
19:47151378 A G 0.281605 -1.1961e-05
19:47151724 G A 0.118356 2.0393e-05
19:47154079 T G 1.306549 9.5066e-06
19:47156201 C T 0.155952 1.3897e-05
19:47157438 A G 0.511954 7.9179e-06
19:47161951 C T 0.026664 2.7619e-06
19:47163774 A G 0.222076 7.9164e-06
19:47164986 A G 1.277885 3.4999e-05
19:47173627 G A 1.444311 3.3978e-05
19:47175528 C T 1.110991 1.1071e-05
19:47176880 A G 0.707467 -1.7097e-05
19:47185919 C G 1.446025 3.7397e-05
19:47196079 C T 0.271822 5.3174e-05
19:47200618 T C 1.100231 1.4473e-05
19:47204207 T C 0.020241 2.2622e-06
19:47207654 A G 0.460304 1.1609e-05
19:47208481 C T 0.328455 2.4082e-05
19:47218101 T G 1.182250 1.2498e-05
19:47222237 A G 1.536460 5.9966e-05
19:47222310 T C 0.513658 -2.8497e-05
19:47225377 T C 0.045922 4.0301e-05
19:47229410 C A 0.037742 9.5382e-06
19:47237535 C G 0.177436 9.7179e-06
19:47239972 C T 0.067873 1.1230e-05
19:47241217 A G 1.371725 5.2451e-05
19:47268240 C T 0.081607 2.5021e-05
19:47268373 T G 0.166319 -3.0785e-05
19:47270442 A G 1.360176 5.2007e-05
19:47274214 C T 1.443477 4.1740e-05
19:47274332 A G 0.299830 3.2253e-05
19:47276454 A G 0.381712 2.7225e-05
19:47278859 G C 0.516833 6.7587e-06
19:47278938 A G 0.178845 -1.0795e-05
19:47284315 T G 0.236173 1.7534e-05
19:47284403 G C 0.401638 5.8962e-06
19:47287507 C T 0.396549 6.2054e-06
19:47291174 C G 0.436956 -4.3671e-05
19:47295358 T C 0.065244 -1.3073e-05
19:47300066 G A 0.438878 -2.6369e-05
19:47305760 G T 0.105587 9.5427e-07
19:47311673 A G 0.039826 3.5830e-06
19:47311809 T G 0.066627 6.9627e-06
19:47313331 G A 0.594415 -1.5358e-05
19:47318707 G A 0.732846 -3.0083e-05
19:47318725 G A 0.140807 3.4708e-05
19:47323000 A G 0.061002 -4.2940e-06
19:47324041 A G 0.068536 1.1797e-05
19:47324240 A G 0.052319 -2.7834e-05
19:47331960 G A 0.304118 2.2064e-05
19:47332590 T C 0.431072 -3.3360e-05
19:47337949 A C 0.056390 -1.2151e-05
19:47338505 G A 0.049791 1.0684e-04
19:47340168 T C 0.434873 3.0901e-06
19:47341110 G A 0.152573 -1.2124e-05
19:47342717 T C 0.274814 4.7234e-06
19:47342929 A G 0.144829 -1.4715e-05
19:47346513 A G 1.289119 4.1576e-05
19:47367160 T C 0.113127 9.8660e-06
19:47388306 A G 1.927712 3.6597e-05
19:47389370 G A 0.274074 2.6385e-05
19:47400664 C T 0.063076 -1.7154e-05
19:47414986 A G 1.896848 3.7898e-05
19:47419048 A G 0.039177 -2.3872e-05
19:47435662 C T 0.203140 -2.1642e-05
19:47446691 G A 1.184295 5.2040e-05
19:47454927 G T 0.027057 -3.3921e-05
19:47463772 G A 0.579643 1.8605e-05
19:47468000 A G 0.059694 -5.5565e-06
19:47470536 T C 1.265168 4.9152e-05
19:47471375 A G 0.054679 1.4481e-05
19:47488273 A G 0.032400 1.1194e-05
19:47492475 A G 0.761766 2.9348e-05
19:47509144 G A 0.037739 -6.0624e-06
19:47511992 G A 1.376392 2.5695e-05
19:47523427 G C 0.027943 3.2228e-05
19:47523835 A G 0.027723 2.4837e-05
19:47525934 C T 1.280868 1.6856e-06
19:47527989 T C 0.302787 2.6024e-05
19:47529740 C T 0.664703 -2.1225e-05
19:47529804 C T 0.085229 2.9212e-05
19:47535795 G T 0.131764 1.8705e-05
19:47536166 C T 1.254418 1.1134e-06
19:47538628 A G 0.079961 2.4202e-05
19:47539572 G A 0.558363 5.4539e-05
19:47543774 A G 1.467542 5.7967e-06
19:47549454 T C 0.469450 9.4780e-07
19:47549602 A C 0.242755 -5.1037e-06
19:47549791 G A 1.251194 -7.4831e-06
19:47549990 T C 0.032559 4.8863e-05
19:47560825 T C 0.217925 8.1010e-06
19:47569003 A G 1.353685 3.4381e-05
19:47570343 A G 0.053527 -3.8095e-05
19:47571477 T C 0.703010 -2.4142e-05
19:47577474 A G 0.042270 1.5145e-05
19:47581464 C A 1.375802 3.7793e-05
19:47588325 A G 0.590601 4.8050e-06
19:47589895 C T 1.436051 3.1102e-05
19:47592014 T C 0.048720 2.1190e-05
19:47596131 C T 0.089799 2.0783e-06
19:47597102 C T 1.431198 3.2919e-05
19:47601215 T C 0.357985 -4.4740e-06
19:47601291 T C 0.034292 -1.0383e-05
19:47601435 T C 0.022133 2.9466e-05
19:47602356 C G 0.072035 9.5563e-06
19:47625828 A G 0.042783 3.7299e-06
19:47627065 A G 1.483407 5.7501e-05
19:47637608 T G 1.131514 7.4449e-05
19:47640042 T C 0.051323 1.3576e-05
19:47647212 T G 0.020004 1.1402e-05
19:47661493 A G 0.576579 1.0680e-05
19:47661961 T C 0.035597 1.6384e-05
19:47665006 C T 0.350802 -7.9739e-06
19:47669637 A G 0.218509 2.7935e-05
19:47676259 A G 0.216166 3.3556e-05
19:47677604 T C 0.069172 -8.0380e-06
19:47687465 T C 0.032948 2.7239e-05
19:47689697 A G 0.518943 -4.7958e-05
19:47696626 T C 1.420208 -6.5931e-06
19:47700611 T C 0.048415 3.5825e-05
19:47729112 A G 0.060577 -1.5080e-05
19:47735875 C T 0.094320 -1.2928e-05
19:47736305 G A 0.115243 1.8873e-05
19:47736992 A G 1.188586 -1.4575e-04
19:47742310 T C 0.620355 -3.0297e-05
19:47746041 G A 1.073067 -5.7857e-05
19:47756776 T C 0.031881 -1.2606e-06
19:47766469 G A 0.130038 -8.6718e-05
19:47767643 A G 0.615762 1.0347e-05
19:47768830 T C 0.066578 -1.0710e-05
19:47770032 T C 0.309710 8.4145e-06
19:47773786 G A 0.834794 -1.5485e-06
19:47786978 G A 0.043186 -3.7679e-05
19:47787504 A G 0.883001 4.2464e-05
19:47788344 C T 1.782218 -1.8168e-05
19:47793439 T C 0.489243 4.3293e-05
19:47805079 A C 0.095612 -1.9795e-05
19:47805219 T C 0.157601 -1.8936e-05
19:47808755 C A 0.084820 1.4555e-05
19:47810900 A G 1.472810 -3.1909e-05
19:47815156 C T 0.500805 4.0118e-05
19:47815791 T C 0.051998 -1.7895e-05
19:47818693 A C 0.120245 -4.1899e-06
19:47821374 T C 0.058762 2.1153e-05
19:47823038 A G 1.974858 2.0637e-05
19:47823484 C T 1.974605 2.2837e-05
19:47823871 T G 1.974949 1.8249e-05
19:47834105 G T 0.339857 4.5768e-06
19:47843022 G C 0.122082 7.3143e-05
19:47844653 A G 0.025386 -2.0459e-05
19:47847760 T G 0.026450 -2.0643e-05
19:47851021 G A 0.348530 2.9813e-05
19:47852979 T C 0.313066 2.2075e-05
19:47853087 T C 0.107761 -2.2643e-05
19:47853124 G A 0.108290 4.6905e-06
19:47855054 T C 0.037924 7.6672e-07
19:47855351 A G 0.049135 3.4937e-05
19:47856336 T C 0.132592 4.2101e-06
19:47858489 G C 0.059707 -1.4033e-05
19:47858769 A G 0.101487 5.0759e-05
19:47875727 G A 0.351835 1.6800e-05
19:47879093 T C 0.182568 2.6776e-05
19:47883096 T C 0.074482 -1.2325e-05
19:47885194 G A 0.025795 2.1919e-05
19:47889155 G A 0.068130 1.3304e-05
19:47892171 A G 0.031254 4.9212e-06
19:47892453 G T 1.216834 -2.1954e-05
19:47892668 T C 0.106674 2.9482e-08
19:47902072 T C 0.513308 3.7189e-05
19:47906491 A C 0.321853 6.8497e-06
19:47909360 G A 0.173892 -2.2635e-06
19:47919725 A G 0.072609 1.6729e-06
19:47922871 G A 0.201365 3.9664e-05
19:47924278 A G 0.036895 -2.3837e-05
19:47924721 A G 0.075745 3.2918e-05
19:47924799 T C 1.702137 -3.2438e-05
19:47924979 C T 0.078082 1.1123e-05
19:47932072 G C 0.039232 2.1336e-05
19:47937466 G A 0.246527 1.3493e-05
19:47938663 T C 1.587251 -2.7658e-05
19:47941371 T C 0.061638 -9.6574e-05
19:47945466 A G 0.050083 1.5048e-05
19:47946514 T C 1.685415 -2.8501e-05
19:47948228 A G 1.340153 -3.5099e-05
19:47955147 C G 0.146942 -2.9915e-05
19:47957531 T C 0.070408 -2.8155e-05
19:47968268 C T 0.023591 4.9626e-05
19:47968365 T C 0.022179 3.6826e-05
19:47969394 A G 0.225718 2.6165e-05
19:47969748 T C 1.659695 3.9980e-05
19:47978171 C T 0.023432 6.7877e-06
19:47990889 C G 0.142774 4.0076e-05
19:47994210 C T 0.074761 -9.4768e-05
19:48000300 A G 0.026460 8.4070e-06
19:48012998 C T 0.982823 -5.7285e-06
19:48013282 A G 0.031845 -2.4346e-05
19:48017416 C T 1.900694 -1.5416e-05
19:48032829 A G 0.044458 1.7675e-06
19:48033795 C A 0.060739 1.0232e-05
19:48034780 A G 1.334145 2.4268e-06
19:48047729 C G 0.048609 5.4508e-06
19:48047821 T C 0.223550 -5.1463e-05
19:48048515 C T 0.074057 8.0670e-06
19:48059326 T C 0.055176 2.8632e-05
19:48066065 T C 0.024087 -3.8095e-05
19:48067378 C T 0.070996 3.8953e-05
19:48080551 T C 0.083690 2.2824e-05
19:48085884 G T 0.072486 -1.7326e-05
19:48086865 A G 1.390077 2.5015e-05
19:48087491 C T 0.117664 3.2989e-06
19:48088554 C T 0.240561 1.6405e-05
19:48093689 A G 0.069801 -1.0809e-05
19:48094682 T C 0.058139 -2.3939e-06
19:48097561 C T 0.065215 -9.8312e-06
19:48109019 C G 0.147364 2.9065e-05
19:48110019 G A 1.734735 1.2734e-05
19:48115083 A G 0.236913 2.5281e-05
19:48116292 G C 0.078737 -9.6257e-06
19:48119266 C T 0.090971 3.2186e-06
19:48123436 A C 1.742823 2.4740e-06
19:48126676 T C 0.091876 9.1358e-06
19:48130376 T C 0.076929 -1.9706e-05
19:48137556 G A 0.630596 2.6433e-05
19:48140308 G A 0.539187 -1.5036e-05
19:48152588 T C 0.029349 -1.3124e-05
19:48161297 C T 0.258988 5.1194e-06
19:48172579 G A 0.078692 1.6254e-05
19:48174782 G A 0.395488 -4.3225e-06
19:48184474 T C 0.525671 -2.4546e-05
19:48190194 A G 0.098738 -2.2653e-05
19:48195327 G A 1.461712 -3.5036e-05
19:48196498 T C 0.942153 -9.0960e-06
19:48196573 A G 0.515771 -2.5169e-05
19:48198675 G A 0.524396 -1.6123e-05
19:48201618 G T 0.041439 -1.6789e-06
19:48210721 T G 0.229967 1.1310e-05
19:48215082 C T 0.030657 -1.9058e-07
19:48217665 A G 0.030605 3.7257e-05
19:48217945 C A 0.480606 3.2579e-05
19:48218412 A G 0.023844 -2.3155e-05
19:48222489 A G 0.063888 -3.7455e-06
19:48225314 G C 0.826008 1.4413e-05
19:48229687 A G 0.038843 -4.3473e-06
19:48232246 T C 0.702380 1.3757e-05
19:48241984 T C 0.261912 -1.1116e-05
19:48243036 G A 0.435294 1.1464e-05
19:48244194 G A 1.426274 1.1835e-05
19:48244401 A G 0.367031 2.3506e-05
19:48244569 A G 1.188167 2.1515e-06
19:48253145 T C 0.034256 -1.7365e-05
19:48256328 A G 0.073252 6.0656e-05
19:48256982 G A 1.442150 1.5595e-05
19:48261615 C G 1.450816 -1.3079e-05
19:48262569 T C 1.295980 3.3529e-05
19:48268900 C T 0.099894 5.4295e-06
19:48269718 G A 1.886510 9.1221e-06
19:48282495 T C 1.332129 1.3231e-05
19:48284768 T C 0.035597 2.2724e-05
19:48289303 C T 1.241782 -1.6314e-05
19:48293987 C T 0.044189 -3.1177e-05
19:48295431 A G 0.271935 1.3306e-05
19:48297228 G A 0.330474 -1.4621e-05
19:48301970 T C 0.052066 -3.5328e-06
19:48301989 C G 0.184373 3.4015e-05
19:48304745 A C 0.963731 -3.3889e-06
19:48305357 A G 0.097018 -1.8747e-05
19:48314091 C T 0.669607 2.2950e-05
19:48317892 C A 1.062599 1.9576e-05
19:48320328 A G 0.059412 -2.5941e-05
19:48321375 T C 0.771994 1.0170e-05
19:48322752 T C 0.352688 2.3209e-05
19:48322918 A C 1.352169 1.2055e-05
19:48325830 G C 0.205078 3.6136e-05
19:48327482 T C 0.270251 7.3481e-06
19:48327901 T C 0.195976 -5.0612e-05
19:48337516 C T 0.099660 -3.5755e-06
19:48338835 G A 0.521117 2.4463e-05
19:48345241 T C 0.041128 -4.5877e-05
19:48345523 T C 0.032257 3.1950e-05
19:48348363 G A 0.836842 -3.5161e-05
19:48350011 T G 0.470807 -4.0282e-05
19:48352364 G A 0.367210 -6.3963e-07
19:48354551 A G 1.026944 8.9457e-06
19:48358582 C T 0.057996 2.3538e-05
19:48368777 A C 1.673515 6.1300e-06
19:48375043 T C 0.313076 -1.5013e-05
19:48377519 T C 0.519228 -2.2669e-05
19:48382226 A G 0.097936 -7.3214e-06
19:48384749 A G 1.669964 -1.2346e-06
19:48394042 T G 1.410883 4.4047e-05
19:48398117 T C 0.582606 -1.7259e-06
19:48399316 C T 0.165531 1.6456e-05
19:48401893 A G 0.314355 1.5644e-07
19:48404250 T G 0.053180 4.9264e-07
19:48404873 T C 0.022860 2.2966e-05
19:48463006 C T 0.068399 -1.5000e-05
19:48465222 T G 0.026664 -1.1085e-05
19:48465312 T C 0.339854 2.1441e-05
19:48465328 T C 0.080623 1.3255e-06
19:48465353 T C 0.836345 1.6449e-05
19:48469556 C G 0.257576 -2.5809e-05
19:48469675 A G 0.206564 -3.8197e-05
19:48469807 A C 1.334391 5.7764e-05
19:48472474 A G 0.127230 -1.4525e-05
19:48472723 A G 1.084833 3.6076e-05
19:48475136 C T 0.070100 1.1189e-05
19:48475389 T C 0.068510 -8.4592e-06
19:48476964 A G 1.100627 2.4899e-05
19:48486060 G A 1.387276 -1.6088e-05
19:48491655 T C 0.585547 -1.4436e-05
19:48492897 T C 0.301992 5.4328e-06
19:48494543 A G 0.472118 -2.8852e-05
19:48495304 A G 0.396416 2.2572e-05
19:48495306 T C 0.102211 2.3393e-05
19:48497120 A G 0.456240 7.4174e-06
19:48497795 G T 1.343538 4.6526e-06
19:48498091 C G 0.045029 -6.5271e-06
19:48499706 A C 0.497900 -2.4706e-05
19:48507554 C T 1.166310 -3.2448e-05
19:48508987 T C 0.882092 -4.2098e-06
19:48509199 G A 0.153054 3.0820e-05
19:48510390 A G 0.077312 -1.7118e-05
19:48510391 G A 0.074079 -3.0729e-05
19:48510553 T C 0.112017 1.9504e-05
19:48514163 A C 0.020163 8.0018e-06
19:48517495 C T 0.045231 -1.3077e-05
19:48519158 T C 0.286921 -2.2837e-05
19:48519241 G C 0.118638 1.4207e-06
19:48520680 T C 1.456026 7.8676e-06
19:48522869 C T 0.406663 -1.8411e-05
19:48523317 C T 0.047938 -2.6415e-05
19:48525466 T C 0.051057 9.7193e-06
19:48525507 A G 1.124789 4.8297e-05
19:48527582 T C 1.828400 7.3745e-06
19:48528125 C T 0.026557 1.0108e-05
19:48528736 T C 1.075952 5.1866e-05
19:48530410 G A 0.358209 9.4854e-05
19:48533638 T G 0.034750 -6.6399e-07
19:48536839 C T 0.569678 3.0112e-05
19:48537585 G A 0.771026 6.7732e-05
19:48539654 G A 0.096742 -3.8966e-06
19:48543862 A G 1.646796 -4.8947e-05
19:48543906 C G 0.201329 4.3229e-05
19:48547448 G C 0.061502 -4.8192e-06
19:48548350 C T 0.159990 5.5155e-05
19:48549948 A G 1.610384 -1.5425e-05
19:48551870 T C 0.112358 5.3521e-05
19:48555875 A G 0.036567 -1.3531e-05
19:48558286 A G 0.463478 4.1460e-05
19:48563432 G A 0.112276 -9.8901e-06
19:48564057 T C 0.037363 3.1898e-06
19:48566037 C T 1.388610 5.9911e-06
19:48569709 T G 1.172882 9.4540e-06
19:48570886 T C 0.035782 -1.0974e-05
19:48570915 A C 0.833564 -2.5702e-05
19:48571072 G T 0.195529 1.0717e-05
19:48571181 A G 0.093662 -1.5934e-05
19:48573648 C A 0.557127 -1.5903e-05
19:48577124 G A 0.778680 -5.4120e-06
19:48578889 C A 1.441023 -4.7537e-05
19:48583239 C A 0.901385 -1.0029e-05
19:48587178 A G 0.054345 -1.3799e-05
19:48589146 G A 0.145244 2.3606e-05
19:48591312 G A 0.075147 -2.6600e-05
19:48592265 C A 0.058850 -2.7465e-06
19:48598823 G A 0.752165 -6.2985e-05
19:48598948 A G 0.154521 -2.3965e-05
19:48599395 G A 1.247423 -9.6652e-06
19:48601454 C T 1.281780 -1.9503e-05
19:48601512 A G 0.115282 -5.4511e-06
19:48602948 C T 0.410675 9.5958e-06
19:48603270 A C 0.037681 2.4433e-05
19:48604729 A G 0.268053 -1.3177e-06
19:48606662 T G 0.341532 -3.3210e-06
19:48608891 C T 0.073781 6.1992e-07
19:48621335 A G 0.115548 -1.3908e-05
19:48622545 G A 0.339140 -1.1849e-05
19:48631408 T C 0.743187 1.1159e-05
19:48631837 A G 1.081707 2.2093e-06
19:48633847 T C 0.080023 -1.8611e-06
19:48640807 T C 0.045201 8.1944e-06
19:48643746 T C 0.038460 1.9976e-05
19:48658682 A G 0.020994 -3.3075e-05
19:48677994 T C 0.248942 -1.4387e-05
19:48687779 C T 0.758868 -2.2021e-06
19:48689393 G T 0.097618 2.1800e-06
19:48689859 A G 0.199936 1.4784e-05
19:48694997 T C 0.909065 -2.5071e-05
19:48696185 A G 0.021267 4.7488e-06
19:48696678 G C 1.825991 -2.1371e-05
19:48697641 T C 0.073352 1.5214e-05
19:48702845 G T 1.130842 -1.8840e-05
19:48705325 G A 1.815316 -5.4735e-05
19:48709674 G A 0.051751 1.4525e-05
19:48715196 C T 0.056240 1.2119e-05
19:48715417 C T 0.682474 -1.6093e-05
19:48721248 G A 0.059330 1.2013e-05
19:48725431 A G 0.022539 -9.1767e-06
19:48727625 T C 0.220674 6.4113e-06
19:48735287 G A 1.331655 -1.1481e-05
19:48737551 C T 0.658377 -1.4744e-05
19:48737706 T A 0.644533 -5.2565e-06
19:48746087 G A 0.027973 1.5168e-05
19:48746632 A C 0.366493 1.9317e-05
19:48746681 T C 0.399714 1.6948e-05
19:48748289 T C 0.086904 6.5399e-06
19:48758805 G A 0.213942 -1.2404e-05
19:48759136 G T 0.041212 -3.8842e-06
19:48761619 C T 1.258559 7.3262e-05
19:48764695 A G 0.503833 1.6414e-05
19:48768026 G A 1.095690 -4.2879e-05
19:48773208 G T 0.578348 -9.3170e-05
19:48776795 G A 0.427517 2.8679e-05
19:48780901 G T 0.518225 7.3108e-06
19:48786727 T C 0.081792 -1.6618e-05
19:48789612 A G 0.045224 1.6589e-06
19:48792518 G A 0.347518 6.8931e-07
19:48794552 A G 0.082785 -3.2813e-06
19:48800330 T C 0.032066 1.1187e-05
19:48800333 A G 0.076040 1.8404e-05
19:48800914 A G 0.583772 -4.7411e-05
19:48802144 A G 0.133157 -8.9600e-06
19:48805582 G A 1.970051 -9.2111e-06
19:48806015 T C 0.192192 -1.0111e-06
19:48806094 T C 0.082528 -3.6979e-05
19:48813014 G A 1.950534 1.1102e-05
19:48816109 T C 0.099666 5.9870e-07
19:48820447 C T 0.746407 5.0805e-05
19:48821757 A G 0.044698 1.3911e-06
19:48831886 G A 0.044185 -5.0868e-06
19:48833608 G A 0.079399 -1.2644e-05
19:48833728 A G 0.172227 3.2341e-05
19:48835600 C G 0.102114 -2.6612e-05
19:48841185 A G 0.915829 -4.2441e-05
19:48842083 A G 0.076894 3.1088e-06
19:48844529 A G 0.086092 1.6146e-05
19:48862733 T C 0.024324 1.0563e-05
19:48864409 A G 1.490999 -3.9671e-05
19:48869178 T C 0.097219 3.4735e-05
19:48873064 A G 0.044513 1.3361e-05
19:48873611 A G 0.124270 -6.6572e-05
19:48877636 G A 0.091117 -3.9787e-06
19:48880183 T C 0.298265 1.5452e-05
19:48880400 G A 0.995761 1.1091e-04
19:48888531 T C 0.283825 6.6477e-05
19:48896237 A G 0.262282 -7.3701e-06
19:48898786 T C 0.047639 3.4777e-05
19:48906487 G A 0.910847 9.4005e-05
19:48906711 A G 0.169211 8.1140e-06
19:48909343 C T 0.349962 4.4808e-05
19:48912864 G A 0.329886 1.2417e-06
19:48918259 T C 0.020981 7.4659e-06
19:48925936 T C 0.854032 6.6242e-05
19:48928447 T C 0.088530 -1.6303e-05
19:48931242 G C 0.111309 1.0921e-05
19:48932073 G T 1.918919 -9.8653e-05
19:48940302 T C 0.092519 -1.6545e-05
19:48944238 A G 0.072966 -9.4083e-06
19:48948770 A G 1.470323 -2.9619e-04
19:48951618 A G 0.039102 4.8073e-05
19:48951879 C T 1.817211 -5.0143e-05
19:48953257 T C 0.053309 -4.8252e-06
19:48954421 A G 0.268517 1.5091e-05
19:48957497 C T 0.151421 9.3824e-05
19:48959642 A G 0.119732 4.3235e-05
19:48959869 A G 0.034802 2.1962e-05
19:48968015 T C 0.034205 1.0089e-05
19:48969075 A G 0.159247 4.3608e-07
19:48969936 G A 0.059973 4.1106e-05
19:48970242 G A 0.025866 1.9462e-05
19:48972539 C A 1.760945 -1.5950e-04
19:48974704 C T 0.035071 2.7286e-05
19:48977019 T C 1.821152 -7.0085e-05
19:48982562 G T 0.052553 1.1459e-05
19:48983253 C T 0.042715 -8.3444e-06
19:48984060 G A 0.951452 -3.1353e-04
19:48986909 G A 0.107684 -5.6650e-05
19:48993840 A G 0.469408 2.4728e-05
19:48997906 T C 0.037781 5.6097e-06
19:48998055 T C 0.030757 4.4304e-05
19:49000393 G A 0.046539 -6.2305e-06
19:49001600 G A 0.082610 1.9867e-05
19:49011574 A C 0.024775 1.9285e-05
19:49017726 C T 0.031325 5.1660e-05
19:49020315 C T 1.848144 -5.9235e-05
19:49020527 A G 0.042748 -2.4099e-05
19:49034011 G A 0.075261 3.5032e-05
19:49034170 T C 0.022049 3.4414e-05
19:49039790 A G 0.111105 7.2333e-06
19:49041975 C T 0.091571 2.6298e-06
19:49046562 A G 0.026772 1.9506e-05
19:49047046 T C 0.105418 1.6951e-05
19:49052535 C A 0.353922 1.4301e-05
19:49053500 C T 1.900843 -1.2619e-05
19:49061608 T C 0.162366 -1.6438e-05
19:49061724 A G 0.590309 8.6505e-06
19:49064855 G A 0.719233 -2.5588e-05
19:49064959 T C 0.456895 -2.1659e-05
19:49065009 T C 0.080165 -4.5014e-06
19:49066936 C T 0.853457 -2.0018e-05
19:49070405 C T 0.298152 -3.4119e-05
19:49072239 A C 0.054011 -1.7346e-05
19:49075082 C G 1.290953 -6.1602e-06
19:49077026 C G 0.990620 1.2507e-05
19:49079246 T C 0.335816 -2.0544e-05
19:49082265 A G 0.333525 -4.8483e-06
19:49087667 C T 1.882680 -1.9294e-05
19:49089795 C T 1.826923 -1.8254e-05
19:49092234 A C 0.510335 1.5344e-05
19:49094856 T C 0.070701 3.8601e-05
19:49095775 A C 0.118982 3.8919e-05
19:49096065 T C 0.449544 1.5039e-05
19:49097887 T A 1.741282 1.4490e-06
19:49098779 T C 0.377603 1.8258e-05
19:49102399 T C 1.128720 -3.4573e-05
19:49102732 A C 0.042433 -5.7958e-06
19:49103243 T C 0.275126 2.7865e-05
19:49106461 A G 0.100179 1.0383e-05
19:49106995 A G 0.269696 5.7098e-05
19:49115440 T C 0.269663 4.4231e-05
19:49116359 C T 0.477013 6.4715e-05
19:49117247 G A 1.166680 2.2963e-05
19:49122049 C T 0.068815 -2.6441e-05
19:49132581 T G 0.021864 -2.2557e-05
19:49147494 C G 0.067533 -3.0980e-05
19:49158138 G A 0.681377 -7.1197e-06
19:49160547 G A 0.283766 8.2920e-06
19:49167531 G A 0.028963 -5.4538e-06
19:49167860 G T 0.026911 2.8912e-05
19:49171593 C T 0.268943 6.7127e-05
19:49177994 C T 0.020679 -4.7452e-06
19:49178752 T C 0.236760 1.0686e-07
19:49193094 G A 0.243109 -2.9984e-05
19:49202859 A G 0.259384 8.7571e-06
19:49204021 C A 0.275042 1.8146e-05
19:49206603 T C 0.859933 3.6106e-06
19:49206674 A G 1.017463 -2.9330e-06
19:49206726 T C 0.133994 2.2101e-05
19:49207206 G A 1.074437 -6.6142e-07
19:49209010 C T 1.069542 8.7105e-07
19:49211969 C T 1.068198 3.4673e-06
19:49214274 A G 1.048785 -2.7784e-06
19:49214470 C T 0.715818 -6.5199e-06
19:49216607 A G 0.029066 9.9617e-06
19:49217261 G A 1.758793 -9.7503e-06
19:49222483 G C 0.665787 -7.6468e-06
19:49227510 C T 1.977071 -1.8826e-05
19:49229069 A G 0.160659 -4.4352e-05
19:49232226 A G 1.073025 -1.1458e-05
19:49233406 A C 0.827170 8.7741e-06
19:49244220 A G 0.855051 1.1813e-05
19:49253261 G A 0.555526 1.8149e-05
19:49253389 T C 0.393391 2.8663e-05
19:49254504 A G 0.032624 -6.8190e-06
19:49259321 G C 0.118437 -6.9986e-05
19:49259375 T C 0.039109 -2.6423e-05
19:49260628 A G 0.159714 -1.3188e-05
19:49261701 T C 0.074807 1.3870e-05
19:49262500 A G 0.859151 -1.4506e-05
19:49263886 A G 0.114880 -1.5367e-06
19:49266382 A G 0.397442 2.8972e-05
19:49270230 A G 0.087238 2.2828e-05
19:49271583 T C 0.592707 4.1731e-06
19:49272506 A G 0.037661 -6.1768e-06
19:49273784 A G 1.400334 4.2591e-05
19:49280140 T C 0.394001 3.3237e-06
19:49285757 A C 0.159740 1.6301e-05
19:49285995 C T 1.110559 4.7174e-05
19:49292195 G A 0.316965 -2.0804e-05
19:49292197 G A 0.318737 -2.2286e-05
19:49293102 G C 0.305215 -1.8887e-05
19:49296654 T C 0.886750 3.0433e-05
19:49296808 A C 0.082791 1.2525e-05
19:49298313 T C 0.170513 5.4715e-06
19:49307999 A G 1.483985 -1.8999e-05
19:49309776 C G 0.035302 4.5853e-05
19:49313239 C A 0.094353 -1.2958e-05
19:49315570 T G 0.051732 -7.4897e-06
19:49315814 T G 0.068234 1.9612e-05
19:49315992 T C 0.612439 -1.6497e-05
19:49318224 C T 0.198028 2.3788e-05
19:49318380 A G 0.093100 -1.7239e-05
19:49321911 A G 0.455808 9.1036e-06
19:49328875 C G 0.516466 -2.7529e-05
19:49329433 T C 1.307708 -1.2254e-05
19:49339098 C T 0.477331 4.1301e-06
19:49340858 T C 0.497225 -1.0454e-05
19:49342210 T C 0.040206 4.6802e-07
19:49342237 G C 0.298324 -2.2817e-06
19:49342269 C T 0.153592 4.5778e-06
19:49344521 T C 0.020832 -1.5902e-05
19:49348842 C G 0.021500 -2.4726e-05
19:49355636 G C 0.033656 -1.2112e-05
19:49361255 C T 0.353522 1.4586e-06
19:49363672 C G 0.046071 9.0719e-05
19:49367739 T C 0.204328 8.4565e-06
19:49368843 C T 0.583444 1.5428e-05
19:49369943 G A 0.659526 -2.2975e-06
19:49370162 A G 0.033189 -1.6316e-05
19:49376221 T C 0.036925 -4.2399e-06
19:49376683 G A 0.020893 1.1033e-05
19:49377086 C T 0.292410 -4.3291e-06
19:49377319 G A 0.681179 4.2833e-06
19:49377424 A G 0.370949 -7.7533e-06
19:49377436 C G 0.663291 -3.9073e-06
19:49378994 G A 0.551855 -1.2082e-05
19:49382171 C T 0.744446 -8.5328e-06
19:49388244 A G 0.032939 -1.7613e-06
19:49391404 T C 0.233401 -1.3914e-05
19:49392867 G C 0.028174 1.8992e-05
19:49398405 T C 0.159818 -2.2346e-05
19:49400000 T C 0.326238 -3.8742e-07
19:49401940 C T 0.767076 -3.4292e-05
19:49403565 C A 0.232193 -1.0606e-05
19:49407660 A G 0.326738 -8.5058e-07
19:49409026 A G 0.069454 1.8182e-05
19:49410207 G C 0.085424 -2.2995e-05
19:49415131 T C 0.308912 1.0087e-05
19:49416456 A G 1.113075 -8.0166e-06
19:49416936 T C 0.918053 1.9542e-06
19:49417658 C T 1.878087 2.3371e-05
19:49419267 G A 1.336112 2.4768e-05
19:49421829 G A 1.527930 1.4949e-05
19:49421903 G A 0.352386 -9.1131e-06
19:49424247 T C 1.932363 -1.0827e-05
19:49424925 T C 1.459911 -3.0216e-06
19:49426488 C T 0.110004 -1.8147e-05
19:49428154 G A 1.975218 9.6606e-06
19:49431942 A G 1.475066 1.6135e-05
19:49438433 G C 0.411694 4.2219e-05
19:49442735 T C 0.025898 2.8479e-05
19:49445774 T C 0.117895 9.0255e-06
19:49445817 C T 0.333408 7.4130e-05
19:49447713 A G 0.120160 9.1816e-06
19:49449202 C G 0.132965 5.0103e-05
19:49461211 G T 1.746407 2.5751e-05
19:49462708 A G 1.024039 1.2106e-05
19:49464363 T C 0.067799 -9.4621e-07
19:49464971 A G 1.782494 6.2643e-05
19:49465726 G A 0.112260 1.3988e-05
19:49470200 A G 0.201793 -3.5036e-05
19:49473426 A G 0.114769 6.9873e-05
19:49477167 T C 0.080451 -1.6914e-05
19:49481111 C G 0.048807 -1.9335e-05
19:49482522 T C 0.771237 2.5812e-05
19:49485075 T C 0.059636 2.0835e-05
19:49485719 T G 0.224244 -5.2102e-05
19:49490817 T C 0.046782 -2.4586e-05
19:49496678 C T 0.066312 1.0880e-05
19:49501182 A C 0.104736 -3.6616e-06
19:49503321 T G 0.038100 -9.7232e-06
19:49506233 C A 0.042277 7.6658e-06
19:49506390 C T 0.154070 -1.3986e-05
19:49507446 G C 0.062395 2.7036e-06
19:49509797 T G 0.153171 -1.6484e-05
19:49512857 T C 0.978493 -3.3286e-06
19:49513331 T C 0.068094 6.8141e-06
19:49514689 A G 0.078039 -2.2554e-05
19:49518484 T C 0.978295 2.9691e-05
19:49518575 G A 1.147481 1.5344e-05
19:49522616 C A 1.208116 1.9963e-05
19:49528937 C T 1.206295 2.5067e-05
19:49534958 A G 0.133442 -1.4992e-05
19:49538665 T C 0.542851 1.6058e-05
19:49540266 A G 0.676826 8.7009e-06
19:49558779 C G 0.420445 -1.9064e-05
19:49561942 C T 0.687284 2.4162e-05
19:49565418 A G 0.038272 -9.3891e-06
19:49573206 T C 0.519417 2.9729e-06
19:49573438 G A 0.714036 1.2628e-05
19:49575304 A G 0.190702 7.4401e-06
19:49576155 T C 0.519264 -6.3677e-06
19:49576802 G C 0.055409 3.1425e-05
19:49577409 A G 0.073687 -1.6944e-05
19:49590938 T C 0.803761 -2.4329e-05
19:49592320 G A 0.059843 -8.4727e-06
19:49595156 T C 0.049762 -1.0549e-05
19:49598198 T C 0.315170 -4.4858e-07
19:49599662 G T 0.203095 -1.5087e-05
19:49605705 A G 0.330039 -5.7123e-05
19:49606449 T C 0.350656 1.3727e-05
19:49609040 T C 0.089968 -1.2447e-05
19:49610460 G A 0.132598 2.3474e-05
19:49617076 G T 0.722248 4.8288e-06
19:49618778 G A 0.618609 -1.1008e-05
19:49621964 C T 1.587559 -6.9114e-05
19:49629989 T G 0.025055 4.2152e-05
19:49631698 A G 0.108787 -5.8057e-07
19:49632230 G A 0.041748 -1.6508e-05
19:49632500 T C 1.184528 -5.3841e-06
19:49632597 C T 0.057863 1.5128e-05
19:49640002 T G 0.880395 -1.6662e-06
19:49641230 G A 1.755524 -7.0798e-05
19:49642264 G A 0.289190 5.4241e-06
19:49647678 T C 0.048863 -2.0291e-05
19:49648670 T C 0.088514 5.3105e-06
19:49649031 C A 0.058899 -2.3065e-05
19:49650471 G T 0.795205 4.0886e-06
19:49654852 A G 0.052517 -3.3844e-05
19:49658084 A G 0.082097 3.0793e-05
19:49658367 T C 0.883955 3.3039e-05
19:49658390 C T 0.841672 -2.9332e-06
19:49659014 C T 0.939842 2.0138e-06
19:49661678 C G 0.257602 7.3613e-05
19:49664224 G C 1.712654 -7.3589e-05
19:49665340 A G 1.100536 -2.7394e-05
19:49671207 A G 0.024681 -5.8679e-07
19:49671507 A G 0.056990 6.5584e-06
19:49679785 C T 0.028700 8.3898e-06
19:49681281 A G 0.644193 -7.9331e-06
19:49682996 A G 0.043296 -1.1705e-05
19:49687459 A C 0.116827 1.6846e-05
19:49693348 T G 0.050900 -9.0773e-06
19:49699866 T C 0.101208 3.3149e-05
19:49704429 A G 0.655141 3.3527e-07
19:49705678 A G 0.048593 -3.3294e-05
19:49713868 A G 0.121955 6.1439e-06
19:49718265 T C 0.274714 2.2507e-05
19:49727996 A G 0.950157 8.3613e-06
19:49732719 A G 0.137584 1.5867e-05
19:49733234 T C 0.313949 2.7311e-05
19:49735752 A G 0.069983 3.2839e-05
19:49738014 T C 0.584852 1.6501e-05
19:49744412 A G 0.055497 1.0551e-05
19:49745289 T G 0.994320 2.8663e-07
19:49747945 A G 0.040076 -2.3319e-05
19:49756338 C G 0.035373 4.5908e-05
19:49760724 G A 1.558863 6.5035e-05
19:49767844 A G 0.279745 1.2926e-05
19:49775767 C T 1.094671 -4.3195e-05
19:49783101 C T 1.338682 -3.6018e-05
19:49795718 C T 0.081493 -3.4662e-05
19:49796081 G A 0.061917 1.6668e-05
19:49808138 T C 0.064040 -3.6255e-05
19:49812952 C G 0.020488 9.5874e-06
19:49817588 T C 0.211660 -1.0288e-06
19:49828897 G A 0.419877 -1.2768e-05
19:49835004 A C 0.032507 5.4109e-05
19:49839923 C G 1.010799 3.6000e-05
19:49846398 C T 0.490389 -3.9656e-06
19:49857801 A G 0.060580 -1.1200e-05
19:49867913 A G 0.635341 -3.2716e-05
19:49869540 C T 0.997523 -3.4744e-05
19:49870643 C T 0.501610 -3.3289e-05
19:49878115 A G 0.504775 -3.1003e-05
19:49878196 A G 0.435502 -5.1835e-05
19:49878509 C T 0.037295 -3.0603e-05
19:49885000 T C 0.489704 -6.2981e-06
19:49887176 C T 0.106291 1.1715e-05
19:49896382 T C 0.073466 -3.7017e-05
19:49897213 G A 0.042624 -2.6616e-05
19:49899076 A G 1.065332 -1.1119e-05
19:49908144 A C 0.574657 -4.3766e-06
19:49909580 T C 0.109560 4.7363e-05
19:49910119 A G 0.080341 9.3756e-06
19:49914696 T C 0.456259 -8.7041e-06
19:49922059 A G 0.033682 1.1007e-06
19:49929193 G A 0.096375 -1.6004e-05
19:49930295 G C 0.040453 4.2059e-06
19:49930352 A C 0.030582 1.1090e-05
19:49930721 C T 1.497997 2.8161e-06
19:49930786 A C 0.234758 -1.0210e-05
19:49931785 G C 0.059765 -1.1533e-05
19:49932178 G A 0.804277 2.8741e-05
19:49939420 C G 0.040446 -4.6367e-06
19:49940131 C G 1.540699 -6.6419e-07
19:49941588 A G 0.496890 -1.5822e-05
19:49942314 C T 1.682477 -2.0734e-05
19:49943948 C G 0.775217 3.0830e-05
19:49949652 A G 0.707749 4.4621e-05
19:49950356 G C 1.537197 -3.5107e-05
19:49956290 T C 1.635630 -6.0060e-06
19:49956690 T C 0.799447 -8.3284e-05
19:49960479 G T 1.534542 -3.6297e-05
19:49962892 A G 0.687674 2.8647e-05
19:49962986 G C 0.038200 2.7108e-05
19:49965688 A G 0.073012 9.6532e-05
19:49967981 G T 0.732557 3.0269e-05
19:49974386 A C 0.652284 -5.4221e-05
19:49974782 A G 0.028570 -9.9729e-06
19:49977218 C T 0.579890 -6.1018e-05
19:49979398 A G 0.173314 -1.8199e-06
19:49987053 T C 0.068808 -1.6425e-05
19:49990992 T G 0.058642 -1.0565e-05
19:49992462 T C 0.020653 -2.0052e-05
19:49995743 A G 0.117658 -1.7616e-06
19:50000009 A G 0.317357 -9.8681e-06
19:50000242 T C 0.034133 3.9695e-06
19:50003377 A G 0.076696 -3.4392e-05
19:50005299 T G 0.029268 -2.7307e-05
19:50013019 C A 0.024266 -2.6705e-05
19:50013045 C G 0.208213 -2.6778e-05
19:50016479 G T 0.159675 2.4249e-06
19:50022939 C T 0.209346 -5.7613e-05
19:50027635 T C 0.097531 3.6546e-06
19:50028163 G A 0.363714 -3.8829e-05
19:50038017 T C 0.501246 -4.0461e-06
19:50038281 A C 0.142696 -3.8203e-05
19:50042829 T C 0.153222 7.5982e-06
19:50045979 A C 0.031582 1.0119e-04
19:50052547 G C 0.036457 -2.2433e-05
19:50053500 A G 0.054695 -2.0191e-05
19:50060685 G C 0.259686 1.6787e-05
19:50064679 C T 0.263425 -2.8617e-05
19:50071744 C T 0.052683 -2.0350e-05
19:50085086 T C 0.108076 4.0107e-05
19:50091798 T G 0.337968 1.5054e-06
19:50093248 T A 0.258115 -3.8411e-05
19:50097547 G A 0.453650 2.0601e-05
19:50109230 T C 0.096287 4.4807e-05
19:50116241 G T 0.608339 -8.5101e-05
19:50119704 T C 0.060168 -3.1533e-05
19:50123590 T C 0.073554 6.9987e-05
19:50135434 G C 0.485228 3.7635e-06
19:50140092 A G 1.331324 -2.5274e-05
19:50148052 A G 0.627123 -6.3540e-05
19:50149813 T G 0.038849 7.3727e-06
19:50153332 C T 0.479678 -2.0929e-05
19:50161091 G A 0.145316 -3.6994e-08
19:50162221 T G 0.272568 1.0536e-06
19:50162909 G C 0.634426 -7.1290e-05
19:50167726 G C 0.309171 -3.0453e-05
19:50168940 G A 0.097475 1.2113e-05
19:50172434 A G 0.055195 1.1134e-05
19:50183449 T C 0.112283 -2.1144e-05
19:50185996 T C 0.041965 4.2888e-05
19:50187430 G T 0.054510 8.5454e-06
19:50193437 A C 0.021387 -8.1170e-06
19:50193947 G A 0.112452 -1.0277e-05
19:50194845 A C 0.110219 -1.4039e-05
19:50195770 C T 0.869511 -2.3733e-05
19:50207774 G A 0.365759 -1.8702e-05
19:50208627 T C 0.183000 9.5932e-06
19:50212024 T C 0.052345 -3.3814e-05
19:50214653 C T 0.280358 -2.7672e-05
19:50217136 T G 0.415696 -1.4718e-05
19:50223369 C T 0.039537 -6.1507e-06
19:50228192 T C 0.178374 -7.6000e-06
19:50229382 A G 0.138804 3.0417e-05
19:50237116 A G 0.432847 -1.4834e-06
19:50243794 G T 0.059321 -5.8182e-05
19:50244487 T C 0.104941 -2.2010e-05
19:50244925 T C 0.076624 4.3475e-06
19:50248501 C T 0.105629 -2.1715e-05
19:50249905 C T 0.106184 -2.6856e-05
19:50253427 A G 0.048798 -4.0420e-07
19:50258031 T C 0.332457 -1.2398e-04
19:50260768 T C 0.252058 -1.1632e-04
19:50261641 T C 0.202705 -1.1878e-04
19:50267988 A C 1.114828 1.2690e-05
19:50271087 A G 0.130450 4.0315e-05
19:50271110 T C 1.795958 1.6568e-05
19:50271502 C T 1.112091 2.4117e-05
19:50271924 T G 0.513483 -2.8079e-05
19:50279222 A C 0.052397 -1.6851e-05
19:50285809 T C 0.050862 -1.1887e-05
19:50293110 G T 0.359414 4.2679e-06
19:50297004 C A 0.174827 2.6044e-05
19:50299901 C T 0.041332 -7.0874e-06
19:50301545 A G 0.868602 -4.0230e-05
19:50310775 T C 0.318601 -1.8220e-06
19:50312801 T C 0.043702 1.2215e-05
19:50313012 C A 0.071557 2.0807e-05
19:50314738 C A 0.107765 -9.7076e-06
19:50327012 A G 0.686739 1.1395e-05
19:50328436 G A 0.044364 2.3283e-05
19:50330296 T C 0.107210 -1.2114e-05
19:50335872 G A 1.036171 -1.1057e-05
19:50338236 T C 0.039748 -3.0955e-05
19:50338843 G C 0.041813 3.2045e-05
19:50343129 C T 1.003716 -3.7208e-05
19:50344699 C G 0.028683 -6.0005e-06
19:50354211 T C 0.699368 -2.2452e-05
19:50358133 G T 0.672425 -3.2199e-05
19:50359808 T C 0.064277 1.4050e-05
19:50360989 G A 0.168994 -2.6395e-06
19:50369787 C T 0.048321 1.3323e-06
19:50370066 T C 0.796630 -1.0118e-04
19:50372762 A G 0.316150 -1.2253e-05
19:50384345 C T 0.028784 3.1901e-06
19:50386340 C T 0.845408 -4.7193e-05
19:50393269 G A 0.049226 2.6865e-05
19:50401048 A G 0.275954 3.2455e-07
19:50404939 G T 0.915200 -7.9692e-05
19:50405218 C T 1.250188 -3.1689e-04
19:50407729 T C 0.074385 3.0877e-05
19:50410273 C T 0.053673 -3.6100e-05
19:50411132 C T 0.748793 1.4691e-04
19:50411742 G A 1.840221 2.3455e-05
19:50413399 A G 0.132086 -6.3378e-05
19:50414185 A G 0.053358 -1.6650e-06
19:50416964 A G 0.430244 -4.1568e-05
19:50417490 A G 0.442539 -2.7904e-05
19:50420671 A C 1.352763 2.4314e-07
19:50424590 G A 0.457003 -5.6037e-05
19:50431348 A G 0.048597 -7.8905e-06
19:50431388 A G 0.704425 7.3771e-05
19:50431946 T C 0.173493 -1.5516e-05
19:50435086 G A 1.867246 1.6315e-05
19:50435139 C G 1.506021 1.5043e-05
19:50435862 T C 0.978224 9.8601e-05
19:50436115 T C 0.057097 1.2335e-06
19:50439689 G T 0.093863 -1.3943e-05
19:50440559 C T 0.136958 -1.0637e-05
19:50443846 A G 0.124416 3.5213e-06
19:50448616 A G 0.031355 8.0038e-07
19:50451508 C A 0.496355 1.0100e-05
19:50453957 T C 1.864419 8.9075e-06
19:50455202 A G 0.026574 -1.9625e-06
19:50456518 C T 0.755382 1.7402e-05
19:50458411 T C 0.133524 2.5437e-05
19:50468150 T C 0.234897 -2.4628e-05
19:50475872 G A 0.037470 -3.3363e-05
19:50475985 A G 0.044335 1.5923e-05
19:50476824 T C 0.046425 -5.6385e-05
19:50480942 C T 0.035636 -2.4699e-06
19:50482232 T C 0.360024 1.6211e-05
19:50485811 C T 0.031773 -1.4553e-05
19:50492564 T C 0.231720 4.6740e-08
19:50504250 C T 0.558925 1.3926e-05
19:50507327 A G 0.088056 3.7512e-05
19:50514478 A G 0.364808 7.0636e-06
19:50519249 T C 0.365188 8.3987e-06
19:50523683 C T 0.036376 3.7195e-05
19:50524332 G A 0.288901 -2.9428e-05
19:50525316 A C 0.123400 -4.1938e-06
19:50533877 C T 0.121647 6.3118e-07
19:50534520 A G 0.138688 -3.9711e-06
19:50549462 A G 0.057581 9.5010e-06
19:50562852 A G 0.094665 -2.2036e-05
19:50563239 G A 0.456152 2.2547e-06
19:50563899 A C 0.264596 -2.4185e-06
19:50574943 C G 0.158624 -8.3811e-06
19:50648319 A G 0.058454 6.1861e-06
19:50648511 C T 1.939287 4.8504e-05
19:50651680 A G 0.222355 9.4775e-06
19:50662529 A G 0.059009 -2.3859e-06
19:50667993 G A 0.228042 -1.5595e-05
19:50668214 G A 0.578500 2.7922e-05
19:50670608 A G 0.605226 4.1628e-05
19:50670657 T C 0.188544 -3.1746e-05
19:50676721 G A 0.244109 -3.9129e-06
19:50689646 T C 0.048434 3.6904e-05
19:50693132 T C 0.078526 2.9790e-06
19:50694550 C A 0.860079 1.9159e-06
19:50699576 G A 0.078082 7.3177e-06
19:50699945 C T 0.238448 -4.9858e-06
19:50704088 A G 0.033039 -2.0979e-05
19:50707641 G T 0.069779 1.2959e-06
19:50710199 G A 1.875036 3.3739e-06
19:50713411 A C 0.048434 4.3635e-06
19:50715681 T C 0.054523 3.8612e-05
19:50716535 T C 0.056240 1.0891e-05
19:50717557 G C 0.023818 2.9035e-05
19:50721074 A G 0.652314 -5.5235e-05
19:50722984 A G 1.319178 -3.7551e-05
19:50724473 T C 0.645371 -6.4295e-05
19:50725213 G A 0.325848 4.3836e-06
19:50726459 C T 1.367113 -4.3010e-05
19:50733623 C G 0.088770 2.4456e-05
19:50735024 T C 0.533296 -5.6957e-06
19:50736956 A G 1.296143 -1.9528e-06
19:50738097 G A 0.057451 2.4853e-05
19:50740979 C T 0.249763 -2.7404e-05
19:50742783 A C 0.504356 -6.6166e-06
19:50743484 C G 0.577527 5.0066e-05
19:50744362 A G 0.050512 2.5029e-05
19:50750497 T C 0.271929 -3.4243e-05
19:50751587 A G 1.687557 -7.1156e-06
19:50753279 T C 1.274983 3.3930e-07
19:50753731 T G 0.120329 4.1934e-06
19:50757002 T C 0.082402 3.1642e-06
19:50758612 A G 0.037678 9.0189e-06
19:50759955 C T 1.133543 3.7213e-05
19:50765193 T C 0.060609 1.1898e-05
19:50765956 C T 1.487637 -6.8905e-05
19:50766888 T C 0.196058 -4.7991e-05
19:50771322 C T 1.516765 4.3277e-06
19:50775408 T C 0.035149 2.6507e-05
19:50777240 G A 0.353256 -4.0853e-05
19:50777318 C G 0.067912 3.7788e-05
19:50778443 A G 0.836044 -3.1845e-05
19:50779245 T C 0.052962 -1.0309e-05
19:50780082 A C 0.066565 3.7476e-05
19:50783964 A C 0.069857 8.9553e-06
19:50785386 G A 0.625899 -3.6874e-05
19:50795264 A G 0.142771 -2.5610e-05
19:50795879 G T 0.310755 3.9625e-06
19:50796352 A C 1.673632 1.4401e-05
19:50801126 A G 0.277379 -9.2951e-06
19:50801194 C T 1.483781 2.4243e-05
19:50803571 T C 0.226877 3.1375e-05
19:50805138 T C 1.711878 2.4656e-05
19:50806323 C T 1.033390 1.4154e-07
19:50809666 A G 0.042053 4.2410e-06
19:50813169 C A 0.892320 -3.7106e-05
19:50816683 C A 0.482567 2.5604e-06
19:50816813 G A 1.749026 -2.9293e-05
19:50817702 C A 0.149876 5.3805e-06
19:50820610 C G 0.943721 -3.2135e-05
19:50820759 G A 0.192156 1.8407e-05
19:50822408 G T 0.639626 1.1830e-05
19:50822947 G A 0.020767 1.3855e-05
19:50827921 C T 0.045481 9.1384e-06
19:50829365 C T 1.145033 1.9590e-05
19:50829530 T C 0.046987 8.1039e-05
19:50839213 G A 0.180179 4.6490e-05
19:50839838 T C 0.045730 5.3986e-05
19:50848025 A G 0.607674 -5.4996e-05
19:50855935 A G 0.878911 1.2403e-06
19:50855949 G T 1.485598 -6.5221e-05
19:50856125 T G 0.037119 -4.9525e-05
19:50863612 T G 0.039456 2.2455e-05
19:50865535 G A 0.657663 -7.9163e-05
19:50880741 C T 1.116834 -8.9639e-06
19:50881054 A G 0.034354 -3.3279e-05
19:50882619 C T 0.655641 -7.0530e-05
19:50896360 C T 1.114727 -3.9371e-06
19:50899017 C T 0.180367 -2.5851e-05
19:50901508 T C 0.097245 8.5377e-06
19:50902196 T C 0.023659 -2.3191e-06
19:50905074 A G 0.138233 -1.1831e-05
19:50909329 T C 0.058207 -9.8449e-05
19:50909765 T C 0.241532 -1.1201e-05
19:50921272 C T 0.140956 -1.7582e-05
19:50926742 G A 1.550317 -7.3986e-05
19:50927570 C T 1.800132 -3.4196e-05
19:50936587 C T 0.808659 2.4011e-05
19:50938385 A C 0.630115 1.9414e-05
19:50939840 C T 0.040563 2.5441e-05
19:50940315 G A 0.680416 -4.6419e-06
19:50940778 T C 0.082058 -1.9745e-05
19:50940938 T G 0.089487 3.6454e-07
19:50941689 A G 0.590552 2.2131e-05
19:50943038 T C 0.020163 -9.4579e-06
19:50943995 A G 0.508368 9.1545e-06
19:50945411 G A 0.107735 4.1288e-05
19:50945512 A G 0.089900 -2.3666e-06
19:50945680 T G 0.060960 1.6829e-05
19:50949163 A G 0.027499 2.3120e-05
19:50957397 A G 0.432230 -3.5731e-06
19:50957412 A G 0.087692 2.2931e-06
19:50957604 T C 0.054481 6.2538e-06
19:50965131 T C 0.104577 3.7512e-05
19:50967640 A G 0.387152 1.6266e-05
19:50972478 A G 0.082515 -1.9555e-05
19:50973259 C T 1.303270 2.0127e-05
19:50978914 T C 0.060509 -1.4258e-06
19:50981442 A G 0.072275 1.0660e-05
19:50985170 T C 0.034906 -2.3628e-05
19:50986649 C T 0.116535 4.7652e-05
19:50988761 T C 0.722135 6.5012e-06
19:51008975 A G 0.075991 2.1457e-05
19:51016200 T C 0.041508 4.2053e-05
19:51018103 A G 0.722651 2.5336e-05
19:51018175 A G 0.209203 -3.1771e-05
19:51027996 T C 0.518339 -6.8143e-05
19:51030047 C T 0.196720 -4.2851e-05
19:51033633 A G 0.275223 4.4153e-05
19:51037050 G A 0.718811 8.3121e-05
19:51037075 A G 0.183490 2.5808e-05
19:51041781 T C 0.199764 2.0392e-05
19:51042560 C T 1.179283 2.7391e-05
19:51050094 T C 0.215526 1.5256e-06
19:51050974 A G 0.593769 -1.8243e-05
19:51056854 A G 0.941572 1.7408e-05
19:51059046 G C 0.021091 6.0021e-07
19:51061916 T G 0.544487 1.3902e-05
19:51062142 C T 1.434541 1.2760e-05
19:51062947 T C 1.385630 -1.6261e-06
19:51067093 G C 0.326189 7.2083e-06
19:51068886 A C 0.810314 -9.7104e-07
19:51068918 A T 0.065283 -7.7706e-06
19:51069146 A G 0.526262 1.6926e-05
19:51070460 G T 0.519481 -5.1164e-06
19:51073532 A G 0.572135 1.1425e-05
19:51077038 C T 0.050901 -3.1487e-06
19:51084216 T C 0.312554 2.0351e-05
19:51086098 C A 0.482732 3.4325e-05
19:51092708 T C 0.057510 -2.7123e-06
19:51093385 G A 1.084145 2.0479e-05
19:51094987 C T 0.311466 1.8556e-05
19:51099684 A G 1.443130 3.2545e-05
19:51103699 C A 0.297843 2.9939e-05
19:51116951 A C 0.040002 8.0047e-06
19:51130495 C T 0.026226 -1.6688e-05
19:51130599 T C 1.528414 -2.4604e-06
19:51135457 A G 0.894053 -4.0504e-05
19:51136844 A G 1.296996 -1.3803e-05
19:51137199 G A 0.340055 -6.0882e-06
19:51137414 T G 0.045727 -2.1213e-05
19:51137442 G A 0.022231 -2.1244e-06
19:51137660 T C 1.659467 5.8348e-07
19:51140654 A G 0.366795 1.1229e-05
19:51141486 G A 1.849900 2.3784e-05
19:51151198 T C 0.368985 7.4792e-06
19:51153125 A T 0.054150 -2.2816e-05
19:51153432 C T 0.740301 -9.8027e-06
19:51154023 A C 0.034555 1.5089e-05
19:51155274 G T 0.086466 -9.7050e-06
19:51155522 T C 0.210391 8.0719e-06
19:51156649 G A 0.557068 2.2025e-05
19:51156864 T G 0.034192 -3.3581e-05
19:51158480 A G 1.403339 -2.6980e-05
19:51159571 G T 1.778713 -2.0538e-05
19:51160387 T C 0.626529 3.3280e-05
19:51161088 A C 0.664138 -7.9995e-06
19:51163834 A G 0.246261 2.4162e-05
19:51164411 A G 0.148091 9.5859e-06
19:51165775 A G 0.040342 -4.2099e-05
19:51166225 A G 0.267080 1.1967e-05
19:51166451 A G 0.813255 3.9885e-06
19:51167589 G A 0.063579 -4.0380e-05
19:51172526 C G 0.059762 2.3906e-05
19:51172616 T C 0.053683 6.1266e-06
19:51173423 T C 0.506969 1.8225e-05
19:51174783 C A 0.046042 3.8428e-05
19:51176055 A G 0.865486 1.5439e-06
19:51178969 C T 0.964377 -8.4819e-06
19:51184221 T C 0.096648 -1.3751e-05
19:51184375 A C 0.086910 -1.0775e-05
19:51185875 C T 0.376415 1.1496e-05
19:51186595 G A 1.624130 3.2627e-05
19:51187274 T C 0.044234 -5.7975e-06
19:51187930 G A 0.853396 2.5686e-05
19:51191172 G A 0.517729 -7.0992e-06
19:51193146 A G 1.363455 -9.1963e-06
19:51194548 G A 0.447466 -3.1267e-06
19:51195891 T C 0.172662 -2.3627e-05
19:51196569 A G 0.037879 -8.9412e-06
19:51199571 T C 1.372832 -1.3326e-05
19:51201568 T C 0.413453 -3.7163e-06
19:51207508 T C 0.214075 -4.9355e-05
19:51208018 G A 0.330094 -1.6093e-05
19:51210451 G A 0.648185 -2.8453e-05
19:51216909 G T 0.684467 -5.7397e-05
19:51217550 A G 0.879262 -4.5935e-05
19:51221300 C A 0.346735 4.1165e-05
19:51228634 A G 0.457087 8.9145e-07
19:51230490 G A 0.566260 -9.1186e-06
19:51230625 T C 1.135698 -2.9614e-05
19:51236707 A G 0.173564 1.6306e-06
19:51241425 G A 0.820451 4.0335e-05
19:51242514 G A 0.182685 -1.4555e-06
19:51242693 T C 0.040868 -8.1944e-06
19:51244631 T C 1.658662 -1.4289e-05
19:51245667 T C 0.885344 -3.6103e-05
19:51247694 G A 0.543195 -1.8924e-05
19:51251805 G A 0.278248 -1.8277e-05
19:51251956 C G 0.328224 1.7679e-05
19:51254187 A G 0.676089 -1.6079e-05
19:51254550 G A 1.108544 1.4295e-06
19:51256586 C T 1.187557 5.9115e-05
19:51256845 A G 0.088416 -2.5421e-05
19:51258340 C T 0.095200 -2.2119e-05
19:51260687 T C 0.486312 1.8474e-05
19:51260956 G A 0.315696 4.3764e-05
19:51261635 T G 0.103198 5.1567e-05
19:51261829 A G 0.171496 -2.5029e-05
19:51261951 T G 0.506118 1.9315e-05
19:51263432 A G 1.693678 2.7481e-06
19:51263510 G T 1.233316 -1.3733e-05
19:51267104 A G 1.212806 7.4405e-07
19:51267254 C T 1.228519 7.0608e-06
19:51268578 G A 0.028940 3.6444e-05
19:51269533 G A 0.119943 -8.3156e-06
19:51273091 C T 0.201452 -5.6339e-05
19:51273962 A G 0.034130 -9.3472e-06
19:51276046 G A 0.424973 2.1751e-06
19:51278536 G A 0.035477 -9.8094e-06
19:51278589 C T 0.598634 1.0980e-04
19:51279882 T C 0.218571 3.3583e-05
19:51281225 C A 1.288476 3.1688e-06
19:51283589 T C 1.216445 1.4450e-05
19:51283791 G T 1.010799 -1.4530e-05
19:51283937 A G 0.023068 -2.1514e-05
19:51288656 C A 0.172889 3.2617e-05
19:51291384 T C 1.033669 8.2958e-06
19:51292858 C T 0.028158 -4.5711e-05
19:51294098 T C 0.074576 1.4769e-05
19:51297138 C T 0.037220 -2.6740e-06
19:51297835 C G 0.027304 1.9297e-05
19:51298505 A C 0.039031 6.4962e-06
19:51301456 A G 0.570061 -4.0262e-05
19:51304404 C G 0.166615 3.3828e-05
19:51307275 C T 0.146831 5.3800e-07
19:51313281 G A 1.074790 -9.4460e-06
19:51314692 T G 0.201514 5.2944e-06
19:51322211 C T 1.279813 2.2428e-06
19:51323232 C T 0.556296 3.1314e-05
19:51323473 G C 1.358372 8.5091e-06
19:51327769 G T 0.218593 2.5759e-05
19:51328794 T C 0.078143 -1.0697e-05
19:51335943 C T 0.503411 1.3458e-05
19:51336466 G A 0.210394 -2.5171e-05
19:51337232 C T 0.967143 2.7408e-05
19:51339962 C T 0.441926 -6.1027e-05
19:51340722 A G 0.152015 -4.4174e-05
19:51340794 A G 0.794104 1.3399e-04
19:51340795 A G 0.158565 3.4731e-05
19:51341063 G A 0.814615 -2.5629e-04
19:51344483 T C 0.548265 -2.5338e-05
19:51345325 T G 0.144040 2.2015e-05
19:51349090 A G 1.610102 1.3320e-05
19:51349716 C T 1.058198 -2.2488e-05
19:51349781 T C 0.061528 2.3779e-05
19:51350740 G A 1.001792 -3.4812e-05
19:51352080 G A 0.461160 -6.7187e-07
19:51353479 G T 0.071012 9.2999e-06
19:51353973 C T 0.021400 8.2476e-05
19:51357887 A G 0.190764 -8.6644e-06
19:51361382 A G 0.087579 -1.2435e-05
19:51361472 A C 0.174729 -1.2471e-05
19:51361757 C T 0.147133 -4.1350e-05
19:51364623 G A 1.710372 4.4921e-05
19:51364867 T C 0.368320 2.6984e-05
19:51369866 T G 0.052871 -1.5650e-05
19:51370252 G A 1.084051 3.6275e-05
19:51373279 C T 1.136721 2.2752e-05
19:51376486 A G 0.147036 -5.7804e-06
19:51376506 G A 0.086099 -1.3902e-05
19:51378725 G A 0.659760 -1.2131e-04
19:51379556 C A 0.190231 -1.1065e-05
19:51380544 G A 0.064835 1.8031e-05
19:51381580 T C 0.022373 -3.2089e-05
19:51381777 T C 0.478594 -1.1719e-04
19:51383350 A C 0.154816 7.9308e-07
19:51385402 G A 0.489983 -1.2548e-04
19:51395560 G A 0.234044 6.3262e-06
19:51395790 T G 0.092305 -3.0493e-05
19:51400812 T C 0.750182 -4.0223e-05
19:51402682 T C 1.349361 -7.1377e-05
19:51405673 C T 0.944698 4.3139e-06
19:51406426 C T 0.030121 9.3467e-06
19:51410171 A G 0.281705 -1.5415e-05
19:51410286 A G 0.021046 -1.8631e-06
19:51410398 A G 0.072635 2.3476e-05
19:51411388 C T 0.597277 -5.2017e-05
19:51412666 A C 0.919133 -1.2248e-05
19:51415150 G T 1.085407 -2.8101e-05
19:51415515 T C 0.025658 1.8149e-05
19:51418860 A G 0.098595 -3.0554e-05
19:51420025 T C 1.014804 -1.3444e-05
19:51422962 A C 0.047733 4.1019e-05
19:51423118 A G 0.071499 -8.0588e-06
19:51423628 G T 0.881216 2.4870e-05
19:51425469 C T 0.115564 5.3835e-06
19:51427485 A C 0.065851 3.0184e-05
19:51427885 A G 0.056221 6.5729e-06
19:51430436 T C 0.558181 7.7353e-06
19:51431447 T C 0.688621 5.2295e-05
19:51434627 C T 0.164800 2.2659e-05
19:51436940 A G 0.079789 3.5078e-05
19:51438093 T C 0.167530 5.4954e-06
19:51441425 T G 0.397860 7.0912e-06
19:51441807 C T 0.400077 1.9040e-05
19:51444233 T C 0.048791 -7.1096e-06
19:51445723 A G 0.563138 3.8416e-05
19:51449566 A G 0.437917 5.7808e-05
19:51449664 G A 0.308594 1.9971e-05
19:51450534 T C 0.328244 1.2309e-05
19:51450929 T C 0.578753 2.5829e-06
19:51451087 C A 0.869771 1.9096e-05
19:51456015 A G 0.725705 1.9735e-06
19:51456374 T G 0.064819 -9.5267e-06
19:51461023 T C 0.550622 1.7785e-05
19:51461130 G C 0.768066 2.8537e-05
19:51463646 A G 0.504145 8.6373e-06
19:51465096 G C 0.203351 3.4669e-05
19:51467289 T C 0.090695 2.9355e-06
19:51471648 C T 0.126204 -2.5293e-06
19:51473947 C T 1.325056 -2.9560e-05
19:51475703 A C 0.246478 1.0284e-05
19:51479402 T C 1.190001 -7.6767e-06
19:51479722 C T 0.136451 6.6414e-06
19:51480840 G C 0.111212 1.2149e-06
19:51482459 A G 0.304520 -3.5817e-05
19:51482969 T C 1.275223 -9.4563e-06
19:51485622 G A 1.820688 6.2797e-06
19:51488446 T C 0.247932 -1.8776e-06
19:51491464 G A 0.142368 -5.9994e-06
19:51494156 T C 0.890285 1.0467e-05
19:51495709 T C 0.369528 9.0355e-05
19:51502022 C T 0.026694 1.1232e-05
19:51504808 A G 0.089088 -9.1687e-06
19:51508519 T C 0.031429 -3.9484e-06
19:51512311 T C 0.116898 -5.5311e-06
19:51513415 A G 1.925748 4.0913e-05
19:51517479 G T 0.092834 3.3879e-06
19:51517798 A G 0.427407 1.2037e-05
19:51518222 A G 0.687395 1.1675e-05
19:51520487 C A 1.293861 3.3745e-05
19:51525703 C T 0.346070 -2.9452e-05
19:51527364 A G 0.159639 2.5900e-05
19:51528041 T C 0.152190 1.5952e-05
19:51529377 A G 0.396893 2.0235e-05
19:51530741 G C 0.180358 1.0137e-06
19:51531099 A G 1.515164 -2.2112e-05
19:51534691 T C 0.063086 -1.5935e-06
19:51535130 G A 1.167731 -2.5551e-05
19:51538561 T G 0.703585 -7.9147e-06
19:51546642 C T 0.972641 7.1998e-06
19:51548556 A C 1.262123 3.4299e-05
19:51549260 A C 1.363335 1.7033e-05
19:51550855 T C 0.090253 1.9749e-05
19:51551948 G C 0.064559 7.7512e-06
19:51554072 G T 0.946931 -2.1055e-05
19:51555200 T C 0.161778 -3.6164e-05
19:51555585 T C 0.643845 -1.2451e-05
19:51556374 A G 0.175943 4.3299e-05
19:51561023 C T 0.735150 6.1633e-06
19:51561333 C G 0.141489 3.8034e-05
19:51563265 A G 0.066137 1.2048e-05
19:51563965 A G 1.526255 8.4748e-06
19:51566231 G A 0.995657 1.9896e-05
19:51566865 T C 0.086313 5.6738e-06
19:51567990 C T 0.820074 -9.6410e-06
19:51571997 G A 0.258933 2.3448e-05
19:51572068 A G 0.269611 -5.0613e-05
19:51574038 G A 0.346158 -1.8848e-05
19:51575580 G A 0.530819 -3.8430e-05
19:51576098 T C 0.319318 -1.1576e-05
19:51579634 T C 0.034626 -3.4174e-05
19:51583408 A G 0.209109 -1.2963e-05
19:51583936 T G 0.633997 -6.2597e-05
19:51584598 G T 0.730522 -1.1006e-04
19:51584916 A G 0.599673 -6.5260e-05
19:51584951 C T 0.726143 -1.1130e-04
19:51585112 T C 0.339169 -8.1970e-06
19:51585259 C T 0.616379 -1.2447e-04
19:51585615 T C 0.930387 -5.2092e-05
19:51585978 T C 0.032877 2.6988e-05
19:51588018 T C 1.061492 -4.2107e-05
19:51592564 T G 0.942254 -4.3389e-05
19:51593443 A G 0.352747 4.8382e-05
19:51594543 C T 0.256871 1.0096e-05
19:51595776 C T 0.528586 -6.6867e-05
19:51596265 C T 0.516388 1.0023e-05
19:51596474 T C 0.024899 3.7606e-06
19:51596892 C T 0.130719 -8.0294e-06
19:51600666 T C 0.173743 -2.1739e-05
19:51605748 A C 1.577059 -5.3977e-05
19:51608151 A G 1.028128 -1.5349e-05
19:51610998 G T 0.334898 4.3190e-05
19:51611885 T C 0.066562 -2.6354e-05
19:51612336 T C 0.192607 -1.8912e-05
19:51628529 G A 1.109417 8.8212e-06
19:51629585 A C 0.084531 3.3599e-05
19:51630482 A C 1.113909 4.9091e-06
19:51631165 A C 0.632693 -1.1542e-05
19:51631363 T C 0.325112 6.9249e-05
19:51633660 C T 1.132076 -8.7505e-06
19:51635741 A G 0.334155 2.6720e-05
19:51639684 C T 1.912528 -1.6188e-05
19:51639980 G A 0.226413 1.6756e-05
19:51642784 T G 0.654771 -3.7378e-05
19:51643997 T C 0.032387 -1.3209e-05
19:51655950 A G 1.868434 -2.8755e-05
19:51659714 G A 1.356648 -2.3103e-05
19:51664138 C A 0.088137 -6.1297e-06
19:51667963 C T 0.040589 -7.1021e-06
19:51669802 T C 0.033296 -5.2270e-06
19:51671842 A C 0.071794 3.8952e-05
19:51676649 T C 0.105265 2.5171e-05
19:51677132 C T 0.075443 -5.1354e-06
19:51677700 G A 0.083090 1.1485e-04
19:51678429 A G 0.533289 -2.0942e-05
19:51681357 A C 0.036042 -1.8222e-05
19:51682959 C A 0.037937 5.0254e-05
19:51691092 T C 0.609543 1.6464e-05
19:51691888 G A 0.059301 2.2288e-05
19:51696238 C T 0.028683 -1.4534e-05
19:51699614 G T 0.044319 4.0042e-05
19:51703385 A C 0.039005 -1.0329e-05
19:51704690 A G 0.030079 -5.6880e-07
19:51704759 G A 0.041618 6.0939e-06
19:51705039 C T 0.666618 2.7234e-05
19:51710132 G A 0.042845 3.5442e-05
19:51713365 A G 0.680572 -5.4773e-05
19:51713556 T A 0.186622 -1.3508e-04
19:51714223 C T 0.043114 3.8011e-05
19:51726613 A G 1.550976 -4.0923e-05
19:51728477 T C 0.653323 -1.7477e-05
19:51728641 G A 0.851886 -2.7629e-05
19:51737053 C A 0.049697 -2.9390e-06
19:51738917 A G 0.441218 -1.5047e-05
19:51738920 C T 0.047266 2.9954e-05
19:51749497 T C 0.071252 9.1788e-06
19:51751951 A C 0.153966 -2.0578e-05
19:51752059 G T 1.197778 -5.1717e-05
19:51752217 C G 0.171600 6.9873e-06
19:51761591 C G 0.064949 2.4739e-05
19:51762218 T C 0.096446 -1.4719e-05
19:51771064 G A 0.051365 1.1689e-05
19:51773802 G A 0.727834 -2.0758e-05
19:51778952 C G 0.571246 -5.3185e-05
19:51780994 C A 0.379921 3.5088e-05
19:51783303 C G 0.061641 1.3163e-05
19:51784461 A G 0.028732 2.6524e-06
19:51797119 G A 1.153057 -1.6007e-05
19:51806336 A G 0.045354 -1.7946e-05
19:51809964 A G 0.146121 1.6626e-05
19:51809973 C T 0.044929 -2.5086e-05
19:51812246 A G 0.129138 3.9252e-05
19:51816067 G A 1.035425 1.4633e-05
19:51820101 C T 1.183178 -1.3082e-05
19:51821262 A G 0.039443 2.0710e-05
19:51828135 C T 0.509429 -1.4626e-05
19:51829548 T G 0.570600 1.7708e-05
19:51834004 C T 0.167196 3.5113e-05
19:51837213 G A 0.578117 6.9335e-06
19:51837344 T C 0.361997 -3.0172e-05
19:51841417 T C 1.104999 -6.5011e-05
19:51845371 G T 1.139262 -6.0150e-05
19:51850290 A G 1.165261 1.1089e-05
19:51850427 A G 0.078851 4.4785e-05
19:51853396 A G 0.984264 6.4834e-06
19:51854301 T C 1.744557 -3.2019e-05
19:51855210 G A 1.748711 -4.2356e-05
19:51856604 T C 0.135520 -2.5824e-05
19:51857738 A G 0.133644 -2.6104e-05
19:51860656 A C 0.700728 5.2675e-06
19:51861040 C T 1.925229 -6.5591e-05
19:51861176 A G 1.124773 -2.3755e-06
19:51863849 T C 1.720155 -4.6872e-05
19:51865458 T C 0.579260 -3.6592e-05
19:51866236 T C 1.628132 -4.8643e-05
19:51867002 A C 1.183065 -1.8870e-05
19:51868035 A G 1.057610 -4.9513e-08
19:51872417 A G 0.155108 -1.5229e-05
19:51874741 T C 0.797009 2.2655e-05
19:51876622 A G 0.053647 -6.0049e-06
19:51883149 G T 1.466234 -1.0634e-05
19:51884641 C T 0.937829 -2.2725e-05
19:51889109 A G 0.132592 1.9396e-05
19:51891603 T G 0.089978 1.8876e-05
19:51892218 A G 0.308113 -3.8839e-06
19:51900284 C G 0.176362 -2.1343e-05
19:51906970 T G 0.126441 -7.1515e-07
19:51907006 C T 0.482839 -3.0272e-05
19:51907658 C T 0.480944 -2.6454e-05
19:51909821 T C 0.109524 1.6770e-05
19:51917735 A G 0.301953 1.6742e-06
19:51919507 C T 0.872695 4.7297e-05
19:51919949 A G 0.549992 2.4982e-05
19:51919998 C T 0.252178 -8.6422e-06
19:51920613 T C 1.738260 2.5535e-05
19:51920850 T C 0.067043 1.3058e-05
19:51924549 A G 0.875675 -1.4057e-05
19:51938435 T C 1.471122 3.5528e-05
19:51941288 C T 0.277930 -2.9830e-05
19:51942927 A C 1.722758 5.3951e-06
19:51951303 G T 0.114831 1.1403e-05
19:51954858 C T 0.497274 -1.3629e-05
19:51957303 A G 0.093197 -5.0235e-06
19:51960940 G A 0.136802 2.2308e-05
19:51962711 T C 0.207762 2.3495e-05
19:51964566 T A 0.159958 1.4938e-05
19:51967867 C A 0.968937 1.0442e-05
19:51975027 C T 0.338744 -2.3701e-05
19:51979222 A G 0.050401 1.0001e-05
19:51981946 C T 0.032104 7.1633e-07
19:51983673 A G 0.481512 -2.1765e-05
19:51984656 A G 0.361257 -3.4365e-05
19:51984725 A T 1.531007 -3.6979e-05
19:51984738 T C 0.080750 -1.7940e-05
19:51989254 G A 0.462605 -2.5619e-05
19:51991241 T G 0.128181 8.6236e-06
19:51994367 T G 0.411363 -8.1238e-06
19:51995046 T G 0.212559 1.5814e-05
19:51996392 G A 0.647091 -5.0663e-07
19:51996516 G A 0.749796 6.6278e-06
19:51997137 G A 0.222634 -6.8792e-06
19:51999139 A G 0.156952 -1.2491e-05
19:51999271 C T 0.053942 5.3569e-08
19:51999842 A G 0.077137 2.2206e-05
19:52000151 A T 0.092912 -6.2152e-05
19:52000624 G T 1.693308 5.9085e-05
19:52000672 A G 1.332334 7.5234e-05
19:52001485 A G 1.039586 4.6443e-05
19:52002957 T C 0.042108 3.6514e-05
19:52003331 C G 1.681250 5.5919e-05
19:52004743 A G 1.283081 6.7594e-05
19:52004747 T G 0.049028 4.7193e-06
19:52004878 T C 0.036188 -1.6004e-05
19:52004903 A G 0.353191 -3.0341e-05
19:52005986 C T 0.121543 -1.2654e-05
19:52006071 G A 1.628561 3.4398e-05
19:52007416 T C 1.677417 4.1389e-05
19:52011164 G A 0.120651 -1.3704e-05
19:52011930 T C 1.269968 5.3584e-05
19:52013359 G A 0.407130 -1.7161e-05
19:52013906 T G 0.286551 -1.5328e-05
19:52014427 T C 0.229246 -1.1730e-05
19:52016530 G A 0.132336 5.0148e-05
19:52018474 A G 0.469457 7.5874e-06
19:52018540 T C 0.449524 -2.4287e-05
19:52022033 C T 0.126509 3.6492e-05
19:52022102 C G 0.095778 1.7999e-05
19:52024704 G A 1.586102 3.2434e-05
19:52025247 C T 1.190377 1.3118e-05
19:52025473 A G 1.368596 4.2782e-05
19:52031648 G A 1.191896 3.5302e-06
19:52033158 T C 0.216844 -1.2772e-06
19:52033206 A G 0.133335 4.1885e-05
19:52033742 A G 1.184944 -1.6988e-06
19:52034506 T C 0.052378 8.8086e-06
19:52034549 A C 0.023633 3.7876e-06
19:52035121 A G 0.038168 -2.4901e-05
19:52035703 T C 1.259377 -9.4811e-06
19:52040716 C A 0.045068 2.7046e-05
19:52041801 A G 0.051161 1.4051e-06
19:52041884 C T 1.788470 -4.8293e-06
19:52043392 C T 0.476244 7.6718e-06
19:52043612 T G 0.262328 2.2595e-06
19:52045844 A G 0.210222 6.9577e-06
19:52047077 A G 1.100711 -8.5732e-06
19:52047314 T G 1.135276 -5.5002e-05
19:52049899 G A 1.876409 -7.9587e-06
19:52050226 A G 0.967818 3.8317e-05
19:52050317 T C 0.175810 -4.0394e-06
19:52051784 A G 1.771406 -1.4268e-05
19:52052258 G T 0.026019 -1.8913e-05
19:52053130 T C 0.302975 -2.2252e-05
19:52054826 C T 0.648312 -3.0482e-05
19:52056562 G C 0.953572 -1.6464e-05
19:52071472 A G 0.728607 -6.8805e-06
19:52075622 A G 1.469762 -4.0414e-05
19:52080001 G T 1.264285 9.8917e-06
19:52083961 T C 0.044773 1.2238e-06
19:52089806 C T 0.436138 -2.6388e-05
19:52090014 T C 0.208025 4.8276e-05
19:52094516 C T 0.325956 1.5260e-05
19:52095011 C T 0.365172 2.3350e-05
19:52095441 A G 0.813767 1.3691e-05
19:52095577 G A 1.658030 -5.9467e-06
19:52096903 A G 0.172584 6.3932e-06
19:52097261 G C 0.212296 -1.7101e-06
19:52097401 C T 0.693075 -5.3842e-05
19:52097461 C A 0.205558 9.8863e-06
19:52099648 C A 1.866778 2.8551e-05
19:52100556 G A 0.445269 1.3872e-05
19:52103783 G A 0.147276 5.5743e-05
19:52104489 G C 0.993862 4.1921e-05
19:52108660 G A 0.059470 -3.2797e-06
19:52108930 C T 0.913999 -1.9268e-05
19:52113538 A G 0.236264 -1.3048e-06
19:52114353 G A 0.064900 -4.9352e-06
19:52118213 T G 0.114763 -1.7950e-05
19:52118387 T G 0.079812 -1.1193e-06
19:52119363 G C 0.107382 -5.0284e-06
19:52119546 C T 0.975377 -2.2266e-05
19:52119839 G A 0.091970 3.7157e-05
19:52127053 A G 0.881225 -4.5162e-05
19:52127134 T C 1.688099 5.6051e-06
19:52128795 A G 0.593759 -2.9590e-05
19:52130337 C T 0.105902 7.9636e-05
19:52130638 A C 0.225767 -1.7098e-05
19:52130925 A G 0.340409 1.8364e-06
19:52131119 G A 0.142268 1.6560e-05
19:52132425 C A 0.339406 1.2441e-06
19:52152481 A G 0.049314 4.4980e-06
19:52154629 A C 0.071152 -2.6037e-06
19:52154905 G A 1.667838 1.1286e-05
19:52160765 C A 0.225812 1.7324e-05
19:52160790 A G 0.177420 1.2848e-05
19:52163035 T C 0.308100 -2.5720e-05
19:52168094 G A 1.422697 5.0352e-05
19:52178353 A C 0.254723 -1.0469e-05
19:52181798 G A 0.533624 2.5779e-05
19:52184460 G T 1.739831 2.6966e-05
19:52186634 C G 0.132735 2.1035e-05
19:52187802 A C 0.362556 -2.9105e-05
19:52188431 G A 0.277028 -4.2517e-06
19:52191120 T C 0.095895 1.8195e-05
19:52198130 G T 0.399642 2.4115e-05
19:52208492 C G 0.425327 7.6041e-07
19:52208726 T G 0.182104 3.5158e-05
19:52209427 G C 0.587813 2.0189e-05
19:52210927 A G 0.083849 2.2622e-05
19:52211668 C T 0.045743 2.9900e-05
19:52213184 G A 0.578254 1.5076e-05
19:52216109 T C 0.137928 -1.4677e-05
19:52216154 C A 0.068756 -1.2984e-05
19:52216331 G T 0.950504 -2.0599e-06
19:52216473 T C 1.079682 -1.2005e-05
19:52217128 A G 0.028430 -2.6186e-05
19:52217405 A G 0.116749 3.1607e-05
19:52218343 T G 1.463241 -1.5251e-05
19:52218958 G C 0.329838 -1.6077e-05
19:52220435 T C 0.071684 -7.7885e-06
19:52222212 G A 0.649655 5.7555e-06
19:52224171 T G 1.437479 -6.5432e-05
19:52224441 T C 0.271776 -4.8485e-05
19:52228489 G A 0.293452 -4.2212e-05
19:52230506 G A 0.109560 2.0051e-04
19:52231706 T G 0.122627 -6.6555e-06
19:52232325 G T 0.067847 -4.7845e-06
19:52235101 T C 0.112192 1.1753e-05
19:52238988 A G 0.509835 7.3358e-05
19:52240015 A G 0.700193 -1.7125e-05
19:52240156 A G 0.611751 -2.4348e-05
19:52240307 G T 0.181604 -1.8262e-05
19:52242750 T G 1.299635 1.0663e-05
19:52242940 G A 0.097849 2.8287e-05
19:52246115 T C 0.471943 -3.0607e-05
19:52246157 T C 0.187089 4.2550e-05
19:52249211 G T 1.600689 -5.8191e-06
19:52249255 A G 0.065481 -7.5581e-05
19:52249702 T G 0.571106 1.4184e-05
19:52249942 G A 0.071314 -2.2622e-06
19:52250216 G A 1.536340 8.8548e-05
19:52250471 A C 0.248744 -1.5493e-06
19:52258677 C T 0.584047 -1.0865e-05
19:52263162 G A 0.708463 -1.9423e-05
19:52264714 C A 0.230213 -8.2591e-06
19:52267703 T G 1.219843 2.8171e-06
19:52268844 C T 1.579789 6.4902e-06
19:52270939 T C 0.132014 5.9748e-05
19:52270942 C T 0.206198 -8.7818e-06
19:52271309 C A 0.076124 1.5212e-05
19:52271756 T C 0.074511 5.3483e-06
19:52275587 T C 0.053527 2.7751e-05
19:52281289 T G 0.069052 2.2454e-05
19:52283013 T G 0.028346 1.7565e-05
19:52284763 C T 0.700164 -3.0351e-05
19:52287452 T G 0.698784 -3.1724e-05
19:52292348 T C 0.033705 6.9168e-07
19:52292785 C T 1.547594 3.6005e-06
19:52293208 T C 0.278463 -6.7957e-06
19:52293224 G T 0.041956 9.4330e-06
19:52296401 T G 0.113536 7.3445e-05
19:52296537 C A 0.441783 -1.0750e-05
19:52296815 T A 0.129155 1.7572e-05
19:52298281 C T 0.445305 -1.9856e-05
19:52299353 G A 1.529112 -2.1011e-05
19:52299885 G A 1.323963 -4.3175e-06
19:52310138 C T 0.040660 -1.2394e-05
19:52318380 T G 0.337806 -1.4526e-05
19:52321633 A G 0.029297 2.5681e-05
19:52323592 C T 0.091227 9.9663e-06
19:52324216 A G 0.533461 4.2847e-05
19:52327784 T C 0.607774 7.2261e-05
19:52330771 G A 0.249695 -1.3480e-06
19:52335195 C T 0.777732 8.4647e-05
19:52342703 G A 0.688342 4.5832e-05
19:52345931 A G 0.063537 1.0690e-05
19:52356648 T G 0.193818 4.4442e-06
19:52359983 A G 0.532763 3.1238e-05
19:52367633 C T 0.163411 -4.3411e-05
19:52372976 T C 0.227854 -1.0909e-05
19:52376119 A G 0.025204 -1.2960e-06
19:52376207 A G 0.025405 -3.7970e-06
19:52376434 C T 0.024662 -2.8637e-06
19:52376507 C T 0.731421 3.8869e-05
19:52377549 A G 0.195837 1.2960e-05
19:52385113 T C 0.156222 2.9412e-05
19:52392061 A G 0.044189 1.6639e-05
19:52392141 T C 0.200362 2.4129e-06
19:52393984 T C 0.022143 1.1709e-06
19:52403516 C T 0.892148 1.9846e-05
19:52407286 A C 0.226432 -1.5047e-05
19:52416156 T A 0.080480 -2.5156e-05
19:52419179 A G 0.039025 -4.1136e-05
19:52423389 G A 0.545007 7.9330e-07
19:52430467 T C 0.064407 -5.2597e-05
19:52430739 G T 0.883176 2.5353e-05
19:52444924 C T 0.325134 4.0500e-05
19:52447624 T C 0.035798 7.5548e-07
19:52450750 C T 0.057250 -1.3342e-05
19:52451744 T C 0.062586 1.5532e-05
19:52455249 A G 1.792001 -6.7467e-06
19:52455326 G A 0.045922 3.0627e-05
19:52460453 T C 0.306250 -2.8688e-05
19:52463437 A C 0.130602 3.7321e-05
19:52468203 A T 0.257371 -1.2614e-05
19:52468551 G T 0.080240 -1.8449e-05
19:52484221 G T 0.138094 4.5735e-05
19:52484649 A G 0.513314 -1.4483e-05
19:52487778 G A 0.080055 3.0901e-05
19:52497943 A G 0.542981 -1.3340e-05
19:52506985 C T 0.336073 1.9088e-05
19:52511186 C A 0.150116 2.8960e-05
19:52512150 C G 0.065179 2.6937e-05
19:52520372 T C 0.083587 5.0056e-05
19:52520607 T C 0.373238 1.9584e-05
19:52521296 A G 0.525882 4.0851e-05
19:52532271 T C 0.329490 2.0206e-05
19:52537334 T C 0.020043 8.2411e-06
19:52539281 T C 0.083311 -3.2725e-05
19:52564713 A G 1.849598 6.5680e-06
19:52568422 G T 0.042601 -1.8047e-06
19:52570714 G C 0.207415 4.6407e-05
19:52574723 G A 1.225695 7.9088e-05
19:52580003 A G 0.580243 5.2929e-05
19:52589144 G A 0.209333 5.0453e-05
19:52590043 C G 0.039333 5.8779e-06
19:52593234 A G 0.073456 -2.9387e-05
19:52604625 G C 0.602396 1.1187e-06
19:52604654 G A 0.049830 -1.9489e-05
19:52607778 A G 0.202455 3.1429e-05
19:52609314 G A 0.028631 9.3826e-06
19:52617369 C T 0.080506 -7.2944e-06
19:52618506 T C 0.063651 -2.1863e-05
19:52620334 T C 0.168520 -3.0507e-05
19:52627349 T C 0.166907 -2.5497e-05
19:52632802 A C 0.124007 -2.7673e-05
19:52635134 T G 0.195765 -1.4254e-06
19:52636281 G C 0.051849 -2.4187e-05
19:52638762 C T 0.091380 -9.9928e-06
19:52641561 C T 0.055841 -1.4536e-05
19:52642491 C G 0.715484 1.1974e-05
19:52644877 C T 0.088114 2.3774e-05
19:52649353 T C 0.057639 -4.0909e-05
19:52650615 C T 0.158672 -1.1924e-05
19:52658231 T C 0.035204 1.5549e-05
19:52659991 G A 0.502197 1.9531e-05
19:52661569 G A 0.257206 5.8708e-05
19:52662650 A G 0.293763 -1.3026e-05
19:52665260 G A 0.658633 4.0540e-06
19:52666303 A G 0.036136 1.7197e-05
19:52668414 A G 1.667261 -3.9340e-05
19:52668553 G A 1.572246 -3.1351e-05
19:52673401 C T 1.298288 -8.1331e-05
19:52673971 G T 0.041005 1.0494e-05
19:52678171 G A 0.309038 1.9798e-05
19:52678361 T C 0.052491 1.8732e-05
19:52679152 A G 0.153651 -2.0018e-05
19:52683731 C T 0.047964 3.1598e-05
19:52683758 A C 0.304650 5.8767e-06
19:52689023 T G 0.284036 5.0393e-06
19:52694426 T C 0.151544 -1.7035e-05
19:52696006 T C 0.111338 -6.1549e-06
19:52699489 G T 0.077004 -9.4232e-06
19:52699515 G A 0.289128 2.3188e-06
19:52704961 C T 0.883962 -2.7269e-06
19:52707974 A G 0.307883 -3.5683e-07
19:52709171 T C 0.025483 -1.4082e-05
19:52709522 C T 0.111199 -4.1743e-06
19:52709992 T G 0.297980 -5.9388e-06
19:52710886 G A 0.063501 -2.5735e-05
19:52711348 C T 1.093191 -2.8268e-05
19:52712828 A G 1.313618 -3.2204e-05
19:52716143 A G 0.125555 -6.8721e-06
19:52717165 T C 0.043926 1.6127e-05
19:52723930 T C 0.303819 -1.6899e-05
19:52726464 T C 0.485790 -3.7945e-05
19:52732763 C T 0.230700 -7.1705e-06
19:52733082 T C 0.058931 -1.9062e-05
19:52735298 G A 0.222998 -1.1480e-05
19:52738606 G T 0.154654 1.7520e-06
19:52751335 T C 0.105570 4.6016e-05
19:52766372 C T 0.893910 1.7060e-05
19:52777619 T C 0.307094 -1.8099e-05
19:52787983 G C 0.324021 9.3511e-06
19:52792917 G T 0.058740 -7.4081e-06
19:52793328 A G 0.058860 -1.0388e-05
19:52794639 G A 0.077656 -1.6707e-05
19:52795682 A G 0.190491 -8.9550e-06
19:52797432 G A 0.343045 -2.0883e-05
19:52798735 A G 0.189910 -2.5325e-06
19:52802178 G A 0.196337 9.6755e-06
19:52810206 T C 1.261480 3.2933e-05
19:52812074 A G 0.045123 1.0180e-05
19:52822628 A G 0.184827 -4.4605e-06
19:52825032 T C 0.412596 -1.5415e-06
19:52836147 T C 0.100585 1.9436e-05
19:52836574 C T 0.154634 1.8575e-06
19:52836609 G A 0.026045 1.6497e-05
19:52839199 C G 1.338491 2.6891e-05
19:52844252 G A 0.123978 2.7197e-05
19:52846212 G A 1.408318 -9.9437e-06
19:52847988 C T 1.162200 1.8469e-05
19:52851357 G A 0.111744 -1.5877e-05
19:52852523 C T 1.608404 2.0545e-05
19:52856955 T C 0.773052 1.4444e-06
19:52862061 A G 0.774892 5.6594e-06
19:52862875 T C 0.453143 4.4847e-06
19:52865999 C G 0.141135 -1.2376e-05
19:52866171 C T 1.033325 4.4160e-05
19:52869278 C G 1.747991 2.6619e-05
19:52871902 G C 1.610566 1.5686e-05
19:52880999 C G 0.113938 2.1520e-05
19:52882993 A G 0.237082 -2.6290e-06
19:52886137 C T 1.117713 -8.9964e-06
19:52886523 G A 0.032231 -5.1729e-06
19:52887282 G A 0.260244 3.9224e-06
19:52887427 C A 0.759640 4.6064e-06
19:52888245 G A 0.759799 4.4107e-06
19:52892771 A G 0.138785 8.8039e-06
19:52893473 G A 0.996245 -5.6730e-06
19:52895164 G C 0.023660 2.2943e-05
19:52895166 G A 0.208281 -2.2437e-05
19:52898390 T C 0.162230 1.4545e-05
19:52901905 A G 1.743775 -5.5498e-05
19:52902210 A G 0.068302 -3.8846e-06
19:52903145 A G 0.058227 4.1560e-05
19:52906348 C T 0.122874 -1.9824e-06
19:52909303 T C 1.598443 -2.8870e-05
19:52917064 T C 0.138038 -3.0438e-05
19:52921906 A G 1.763152 -2.4619e-05
19:52924208 T G 0.245014 5.7716e-05
19:52925727 A G 1.678744 -2.5902e-05
19:52925784 C A 0.161856 -2.5034e-05
19:52930203 T C 0.037236 -3.2710e-05
19:52932767 G A 0.159805 5.6549e-05
19:52937100 T G 0.541605 -1.6034e-05
19:52937339 A G 0.198476 1.3016e-05
19:52938361 A C 1.935983 -1.5792e-05
19:52941618 C A 1.939274 -5.3569e-06
19:52941847 T A 1.944490 -8.0990e-06
19:52942159 G A 1.936469 -2.2796e-06
19:52949272 A T 0.146672 -5.0208e-06
19:52950241 T C 1.930760 7.4936e-07
19:52957492 G C 0.039086 1.8013e-05
19:52960596 T C 0.034841 1.8256e-05
19:52967570 T G 0.945431 4.2612e-06
19:52968224 T C 0.159565 -5.4125e-06
19:52972806 T G 0.266703 9.6824e-06
19:52973111 C T 0.346982 3.8262e-06
19:52973262 A G 1.937268 -6.4206e-06
19:52979520 A G 0.030004 -2.0751e-06
19:52984708 T G 0.494878 -1.8634e-05
19:52987067 C G 1.169507 -7.1507e-06
19:52989980 G A 0.321648 -3.6883e-06
19:52990568 T C 0.209051 -5.6358e-07
19:52992897 G A 1.973478 7.9180e-06
19:52995281 C T 1.078088 1.6222e-05
19:52996104 T C 0.108596 1.5637e-05
19:52997558 G A 0.454153 -7.5507e-06
19:53002227 C T 1.047460 -2.0153e-05
19:53008650 T C 0.028946 1.2865e-07
19:53009127 G A 0.070853 5.3074e-06
19:53011027 G A 0.661395 -1.2335e-05
19:53014346 A G 1.204883 -4.9700e-06
19:53017217 G A 1.060843 -1.6119e-05
19:53018928 T C 0.201423 -1.5176e-05
19:53021396 G A 0.025366 2.9137e-06
19:53022722 C G 0.297775 1.2311e-05
19:53052558 A C 0.441332 1.1936e-05
19:53058429 T C 0.043741 2.2799e-06
19:53064136 G A 0.478876 -2.3885e-06
19:53067661 G T 0.103886 8.9436e-06
19:53068851 A G 1.758764 6.4035e-06
19:53074662 A G 0.107141 3.5846e-05
19:53075758 A G 0.094716 1.1646e-05
19:53076138 G C 0.195262 -3.0601e-06
19:53077188 C T 0.115882 1.2514e-05
19:53077258 A G 0.293591 -8.9947e-06
19:53078012 A G 0.267972 1.2118e-05
19:53078641 G A 1.465133 -7.3266e-06
19:53083810 C T 0.196434 1.1943e-05
19:53085813 C T 0.796552 -3.0586e-05
19:53088058 C T 0.343269 1.6750e-05
19:53089332 T C 1.499906 -1.2508e-05
19:53091260 A G 0.335459 -5.0300e-05
19:53091940 G T 0.289563 5.1033e-06
19:53095252 T C 0.139801 -9.1210e-06
19:53098939 T C 0.051268 2.1904e-05
19:53099965 G A 0.854165 1.9154e-05
19:53100377 A G 0.428813 -9.6902e-07
19:53101207 T C 0.423879 1.7302e-05
19:53107506 C T 0.049463 -2.0470e-05
19:53109656 C G 0.046039 1.5131e-05
19:53110104 A G 0.414622 -2.4783e-05
19:53114267 G A 0.479077 2.3584e-05
19:53115594 A G 0.109988 -9.1035e-06
19:53115785 A T 0.430595 1.3965e-06
19:53115842 T C 0.654751 3.4717e-05
19:53116643 C T 0.193659 -4.9054e-07
19:53117809 A C 1.200391 6.3347e-06
19:53120559 T C 0.544179 -3.0306e-05
19:53137583 T C 1.338160 -7.9978e-06
19:53145222 G A 0.051816 -1.1435e-05
19:53146637 T G 0.206422 -1.4863e-06
19:53147770 A G 0.613821 4.7355e-06
19:53152476 A G 0.034607 -1.2529e-05
19:53153070 A G 0.035571 3.7915e-07
19:53153196 A C 0.069081 6.6549e-06
19:53154530 T C 0.892190 -1.5008e-05
19:53155354 T C 0.329218 5.9613e-06
19:53157096 A C 0.569727 8.6307e-06
19:53162583 A C 0.056166 1.7378e-05
19:53174350 T C 0.228782 1.2748e-05
19:53175181 C A 0.104457 -1.2711e-05
19:53176745 C T 1.544507 -3.9844e-05
19:53177480 C T 0.283822 2.2149e-05
19:53178559 A C 0.278245 -3.3190e-05
19:53181348 A G 0.494687 6.5297e-06
19:53187079 T C 0.243940 3.1257e-05
19:53189428 C T 0.041582 7.0437e-06
19:53189562 A G 1.251711 3.5656e-05
19:53192449 C T 0.025502 1.5116e-05
19:53194689 A G 0.590539 3.6205e-05
19:53195134 G A 0.216441 -6.0138e-06
19:53195426 G C 1.352558 6.7242e-05
19:53202300 T C 0.038054 1.3707e-05
19:53204686 A C 0.074316 1.0905e-06
19:53207528 C T 0.309639 -6.5192e-05
19:53212361 T C 0.795263 6.2691e-05
19:53216538 A G 0.590253 -1.1815e-07
19:53232128 A G 0.631346 5.2716e-05
19:53233273 C T 0.582723 -3.2118e-06
19:53237351 T C 0.074670 -2.1698e-05
19:53239084 G T 0.680026 3.1246e-05
19:53239766 A G 0.276606 3.1468e-05
19:53240307 T C 0.183519 -2.8203e-05
19:53241058 G A 0.338075 -1.1793e-05
19:53242922 G A 0.030550 -1.3495e-05
19:53255689 T C 0.155725 1.4325e-05
19:53258907 T C 0.040599 3.2887e-06
19:53263817 A G 0.824865 -3.4823e-05
19:53266179 A C 1.954136 2.3326e-06
19:53267089 C T 1.103237 5.3266e-05
19:53267479 T C 0.211683 1.3966e-05
19:53269614 A G 0.059035 1.0689e-06
19:53270384 G A 1.737900 1.4517e-05
19:53270623 C G 0.028459 2.9897e-05
19:53270926 C T 0.028739 4.4068e-05
19:53278982 T G 1.527619 -3.3028e-05
19:53281348 A C 0.031585 6.4005e-06
19:53283299 A G 0.189680 3.2325e-05
19:53284135 T C 0.313375 -8.7689e-06
19:53288101 T C 0.344856 1.8448e-05
19:53289174 C T 1.130034 1.3327e-05
19:53289975 G A 1.755732 5.3199e-05
19:53292711 G T 1.146880 1.4821e-05
19:53297494 A G 0.236777 -2.4374e-05
19:53300487 A G 0.083155 1.2379e-05
19:53300984 T C 1.816702 2.3135e-05
19:53304563 C T 0.569769 5.7623e-06
19:53307415 G T 1.756433 3.3068e-05
19:53310223 G T 0.056977 4.8865e-05
19:53312511 G A 1.817805 1.7541e-05
19:53313588 T C 0.021848 -8.3673e-06
19:53313841 A G 0.044370 -1.2039e-05
19:53320822 T C 1.403304 1.4971e-05
19:53325198 C T 0.151966 -2.9306e-06
19:53328454 A G 0.285603 1.6649e-05
19:53332039 G T 1.176622 -1.4636e-05
19:53336367 C T 0.431692 -2.9000e-06
19:53342152 C T 0.863218 4.5610e-07
19:53344919 G T 0.339494 1.0211e-05
19:53345060 C G 0.226594 1.0705e-05
19:53364138 G A 0.601831 2.6678e-05
19:53365154 G A 1.038057 3.6998e-05
19:53367338 A G 0.479694 -4.2074e-05
19:53376869 A C 0.020867 -5.4547e-06
19:53379678 A C 0.075378 -1.8374e-05
19:53381369 G A 0.114750 -2.1834e-05
19:53384185 T C 1.417394 -1.7735e-05
19:53389205 T C 0.045205 -4.9400e-06
19:53392883 C T 0.330656 -4.5768e-06
19:53397248 T C 0.530488 3.5407e-05
19:53397692 T C 0.193581 -2.6549e-05
19:53400760 A C 0.954123 -1.3206e-04
19:53405460 T C 0.986163 -4.7697e-07
19:53408165 C G 0.436112 -4.4334e-05
19:53410321 T C 0.065556 4.0619e-05
19:53412354 T C 0.118651 -7.8061e-05
19:53415028 C A 0.910775 -2.1355e-06
19:53416968 A G 0.695012 7.2257e-06
19:53420241 C T 0.329302 -8.3466e-06
19:53420774 C T 1.151918 -2.4063e-05
19:53425723 T C 0.068231 2.7951e-05
19:53426435 A G 0.031361 -1.0765e-05
19:53431263 T C 0.411227 -2.6324e-05
19:53433186 G A 0.047743 -2.3843e-05
19:53433779 C T 0.069779 -9.7510e-05
19:53436002 G C 0.462498 3.1192e-05
19:53440827 T C 0.409026 5.8496e-05
19:53441061 A G 0.400366 -2.7729e-05
19:53442337 C G 0.428527 -3.3958e-05
19:53445212 T C 0.093438 2.8902e-05
19:53448242 C A 0.087141 1.8984e-05
19:53448974 G A 0.164687 1.5753e-05
19:53449960 C T 0.188907 2.4247e-06
19:53454789 T A 0.666956 4.8954e-05
19:53455877 T C 0.753713 5.3772e-05
19:53465100 T C 0.600338 2.2019e-05
19:53474321 C T 0.273789 -3.8831e-06
19:53476940 T C 0.132832 5.2378e-05
19:53480407 T C 0.284626 1.3373e-05
19:53480707 G A 0.400934 -1.5300e-05
19:53482629 A G 0.550940 7.7494e-06
19:53484360 T C 1.024126 -4.1617e-05
19:53485363 A G 0.032017 1.6200e-05
19:53488868 C G 0.108261 2.1967e-05
19:53490509 C T 0.808886 -4.0836e-04
19:53491214 G A 0.108508 7.4235e-05
19:53494855 T C 1.089413 -4.4396e-05
19:53495126 G A 0.095116 -3.3269e-06
19:53500544 A C 0.055247 -4.4595e-05
19:53503743 T C 0.100436 -2.5180e-06
19:53505812 T C 0.148841 2.8908e-05
19:53506754 A G 0.029096 -3.3479e-05
19:53510645 T C 0.231009 2.3191e-05
19:53511377 T C 0.047412 -3.1954e-06
19:53513790 A G 0.114779 -3.3694e-05
19:53514604 G A 0.168650 2.0757e-05
19:53528061 T C 0.129385 -4.0825e-05
19:53536123 A G 0.031345 -9.1707e-06
19:53536142 C T 0.049087 2.5507e-05
19:53537591 T G 0.226695 3.0551e-05
19:53541112 A C 1.681458 3.5308e-05
19:53542566 G A 0.057662 -1.2438e-05
19:53553992 A C 0.133799 -1.4395e-05
19:53554708 A G 1.713887 -2.5036e-05
19:53554737 T A 0.326102 -5.4653e-06
19:53555682 A G 0.025184 -3.3557e-05
19:53557511 G T 0.057127 8.5311e-06
19:53564641 C T 0.034867 -2.4734e-05
19:53565122 C T 1.280595 2.8757e-05
19:53566887 C T 0.032273 5.2024e-06
19:53567352 A G 0.139687 4.3697e-06
19:53572059 C T 0.150467 5.9833e-06
19:53572494 T G 0.612172 4.5337e-06
19:53572887 C T 0.053124 -1.3162e-05
19:53572917 A G 0.293501 7.9091e-06
19:53573187 G T 0.027093 -1.5434e-05
19:53573236 T C 0.021874 -6.9730e-06
19:53574968 G A 1.013198 8.2829e-06
19:53575658 T G 0.162333 1.0117e-06
19:53577419 C G 1.552332 4.4946e-05
19:53581061 G A 0.032987 -1.4370e-05
19:53586765 T C 1.740250 7.6229e-06
19:53587967 T C 0.021893 -1.3225e-05
19:53590507 A G 1.111144 -1.0413e-05
19:53592456 A G 0.116593 5.2331e-05
19:53593449 C T 0.284815 -1.2434e-05
19:53595330 T C 0.715763 2.3214e-05
19:53596018 G A 0.504109 4.5889e-06
19:53599618 C T 0.821882 2.3949e-05
19:53601414 G C 0.295727 2.4755e-05
19:53605047 G A 0.166764 1.1688e-05
19:53605312 G T 0.020695 -7.4498e-06
19:53612055 C T 0.300278 1.6387e-05
19:53612720 C T 0.319467 -3.1492e-05
19:53613825 G C 0.104016 6.2305e-05
19:53619465 T C 0.844473 -4.6409e-05
19:53619720 G A 0.179543 -9.3969e-07
19:53623771 C A 0.151106 -6.6542e-06
19:53625143 T C 0.037632 2.5271e-05
19:53630508 A G 0.033130 9.9867e-06
19:53630522 G A 0.211998 -4.0572e-05
19:53633550 G A 0.539645 -3.2336e-05
19:53635191 A G 0.299638 -3.4430e-06
19:53635524 A G 0.076154 2.2297e-06
19:53636016 G A 0.658500 3.3062e-05
19:53637156 T C 0.033091 2.7787e-05
19:53637559 G A 0.038599 6.6897e-05
19:53642708 G A 0.244868 2.2529e-05
19:53645291 C T 1.369576 -8.8208e-06
19:53649073 G A 1.756570 3.7007e-05
19:53655493 C T 1.321191 -2.6534e-05
19:53656592 G A 0.163132 1.2309e-05
19:53660502 T C 0.024318 4.1746e-06
19:53662306 C T 0.214280 -3.4684e-05
19:53668549 G T 0.297590 2.1417e-08
19:53669273 C T 1.925852 6.6456e-06
19:53669492 G A 1.228578 -5.0061e-05
19:53669950 C A 0.041930 -3.0788e-06
19:53678924 A C 1.567520 -4.3642e-05
19:53682042 C T 0.186947 4.4625e-05
19:53686637 C A 1.972294 3.0061e-06
19:53686941 T C 1.958616 6.1563e-07
19:53687818 T C 0.455539 3.8649e-06
19:53692413 A G 0.042550 4.6448e-06
19:53693524 C T 1.967798 1.0879e-05
19:53694547 C T 0.818795 -9.8280e-06
19:53695141 C T 0.491496 -1.2925e-05
19:53697368 G T 0.704649 -2.4840e-05
19:53697408 T A 0.507423 -1.8390e-06
19:53697937 G T 0.979162 1.4258e-05
19:53700337 C T 0.053897 -2.3502e-05
19:53700385 T C 0.485533 -8.2480e-06
19:53704450 A G 1.178848 5.2467e-05
19:53708525 G A 0.720168 2.7858e-05
19:53708804 C T 0.031368 -9.0589e-06
19:53716118 A G 0.040323 2.0239e-05
19:53716460 G A 0.700858 2.3397e-05
19:53716825 T C 0.028596 -4.9759e-06
19:53721393 C T 0.074745 3.5807e-05
19:53723181 A G 0.124361 1.0839e-05
19:53723613 C T 1.170493 -2.6997e-06
19:53727282 G A 0.747014 -4.6994e-06
19:53727392 C T 0.762357 -1.3699e-06
19:53728332 C G 0.058694 2.9773e-05
19:53729238 A G 0.360748 1.1669e-05
19:53732590 A C 0.202841 -8.1983e-06
19:53740478 C T 0.035620 2.6503e-05
19:53746800 T C 1.333642 -1.8346e-06
19:53751475 T C 0.071317 3.0482e-05
19:53757361 A G 0.464027 1.4017e-05
19:53762537 T C 0.191036 -9.5522e-07
19:53762563 C G 0.051469 3.8739e-05
19:53762675 A G 0.076689 -7.4654e-07
19:53763086 A G 1.010114 8.9510e-06
19:53766367 T G 0.557240 -9.2209e-06
19:53767180 G A 0.261610 1.1125e-05
19:53770261 C T 0.596735 -4.6317e-06
19:53770764 A G 0.425337 1.1495e-05
19:53775020 C A 1.234569 -2.7257e-06
19:53775208 C T 0.102925 1.6198e-05
19:53775686 A G 0.541478 -4.3088e-05
19:53779086 C T 0.360228 -7.8253e-06
19:53780432 C T 0.212352 2.0511e-05
19:53782400 A G 0.118602 3.7256e-05
19:53783944 G A 0.124130 -7.9196e-05
19:53786149 G A 0.026067 -7.7736e-06
19:53787841 G A 0.524795 -5.4303e-06
19:53789780 C T 0.518819 3.9466e-06
19:53789976 C T 0.493349 1.0563e-05
19:53792955 T C 0.072038 -2.6221e-05
19:53793042 A G 1.128950 9.9676e-06
19:53793995 T C 0.130713 -4.2687e-07
19:53794198 A G 0.052589 -1.3281e-05
19:53794956 A G 0.570970 1.7512e-06
19:53798021 A C 0.111491 1.4949e-05
19:53800382 G A 1.082502 -3.2125e-05
19:53800401 A G 0.084401 1.1599e-05
19:53800650 A G 0.467814 -3.1530e-05
19:53800915 T C 0.253346 8.1866e-05
19:53801482 T C 0.900590 2.9117e-05
19:53803625 A G 0.639963 -6.5596e-06
19:53804012 A G 0.640285 -8.1166e-06
19:53805481 G A 0.387178 2.1213e-04
19:53805782 C T 0.130177 5.0085e-05
19:53807766 A G 0.071859 2.8305e-05
19:53808067 C T 0.033929 1.2263e-05
19:53808207 C G 0.178774 2.8583e-05
19:53809915 G A 0.977880 -2.9277e-05
19:53809954 C T 0.085187 1.7804e-05
19:53811964 C T 0.554585 -2.0489e-06
19:53812496 G A 0.051287 -3.7937e-06
19:53812582 G C 0.398097 -2.9997e-06
19:53813800 T C 1.099991 -5.5295e-06
19:53814528 T G 0.047201 8.4455e-06
19:53816544 T C 0.176362 -2.9730e-05
19:53816637 A G 0.103552 -7.1046e-07
19:53821261 C T 0.126863 -2.7662e-05
19:53821407 G A 0.307734 -2.4746e-05
19:53823225 C T 1.050937 4.7128e-06
19:53825305 T C 0.041563 2.6546e-06
19:53826943 T C 0.519670 4.2628e-05
19:53827703 T C 0.077137 5.9233e-05
19:53827840 G A 0.589173 -3.1214e-05
19:53832236 T C 0.128830 -1.4010e-05
19:53833632 A C 0.456350 -4.6928e-05
19:53836850 T C 0.205870 -1.5058e-05
19:53840009 T G 0.259062 1.9846e-06
19:53840694 C G 1.147260 1.9394e-05
19:53842738 A G 0.039031 1.7096e-05
19:53847466 C A 0.223745 3.2065e-05
19:53848287 T G 0.197268 -2.0634e-05
19:53849294 C T 0.152528 3.6479e-05
19:53849956 C T 1.777914 9.1141e-06
19:53854948 C A 0.033507 -1.1057e-05
19:53859182 G A 0.841178 2.5720e-05
19:53861781 C G 1.826887 3.5282e-05
19:53868959 C G 1.183110 -1.4576e-05
19:53871390 T C 1.032413 -2.3346e-05
19:53872060 A G 0.307584 -2.8257e-05
19:53875569 A G 0.428300 1.3446e-05
19:53876777 A G 1.814183 5.0606e-05
19:53877825 T C 0.040748 1.1871e-06
19:53888813 A G 1.030994 -1.2120e-05
19:53890088 C G 1.436820 7.9938e-06
19:53892755 C T 0.188397 4.1204e-05
19:53893338 C T 0.215685 -8.7254e-06
19:53895955 T C 1.035136 -7.6304e-06
19:53898432 G A 0.317542 -3.2752e-05
19:53902613 T C 0.300791 -1.2849e-05
19:53903653 T C 0.023477 4.3756e-05
19:53905847 T C 0.713105 8.2527e-06
19:53906788 A G 0.682315 -6.3041e-06
19:53910582 C T 0.072476 -2.0017e-05
19:53911660 C T 0.032260 3.2216e-05
19:53917561 T C 1.753639 -1.9064e-05
19:53918223 G T 1.720573 -7.5055e-06
19:53920991 A G 0.332606 -2.7193e-05
19:53924469 A C 0.644991 6.8764e-06
19:53926070 T C 0.034760 1.7484e-06
19:53928357 T C 0.150775 1.4045e-06
19:53932365 G C 0.404576 -7.3380e-06
19:53932550 G A 0.456743 7.9432e-06
19:53936511 A G 0.104649 2.5373e-05
19:53942883 G A 0.687752 5.5269e-06
19:53943838 T C 1.478724 -7.0969e-06
19:53948858 G T 0.524078 2.9661e-06
19:53951842 T C 0.072706 -1.1032e-05
19:53955203 C T 0.145202 -2.6986e-05
19:53958126 G T 1.371933 2.4074e-06
19:53958263 A G 1.475257 2.1797e-05
19:53958798 T G 0.025321 -1.3316e-05
19:53959343 A G 0.821694 6.2499e-05
19:53959804 C T 0.379083 -3.0272e-05
19:53961678 T C 0.221894 7.2414e-05
19:53964895 C T 0.098550 2.0845e-05
19:53964904 G A 0.028615 -1.0285e-05
19:53966147 T G 0.305140 -2.9636e-05
19:53966233 T G 0.121900 -2.7359e-05
19:53967743 C G 1.278748 7.1877e-06
19:53967873 C A 0.474520 -1.0147e-05
19:53974241 A G 0.044591 -9.1186e-06
19:53975491 C T 0.228208 -8.7934e-06
19:53977173 T G 0.526830 -9.4387e-06
19:53978691 A G 0.421613 9.8800e-06
19:53978985 T C 0.055763 7.2247e-06
19:53981364 A G 0.153966 9.2641e-06
19:53989728 G A 1.440377 3.5459e-05
19:53993235 G A 0.244330 -1.4924e-05
19:53995750 T C 0.853873 -1.5482e-06
19:53997179 C T 0.293095 1.8629e-07
19:54005308 C A 0.182237 1.0053e-06
19:54006634 A G 0.244576 7.7547e-06
19:54011929 G C 0.924155 -2.1453e-05
19:54014531 T G 0.255333 -2.7539e-05
19:54020343 C T 0.994297 -3.9895e-06
19:54022003 G A 0.669224 1.3750e-05
19:54024031 A G 0.095330 -4.1553e-06
19:54030697 C T 0.607268 -1.5194e-05
19:54030928 C A 0.045409 2.6601e-06
19:54033044 G T 0.226753 -5.1118e-06
19:54034192 G A 0.381462 -1.3429e-05
19:54036754 A G 0.239380 -8.9661e-06
19:54037848 T C 0.281913 -2.3498e-05
19:54041492 A G 0.041631 -2.2758e-05
19:54042711 T C 0.043640 5.2964e-06
19:54042832 C A 1.413700 -5.0259e-05
19:54042866 G A 0.829847 -1.7792e-05
19:54043068 A G 0.686486 -4.0571e-05
19:54043183 A G 0.666215 -9.5758e-05
19:54044069 T C 0.497988 7.1282e-06
19:54044965 G A 1.623991 -2.1675e-05
19:54045674 T C 1.276048 4.1310e-07
19:54047013 C A 0.789625 -1.1685e-05
19:54047157 G A 0.107528 1.0260e-05
19:54048273 T C 0.056955 3.4631e-05
19:54050323 G A 1.065202 -1.9818e-05
19:54050404 T C 0.076589 -1.1319e-05
19:54050993 G T 0.137113 9.4001e-08
19:54059525 C T 1.408552 -2.5409e-05
19:54075126 T C 0.527554 3.5191e-06
19:54077870 T C 0.716441 -2.0333e-05
19:54078603 C T 0.050330 -4.7640e-05
19:54079579 A G 0.077144 -1.5300e-05
19:54080067 C T 0.098147 2.6964e-06
19:54085225 T C 0.035587 9.1610e-06
19:54091505 T G 1.050966 2.6782e-05
19:54091972 T G 0.220054 -1.8987e-05
19:54098762 C T 0.427196 -1.1106e-05
19:54101014 G A 0.293082 1.1047e-05
19:54101736 T C 0.077387 -3.3306e-05
19:54102869 G A 0.094012 7.5889e-06
19:54106763 T C 0.263571 1.4266e-05
19:54107465 A G 0.463647 -1.5858e-05
19:54109592 A C 0.054880 1.5176e-05
19:54109807 C T 1.333210 -3.3684e-06
19:54110112 G A 0.838689 6.8482e-05
19:54111568 A G 0.361325 4.0210e-05
19:54113722 C A 0.049914 -3.6677e-05
19:54113827 A G 0.336933 3.2181e-05
19:54114819 A G 0.258718 2.8172e-05
19:54116508 C T 0.396095 -1.9765e-05
19:54119728 G A 0.087874 -2.5559e-05
19:54120074 A G 0.052420 -3.2152e-05
19:54120473 T C 0.376727 1.6714e-05
19:54125279 G A 0.137600 -9.0462e-07
19:54126216 C A 0.294500 1.8257e-05
19:54128771 A G 1.753781 2.0137e-05
19:54130466 G A 0.481366 7.4655e-06
19:54136283 T C 0.776294 7.6572e-05
19:54139264 T G 0.069185 -6.5631e-05
19:54141524 A G 0.142729 -5.7975e-05
19:54142951 A G 0.046334 5.7142e-06
19:54143430 T C 0.191286 -1.0083e-05
19:54145953 G A 0.380427 -2.0296e-05
19:54147589 T C 0.161486 -1.3112e-05
19:54153272 A G 1.234580 -2.1662e-06
19:54155866 C G 0.460057 1.1487e-05
19:54158471 T C 0.068980 1.8837e-05
19:54164491 C T 0.162071 -7.0603e-06
19:54164590 A G 0.383303 -5.0133e-06
19:54167270 A G 1.400859 1.2949e-05
19:54170468 C T 0.044835 2.8049e-05
19:54170518 A C 0.157176 8.3433e-05
19:54170900 T G 0.053219 -2.6226e-05
19:54173947 G A 1.937024 3.5414e-05
19:54175037 A G 1.409630 1.6134e-05
19:54177232 A G 0.083294 6.2725e-07
19:54177273 C T 0.734452 -1.0079e-05
19:54178744 G A 0.179108 -2.4896e-05
19:54179372 A G 0.418465 1.2079e-05
19:54180521 A C 0.293994 -3.9799e-05
19:54182518 C T 0.411593 7.2983e-06
19:54185492 A G 0.084206 -1.4194e-05
19:54186902 A C 0.339572 -4.2392e-05
19:54188219 A G 1.775918 1.0643e-04
19:54192317 A G 0.124507 7.2691e-06
19:54192823 A C 0.453520 -4.1608e-05
19:54205092 T C 0.256531 -2.9456e-05
19:54205234 G A 0.519988 2.1543e-06
19:54207016 A G 0.151210 4.9814e-05
19:54209600 G A 0.538031 1.1991e-05
19:54211903 G T 0.862864 1.6308e-05
19:54213701 G A 0.373153 1.0900e-05
19:54213749 G A 0.654371 9.9091e-06
19:54216955 C T 0.805169 1.0646e-05
19:54220945 G A 0.326559 4.0716e-05
19:54221141 A G 0.566906 -3.5719e-05
19:54223120 A G 1.223611 4.9085e-06
19:54225700 T C 0.047772 -1.2556e-05
19:54228225 A G 0.090617 -1.9063e-05
19:54234353 G A 0.198343 1.6033e-06
19:54235157 A G 1.370677 -1.5092e-05
19:54238208 T C 0.105577 -1.9942e-06
19:54238265 C G 0.149003 1.1248e-06
19:54239754 T C 0.240600 -3.7710e-05
19:54240088 A G 0.123478 2.3897e-06
19:54241692 T C 0.747332 -3.0710e-05
19:54245293 A G 0.055559 4.2640e-05
19:54248502 G C 0.210528 -3.4519e-05
19:54252037 G A 0.085550 -1.4895e-07
19:54253140 C T 1.303959 7.0322e-07
19:54255186 T C 0.523818 -3.4210e-05
19:54257114 C T 1.266995 -1.5287e-05
19:54263104 C T 1.527797 -4.6037e-05
19:54264006 T C 0.074797 -8.6869e-06
19:54265036 T C 0.041540 -2.2897e-05
19:54266169 T G 0.029086 2.6512e-05
19:54269647 A C 1.343330 -2.3069e-05
19:54272614 C T 0.090916 -3.7229e-06
19:54275866 T C 0.188813 3.8163e-06
19:54277200 A G 1.680650 -4.4017e-05
19:54280799 C T 1.476185 -1.1870e-06
19:54282813 A G 1.457343 -2.6570e-06
19:54286877 C T 0.052855 7.2201e-05
19:54288031 C T 0.456727 -9.1651e-06
19:54290386 C G 0.223702 -4.9692e-06
19:54290720 G C 0.343733 -1.9129e-05
19:54291832 T C 0.305893 -3.1626e-05
19:54293148 C G 0.068980 5.1713e-06
19:54294400 C A 0.317847 5.5372e-05
19:54294482 T C 0.103165 2.3909e-05
19:54296046 T C 0.643375 -1.9444e-05
19:54296188 C T 0.292280 7.0487e-05
19:54297423 C T 0.110462 9.3068e-06
19:54299014 T C 1.043367 2.1507e-05
19:54306818 C T 0.545818 1.1406e-05
19:54310961 C G 1.770559 -7.3717e-06
19:54312206 T C 1.656997 -2.0172e-06
19:54313707 C G 0.153761 -1.4592e-05
19:54317933 C T 0.207275 3.9451e-05
19:54317956 C T 0.055296 2.0435e-06
19:54318322 G A 0.155576 -1.3748e-05
19:54318825 A C 0.119956 2.7286e-05
19:54319735 A G 0.055189 1.0614e-05
19:54323194 C T 1.870608 -3.7100e-05
19:54327313 A C 0.422717 -5.1875e-06
19:54327826 A G 0.064108 -7.6754e-06
19:54329063 T G 0.205250 -1.0385e-05
19:54330049 G A 0.275545 -1.5288e-05
19:54331671 C T 1.464004 -5.1864e-06
19:54332061 C T 1.130567 -2.1056e-05
19:54345447 A G 0.082674 -1.9813e-05
19:54345707 C A 0.740499 -7.5344e-05
19:54348366 T C 0.295912 5.2083e-06
19:54351901 G A 0.030582 -1.6607e-05
19:54357764 T C 1.526778 -9.0599e-05
19:54363380 C T 0.061518 3.1720e-06
19:54367597 C A 0.114471 -1.2763e-05
19:54371257 G A 0.112692 -1.2471e-05
19:54371658 A G 0.171772 -2.2007e-05
19:54374041 T C 0.109638 -1.0910e-05
19:54374604 G A 0.083171 -6.2445e-06
19:54382473 T G 0.096193 -3.6075e-05
19:54384540 A G 1.816692 -1.2137e-05
19:54390001 G A 0.046623 1.3836e-05
19:54391633 A G 0.560051 1.7877e-05
19:54391880 G A 0.021312 -1.8673e-05
19:54395098 T G 0.827504 -1.3482e-05
19:54397654 G C 0.801102 -1.7884e-05
19:54398945 A G 0.096235 2.2455e-05
19:54401494 T C 0.040349 9.9247e-07
19:54412171 C T 0.066332 8.4444e-06
19:54413329 T G 1.402327 2.5343e-06
19:54414255 T A 0.065533 1.3517e-05
19:54419539 T C 0.028106 -1.2019e-05
19:54420611 T G 0.028969 -1.2738e-05
19:54421436 A G 0.062554 -2.4474e-05
19:54421851 T C 0.367927 -3.2480e-06
19:54431261 C T 0.071827 7.1415e-06
19:54431287 G A 0.167735 2.0776e-05
19:54431928 C G 0.661210 9.4261e-06
19:54434126 G T 0.814793 1.0165e-05
19:54435830 T C 0.032137 -8.4626e-06
19:54441790 A G 1.651856 7.2413e-05
19:54447325 C T 0.151768 -3.0286e-05
19:54449656 T C 0.050550 -7.6941e-06
19:54455256 C G 0.107891 4.3852e-06
19:54460053 G T 1.584460 2.5030e-05
19:54460746 G A 0.130911 -5.2973e-06
19:54461538 T C 1.084307 6.0182e-06
19:54464398 A G 0.233125 1.0025e-05
19:54467399 G C 0.046613 -4.3485e-05
19:54467802 A G 0.103500 7.4693e-06
19:54467916 A G 0.100819 3.3760e-05
19:54469068 A G 0.844233 1.4485e-05
19:54469128 C T 0.652771 9.5059e-08
19:54471309 C A 0.102451 8.0251e-06
19:54472096 A G 0.034441 -3.7363e-06
19:54472213 G A 1.951111 2.5292e-05
19:54478545 A G 1.593882 -1.5274e-06
19:54478980 T C 0.039326 5.5873e-06
19:54480576 G A 0.067698 -2.8739e-05
19:54480893 A C 0.031838 -6.0319e-06
19:54481150 C T 0.672925 -4.8327e-06
19:54486811 A G 1.266979 -2.1885e-05
19:54492879 A G 0.038713 -4.6664e-05
19:54492973 T C 0.743985 9.6503e-06
19:54496569 A G 0.090643 -1.2730e-06
19:54496822 T C 0.872932 -1.5417e-06
19:54497436 T C 0.064686 -3.9061e-05
19:54498211 T C 0.088303 5.3875e-06
19:54498789 C A 0.159217 2.8044e-05
19:54502791 A G 0.239954 -1.5374e-05
19:54506063 A G 0.087391 1.2565e-05
19:54506257 G A 0.025184 -3.5587e-05
19:54510717 G A 1.380115 -5.0578e-06
19:54513731 C T 0.060074 1.6699e-05
19:54515415 C G 0.122459 1.3516e-05
19:54515580 T C 0.080185 -3.3490e-05
19:54516980 A G 0.715257 -4.0688e-07
19:54517268 G A 1.406812 5.7379e-05
19:54518091 C T 0.668153 2.2914e-05
19:54520638 T C 0.052826 2.3924e-06
19:54523484 G A 0.033760 -1.2407e-07
19:54525025 T G 0.750672 -5.6696e-07
19:54528426 G C 0.889561 -4.9122e-06
19:54529978 G A 0.273626 -3.8388e-05
19:54531715 G A 0.045889 -5.4374e-06
19:54533184 T C 1.055224 8.6756e-06
19:54534102 A G 0.072453 -1.2393e-05
19:54537079 G A 1.286470 -4.0480e-05
19:54537155 A C 1.818007 -3.4400e-05
19:54541452 T C 0.414190 -1.6751e-05
19:54542405 C G 0.337014 1.3050e-05
19:54544092 T C 0.312378 -2.6881e-06
19:54544177 T C 0.670919 -2.5025e-05
19:54544189 T C 0.678417 2.7677e-05
19:54544865 A C 0.284591 1.6196e-05
19:54545531 C T 0.854568 5.0223e-05
19:54551098 G A 0.140301 1.9188e-05
19:54552765 C T 0.281881 3.2337e-05
19:54553697 C T 1.069863 2.1979e-05
19:54554775 T C 0.141755 -2.7276e-05
19:54561561 C T 0.057763 -3.7031e-07
19:54562631 C T 0.136773 -1.8741e-05
19:54567253 G A 0.397799 -2.6607e-05
19:54571698 C T 0.259926 -1.3660e-05
19:54573301 A G 0.131845 -5.0331e-06
19:54574579 T C 0.563212 -2.1992e-05
19:54575593 C T 1.609027 -2.1963e-05
19:54577419 A G 0.031368 1.9589e-05
19:54578105 T C 0.131329 -7.7910e-06
19:54582586 A G 0.077984 7.0272e-06
19:54582754 G C 0.067822 -9.0985e-06
19:54584438 G C 0.117080 -3.3325e-06
19:54587396 G A 0.125617 -4.0511e-05
19:54590425 T C 0.115386 -7.1517e-06
19:54590481 G A 0.233722 -4.2338e-06
19:54593681 G T 0.113396 -3.9921e-06
19:54596619 A G 1.124857 3.8259e-05
19:54603648 A G 0.216893 -2.5312e-05
19:54604695 A G 0.210167 2.4099e-05
19:54605728 A G 1.083470 4.1187e-05
19:54609836 A G 0.255278 -3.6215e-05
19:54610367 C G 0.032731 2.3321e-05
19:54611131 G A 0.078938 -1.5516e-05
19:54616549 C T 0.046470 3.8101e-05
19:54619191 G A 0.376863 6.8392e-06
19:54622278 G A 0.036895 -7.1847e-06
19:54627164 A G 0.061012 -1.1872e-05
19:54629697 C T 0.396409 -2.4983e-06
19:54633058 G C 0.052180 1.1477e-05
19:54634830 T C 0.196314 -3.8473e-05
19:54639868 A G 1.570305 3.0272e-05
19:54640280 A G 0.032315 2.6312e-05
19:54640480 C T 0.775960 1.9523e-06
19:54640947 A G 0.052956 7.2021e-06
19:54645150 G A 0.559275 -3.0861e-05
19:54646290 C T 0.847670 9.9422e-06
19:54649172 T C 0.082674 4.7668e-06
19:54652618 A C 1.459580 2.2064e-05
19:54653302 T C 0.050255 -4.3097e-05
19:54655647 T C 0.736053 3.1821e-05
19:54655836 G T 0.041456 -2.5128e-06
19:54656555 T C 0.039583 2.2148e-05
19:54657069 T C 0.547555 -2.1019e-05
19:54657815 G A 0.071405 -1.3007e-05
19:54662043 T C 0.119463 8.3935e-06
19:54662409 G T 0.060940 -3.4399e-06
19:54663189 T C 0.122650 -7.8046e-06
19:54664209 C G 1.041764 -3.5179e-06
19:54664752 C A 0.992229 -2.1385e-06
19:54664809 A G 0.074450 -2.2988e-06
19:54668392 A G 0.109128 -7.1539e-06
19:54674742 T C 0.861465 -3.5831e-06
19:54677103 C G 1.554358 3.9828e-05
19:54677167 T G 0.228156 9.3938e-06
19:54677356 C G 0.071230 6.1005e-06
19:54677793 T C 0.024629 -2.3093e-05
19:54682975 G A 1.543494 1.1600e-05
19:54686322 G A 0.469405 -1.0878e-05
19:54688378 G C 0.350647 -3.0692e-05
19:54692523 A G 1.121482 -2.7167e-05
19:54693442 A C 0.125250 1.2976e-05
19:54693682 C G 1.623634 3.7618e-05
19:54697079 T C 1.646659 4.5302e-05
19:54698348 T G 0.022776 -2.0331e-06
19:54699633 G A 0.040378 -1.9533e-05
19:54700722 C G 0.064446 9.9662e-06
19:54703687 T C 0.083995 -1.3569e-05
19:54705207 A G 0.328049 -1.7247e-06
19:54706772 C A 0.818581 1.9099e-05
19:54706855 T C 0.236507 -2.4981e-05
19:54710673 C T 0.618768 -1.8464e-05
19:54711981 A G 0.550781 -1.0194e-05
19:54714057 G A 0.059548 1.8035e-06
19:54719858 C T 0.549363 4.2978e-06
19:54722250 C T 0.238867 -1.7241e-05
19:54729481 A G 1.906442 7.6021e-06
19:54749011 G T 0.902690 1.1174e-05
19:54749060 T C 1.185609 -4.8545e-05
19:54751153 A G 0.097456 3.2591e-07
19:54752217 G C 0.761662 1.7757e-05
19:54754103 A C 0.727205 2.0214e-05
19:54755923 G A 0.444532 4.3172e-06
19:54755994 A G 1.590643 4.7719e-06
19:54756155 C T 0.346216 -9.6039e-07
19:54756221 C T 0.190686 -7.3681e-06
19:54756246 G A 0.049577 -1.8996e-05
19:54756657 T C 1.426352 2.3072e-05
19:54759361 C T 0.791589 9.1090e-06
19:54761348 G A 0.022997 1.2198e-05
19:54769205 C T 0.655770 -3.1689e-06
19:54769320 C T 0.242142 -8.3317e-06
19:54775304 C T 1.222355 -1.8419e-05
19:54780662 T C 0.039398 1.8358e-05
19:54782919 T C 0.403271 3.1491e-05
19:54783693 T C 0.060629 2.7291e-05
19:54783923 G A 1.875315 -3.7770e-05
19:54785593 G A 1.606999 -7.6827e-06
19:54785779 T C 0.421539 7.6788e-06
19:54787417 A C 0.021348 5.8887e-06
19:54792761 C G 0.460112 6.4604e-06
19:54796093 A G 0.049376 -1.8617e-05
19:54797848 T C 0.453465 7.6568e-06
19:54808431 A G 0.171263 1.5780e-05
19:54809343 G T 0.457749 1.6629e-06
19:54809990 A G 0.054335 8.1825e-06
19:54810370 G A 0.501795 -5.5704e-06
19:54811680 G A 0.354606 -7.9554e-06
19:54812494 A C 0.135497 -4.4076e-05
19:54813762 C T 0.659282 2.4409e-06
19:54815785 T C 0.028070 -1.5044e-06
19:54818035 A G 0.205860 1.7531e-05
19:54821448 G A 0.993599 -3.6012e-06
19:54827211 A G 0.027340 3.7498e-06
19:54829008 C G 0.371634 9.2715e-06
19:54835771 C T 0.675453 1.9661e-06
19:54837635 T G 0.645260 1.0096e-05
19:54838294 G A 0.474426 1.4898e-05
19:54839102 T G 0.163466 7.6942e-06
19:54839602 T C 0.901074 -7.9529e-06
19:54843397 C G 1.226497 1.1794e-05
19:54844047 T C 0.967711 1.0019e-05
19:54844480 G A 0.295312 7.5788e-06
19:54845895 C T 0.420497 -3.4241e-06
19:54847587 A G 0.364178 1.4180e-05
19:54848032 T C 0.275350 1.7688e-05
19:54849399 C T 0.169156 3.8738e-05
19:54849463 T C 0.707437 6.6439e-07
19:54849598 T C 0.064310 5.1117e-05
19:54849942 A G 0.342026 -4.4094e-05
19:54851228 G A 1.144167 3.1611e-06
19:54851525 G A 0.106395 -2.6175e-05
19:54851735 A G 0.046370 1.9168e-05
19:54851922 T C 1.174382 -1.0170e-05
19:54852610 G T 0.346521 5.6416e-06
19:54852697 A C 0.514084 3.2250e-05
19:54853830 T C 0.138081 -5.8608e-06
19:54855483 T A 0.045185 -3.3178e-06
19:54855568 A C 0.235241 -1.9923e-05
19:54856354 A G 0.464065 1.5486e-06
19:54860011 G A 1.034987 1.8859e-06
19:54860413 C A 0.688440 1.1139e-05
19:54860663 A G 0.347274 -7.8203e-06
19:54863329 A G 0.220447 1.0577e-06
19:54866014 A G 0.091970 -1.7957e-05
19:54866045 C T 1.239211 6.3847e-06
19:54873835 C G 0.656150 -2.0241e-05
19:54875791 C T 0.247695 9.9172e-06
19:54879851 T G 0.354665 4.6111e-06
19:54880811 C T 0.824005 -6.4111e-05
19:54887401 T C 0.031079 8.9202e-06
19:54891531 T C 0.206678 2.9782e-05
19:54894305 T C 0.663466 -1.0025e-05
19:54895748 A G 0.145647 5.1662e-05
19:54896780 C T 0.041952 -5.7786e-05
19:54897089 T C 0.047327 -1.9193e-05
19:54899070 G C 1.342366 -1.0492e-04
19:54900248 G C 0.772266 -9.8649e-05
19:54901773 C G 0.566763 -2.4133e-07
19:54903416 C A 0.862913 -5.3886e-05
19:54912725 A G 0.437868 -1.9735e-05
19:54913920 T G 0.320701 7.3249e-06
19:54914134 C T 1.463926 -4.3346e-05
19:54919494 A G 0.041475 -2.2356e-05
19:54921227 A G 0.787142 -2.4634e-05
19:54924220 G C 1.563148 -7.1521e-05
19:54926182 A G 0.616772 -3.4368e-06
19:54930822 G A 0.553391 -5.4872e-06
19:54930952 A G 0.582915 -2.7768e-05
19:54931791 C T 0.819081 7.9584e-05
19:54932733 T C 0.287791 -1.3813e-05
19:54934308 T C 0.358683 3.9235e-05
19:54934870 T G 0.054007 -4.3643e-05
19:54936031 A C 1.341351 1.0422e-05
19:54937386 T C 0.776281 -4.4891e-05
19:54938943 A G 0.039696 7.0386e-06
19:54941404 G A 0.071210 1.9079e-05
19:54945711 C T 0.074729 -2.2080e-05
19:54948086 A G 0.068140 5.8599e-05
19:54952392 C T 0.074151 -1.0827e-05
19:54961135 T C 0.053355 5.0403e-05
19:54962467 A G 1.275227 1.5559e-05
19:54962579 T C 1.130820 1.3363e-05
19:54965860 A G 1.208301 3.2306e-05
19:54966579 G C 1.256579 1.7118e-05
19:54969169 T C 0.029894 1.7260e-05
19:54973280 G C 1.078854 -1.6773e-05
19:54973307 T C 0.081136 1.8312e-05
19:54973653 T C 0.025739 -1.1523e-06
19:54974460 A C 0.023318 -2.1381e-05
19:54982242 G C 0.784081 -8.5150e-05
19:54985114 C T 1.320655 1.0947e-05
19:54985906 T C 0.040482 -4.1586e-06
19:54986242 C T 0.209015 2.7907e-05
19:54987128 T C 0.058100 1.5444e-05
19:54988715 T G 1.037639 -2.6047e-05
19:54989560 T C 0.114993 2.9889e-05
19:54992155 A G 0.251993 -4.6993e-05
19:54992747 G A 1.615081 2.5744e-05
19:55000764 A G 0.208817 -1.3607e-05
19:55001283 T C 0.259556 9.0622e-06
19:55003092 G A 0.784753 5.6791e-05
19:55006103 T C 0.269975 2.0146e-04
19:55008518 C T 0.387831 -1.0639e-05
19:55010819 G A 0.224608 -1.9782e-05
19:55012392 C T 0.934564 1.8039e-05
19:55012431 A G 0.270251 -1.5248e-05
19:55013827 C T 1.803955 7.4726e-06
19:55014124 A G 0.059418 4.4164e-06
19:55017508 C T 1.078299 -8.8485e-05
19:55018989 A G 0.256764 -2.0108e-05
19:55019261 T C 0.088728 -1.9979e-05
19:55023125 A G 0.319457 -7.1002e-05
19:55028760 C T 1.638892 -5.2473e-05
19:55028894 G A 0.120102 5.2791e-05
19:55032293 G A 0.913382 -1.5258e-04
19:55032498 G T 0.564482 -8.7762e-05
19:55034109 T C 0.444048 3.0794e-05
19:55035973 C T 1.062771 -1.1579e-04
19:55040019 T C 0.133933 6.0847e-05
19:55047372 T C 0.062998 3.1635e-06
19:55048056 A G 0.067338 -7.9447e-06
19:55050562 C T 1.049093 -2.4423e-05
19:55051144 T C 0.032494 -3.2692e-05
19:55052275 T C 0.317250 -9.5101e-06
19:55054628 A G 0.058386 -1.6777e-05
19:55054854 A G 0.165670 -5.8581e-05
19:55055906 C T 0.068714 2.3897e-05
19:55057343 G A 1.847777 -7.8627e-06
19:55060541 T G 0.300054 -3.6993e-06
19:55061433 A G 0.032202 1.1176e-06
19:55063691 T G 0.903573 -2.1138e-05
19:55067854 A G 0.180108 -4.4646e-06
19:55074470 G A 0.242658 -2.1576e-05
19:55078483 G A 0.069370 -6.1687e-06
19:55078530 T C 0.043413 -3.5624e-06
19:55078730 T C 0.098644 3.4208e-06
19:55080578 G A 0.243190 -1.6487e-05
19:55081145 C T 0.241885 -1.9925e-05
19:55081933 T C 0.137587 8.9998e-06
19:55081960 C T 0.141684 -1.4942e-05
19:55087313 G T 0.177946 2.5088e-06
19:55097399 A G 0.121563 8.8174e-06
19:55097584 G T 0.023513 -1.0416e-05
19:55098336 A G 0.020965 -2.8287e-05
19:55100459 C T 0.190212 1.7844e-06
19:55103756 G C 0.059684 -3.5619e-05
19:55106663 G A 0.180465 -9.3918e-07
19:55106778 A G 0.081107 -8.7129e-07
19:55107854 T G 0.097845 4.1498e-06
19:55117029 G T 0.118064 -2.1618e-05
19:55117749 A G 0.098462 3.2732e-06
19:55119652 G A 0.883089 5.6033e-06
19:55123084 T C 0.545831 -1.1271e-05
19:55123737 C T 0.121942 5.9377e-05
19:55128823 G A 0.843058 1.4242e-05
19:55143452 C T 0.554458 -2.3057e-05
19:55144623 T C 0.097118 -3.0755e-06
19:55145454 A G 0.221031 3.9081e-05
19:55148487 A G 0.302910 2.8109e-05
19:55153092 A C 0.083953 -1.1614e-05
19:55154764 A G 0.190699 4.0345e-06
19:55165325 T C 0.228000 7.9877e-05
19:55170096 T C 0.125626 6.4282e-05
19:55170301 T C 0.050933 -3.0906e-05
19:55172539 A G 0.235303 5.4875e-05
19:55172578 G A 1.459482 3.3492e-05
19:55173403 A G 0.256816 -1.0190e-05
19:55173768 A G 0.091331 -1.6263e-06
19:55173844 C T 0.376444 3.0236e-05
19:55174213 T C 0.902330 -9.3917e-06
19:55174498 C T 0.494755 -2.3945e-05
19:55175740 T C 0.708142 3.2380e-05
19:55176262 G A 1.372309 3.0050e-06
19:55178778 A G 0.139389 -2.1273e-05
19:55178804 A G 0.072369 -8.3133e-06
19:55183023 C T 0.042439 -4.0352e-05
19:55188900 T G 0.028313 8.1761e-06
19:55189808 T C 0.074910 -7.7069e-06
19:55190320 T C 0.134127 2.7058e-05
19:55192341 T G 0.138386 -2.7108e-05
19:55192550 A G 0.440845 2.9164e-05
19:55194681 G A 1.371462 -1.3658e-05
19:55194821 A G 1.705785 -5.2493e-06
19:55195741 A G 0.057919 -3.2867e-05
19:55198658 C A 0.075420 -5.5351e-06
19:55198771 A G 0.114902 -3.7457e-05
19:55199427 C T 0.603383 -7.1089e-06
19:55202531 G C 0.025597 2.1868e-05
19:55202747 C G 0.201923 -1.4862e-05
19:55203594 T C 1.429319 -3.9875e-06
19:55206991 C T 1.478026 -1.7071e-05
19:55211155 C T 0.306026 1.0651e-04
19:55211267 T G 0.028437 6.2890e-06
19:55212754 G T 0.188479 -1.4818e-06
19:55213281 A G 0.063771 5.3285e-06
19:55215632 G A 1.487672 -8.6506e-06
19:55216687 A C 0.116347 8.8581e-06
19:55217589 G A 0.212342 6.2033e-05
19:55218126 C T 0.490905 4.6464e-05
19:55220626 T C 0.108268 1.6283e-05
19:55224260 A G 1.113130 1.7351e-05
19:55224785 A G 0.730090 -2.7630e-05
19:55225108 A G 0.148656 -5.0846e-05
19:55227818 A G 0.049609 3.0394e-05
19:55228948 A G 0.066182 1.1619e-05
19:55236747 A G 0.111751 3.8027e-05
19:55237603 A G 0.068902 7.7711e-06
19:55237616 T C 0.704896 -1.1035e-04
19:55252385 G T 1.205860 5.2874e-05
19:55315307 G C 0.863529 3.7966e-05
19:55316329 G A 0.659606 1.9490e-05
19:55320692 G A 0.529965 8.8954e-06
19:55324635 C T 1.020377 5.0587e-06
19:55328993 C G 0.573978 2.6692e-05
19:55329021 G A 0.550124 3.1611e-05
19:55329892 G A 0.334463 2.8380e-05
19:55331419 T C 0.638490 5.9114e-05
19:55332829 T G 0.639418 6.1877e-05
19:55357462 C T 0.064449 8.1565e-06
19:55362719 T G 1.239065 5.6946e-05
19:55363504 A G 0.065721 1.3456e-05
19:55367311 A G 0.158062 -1.1373e-05
19:55372167 G T 1.153265 3.6596e-05
19:55373710 A T 0.116097 -1.7146e-05
19:55373812 T C 0.688031 1.0064e-05
19:55378008 T C 0.593308 -3.7418e-06
19:55378621 T C 0.068266 2.1578e-05
19:55385962 G C 0.113419 -2.7868e-05
19:55391100 T G 0.035545 -1.7930e-05
19:55391674 A G 0.506654 -1.1601e-07
19:55398101 G A 1.391365 4.0262e-05
19:55401170 G A 0.364746 2.5689e-05
19:55402691 G T 0.080467 3.5943e-05
19:55404921 G C 0.241954 -3.8467e-05
19:55407358 G A 0.417777 -2.2316e-05
19:55414173 T C 0.100997 5.9673e-05
19:55417731 A G 0.165553 9.2012e-06
19:55418054 C A 0.148058 1.9924e-07
19:55423488 C T 0.286733 1.1125e-04
19:55424307 A G 0.028232 3.2703e-05
19:55426595 G C 0.233787 -3.5822e-06
19:55427480 C A 1.098154 -1.3464e-05
19:55427510 A G 1.122127 -1.7377e-05
19:55432460 G A 0.163463 7.5067e-06
19:55432529 T C 0.118002 4.0534e-06
19:55433696 T C 0.160013 3.1358e-05
19:55434575 A G 0.944980 -8.6411e-06
19:55435641 G A 1.086160 -1.4267e-05
19:55441769 A G 1.084297 -1.4906e-05
19:55443424 G A 1.159415 6.8356e-06
19:55443467 A G 0.456671 2.4909e-05
19:55447342 T C 0.158215 -1.6454e-05
19:55447840 C A 0.458479 4.9119e-05
19:55449755 A G 1.227695 6.3546e-05
19:55450655 C T 0.024688 7.6040e-07
19:55450727 T C 0.059288 -5.3226e-06
19:55451232 T C 0.436336 6.1969e-05
19:55451256 T G 0.029518 7.1640e-05
19:55451720 T C 0.027723 -2.4172e-05
19:55451797 T C 0.688927 3.8221e-05
19:55458801 A G 0.185272 3.3622e-06
19:55458816 A G 0.094437 8.8749e-06
19:55460302 A C 0.046357 -8.5437e-06
19:55461029 A G 0.127769 6.5781e-06
19:55467607 C T 0.063806 -9.6753e-07
19:55469212 A C 0.314800 -2.2420e-05
19:55477483 G A 0.437067 -8.2887e-06
19:55480476 G T 0.428030 3.1860e-05
19:55481669 C T 0.995294 5.4953e-06
19:55484163 T C 0.032380 -1.4401e-05
19:55486167 C G 1.448560 -5.9838e-06
19:55491109 A C 0.069824 2.4975e-05
19:55493728 T C 0.218746 1.8842e-05
19:55496766 T C 0.145238 9.2789e-06
19:55497855 G A 0.078526 -1.4603e-05
19:55498744 A G 0.491343 1.5981e-05
19:55500215 G A 0.601257 -4.5075e-05
19:55501424 A G 0.027677 1.3879e-05
19:55507000 T G 0.033578 -1.9201e-05
19:55507126 T C 0.414748 -1.4394e-05
19:55507471 C A 0.440936 1.1287e-05
19:55508003 G A 0.034549 6.5286e-05
19:55509865 A G 0.671944 -6.3959e-06
19:55512232 A C 0.804893 3.6925e-06
19:55524012 A G 0.033101 -3.9244e-06
19:55524375 T C 0.453461 1.8103e-05
19:55525337 A G 0.043105 -1.8741e-05
19:55525818 T C 0.058749 -1.6116e-05
19:55526826 C G 0.175249 -1.5384e-07
19:55527081 T C 1.636451 -1.4067e-05
19:55528959 T C 0.093837 2.0348e-05
19:55530035 T C 1.644537 -1.2312e-05
19:55535112 C T 1.624831 -1.3584e-05
19:55536595 A G 1.668179 -2.2158e-05
19:55536684 T G 0.031897 -8.7627e-06
19:55538877 T C 0.149123 -8.8476e-06
19:55541055 G A 1.201030 2.0961e-05
19:55544095 G A 0.280585 -2.7465e-05
19:55549383 C A 0.053887 -1.3176e-05
19:55549758 A G 1.019679 -5.3634e-06
19:55550312 G A 1.661133 -3.0542e-05
19:55553019 A C 1.377438 -1.0958e-05
19:55559034 A C 0.209664 2.3575e-05
19:55560202 G A 0.032319 -7.9561e-06
19:55564670 A G 0.080970 2.8712e-05
19:55564724 C T 0.038486 8.6357e-06
19:55565352 A G 0.205016 -4.5846e-05
19:55568085 T G 0.146792 -3.7923e-05
19:55569915 A C 1.346060 -8.3065e-05
19:55574468 A G 0.302862 -1.3701e-05
19:55574496 A G 0.040764 -2.4135e-05
19:55574823 T C 0.267047 1.3089e-05
19:55574907 A G 1.703169 -3.9533e-05
19:55578437 C T 1.455133 1.2786e-05
19:55578740 T C 0.074488 -6.7606e-06
19:55581511 C T 0.790917 1.6850e-06
19:55583173 G A 0.330753 5.2913e-06
19:55583452 A G 0.276619 1.7245e-05
19:55585834 T C 0.199112 1.3882e-05
19:55587822 A G 0.306497 7.5813e-06
19:55590599 A G 1.407922 2.0126e-05
19:55593837 C G 0.034964 -1.9946e-05
19:55594996 G C 0.403576 -1.1385e-06
19:55598724 G A 0.962449 -2.4940e-05
19:55599578 A C 0.190741 -8.9566e-06
19:55599594 C T 0.959440 -2.1022e-05
19:55600446 T C 0.086420 -4.1644e-06
19:55613104 A G 0.088592 2.9554e-05
19:55618114 C T 0.029904 1.4016e-05
19:55624429 A G 0.240006 7.8540e-06
19:55625764 T C 0.025658 5.0933e-06
19:55625845 T C 0.181263 -3.0382e-06
19:55626826 A G 1.794338 -2.3974e-05
19:55632393 A G 0.529965 1.4601e-05
19:55633043 T C 0.271948 2.3556e-05
19:55634095 T C 0.158854 3.3778e-06
19:55640310 T G 0.478909 6.3548e-06
19:55655137 C T 0.201196 -6.6484e-06
19:55661080 C T 0.283601 1.0350e-05
19:55661477 A G 0.090312 1.0865e-05
19:55665410 T C 0.132647 1.5266e-05
19:55668805 C T 0.396218 3.9834e-05
19:55671374 T C 0.341441 2.8913e-05
19:55673654 C T 0.054527 2.7398e-05
19:55673746 A C 0.291459 1.5403e-06
19:55674124 C T 0.136980 1.5842e-05
19:55678688 G C 0.209193 1.1160e-05
19:55681925 G A 0.157121 -1.1379e-05
19:55682966 G A 0.356061 -3.2971e-05
19:55684200 A G 0.230480 1.1239e-04
19:55690030 T C 0.030368 -1.2788e-06
19:55690424 A G 0.052524 3.3881e-05
19:55693244 C T 0.384358 4.2339e-05
19:55693469 T C 0.023523 3.7251e-05
19:55697279 T C 0.205831 4.5273e-05
19:55697766 A T 0.206373 4.6248e-05
19:55698955 T C 0.048041 3.3100e-05
19:55699087 T C 0.194045 1.0623e-05
19:55702910 A C 0.265395 4.8782e-05
19:55709928 T C 0.818159 -1.7054e-05
19:55710074 A G 0.242681 -1.4638e-05
19:55710348 T C 0.059227 2.2005e-05
19:55713385 G A 0.145634 -2.5382e-05
19:55713411 A G 0.249649 -3.4613e-05
19:55713535 A G 0.916868 -5.9412e-05
19:55715309 T C 0.358239 -2.3848e-05
19:55715342 T C 0.058220 2.1964e-05
19:55715359 G A 0.093613 1.3750e-05
19:55715464 C T 0.259465 -1.9729e-05
19:55718806 C T 0.102059 -4.9184e-05
19:55725410 G T 0.479155 -1.6501e-05
19:55725499 A C 0.046672 -7.1166e-06
19:55726220 T C 0.559373 -3.0189e-07
19:55729243 A G 0.162110 6.6851e-07
19:55729298 T C 0.463296 -7.0256e-05
19:55733127 A G 0.039323 -3.9595e-06
19:55734499 T C 0.210333 -4.0905e-06
19:55738181 A G 0.347826 -3.0582e-05
19:55738425 A G 1.135202 1.0680e-04
19:55738634 C T 1.820305 2.8826e-05
19:55739048 A G 0.107976 -6.1140e-05
19:55739515 C T 1.189277 5.6362e-05
19:55742632 A G 0.065066 -2.1334e-05
19:55745682 G A 0.792403 8.1491e-05
19:55751123 A G 1.823447 1.6383e-05
19:55760320 A G 0.048619 9.9299e-06
19:55762781 A G 0.039937 1.2140e-05
19:55767213 A G 0.368917 -6.8063e-05
19:55768856 T C 0.124581 3.1646e-05
19:55774505 C T 1.060356 -4.0668e-05
19:55774949 C T 0.130236 2.0845e-06
19:55781939 A C 0.126156 9.4598e-06
19:55783552 C A 0.656478 -2.0686e-05
19:55788306 A G 0.127356 -8.6842e-06
19:55798565 T C 0.282939 -2.2781e-05
19:55800329 C T 0.989688 6.3594e-05
19:55807361 A G 0.257715 -1.6079e-05
19:55807587 G C 0.070808 1.6264e-05
19:55808825 T C 0.063618 1.5843e-05
19:55812671 C A 0.132193 -1.2294e-05
19:55815159 A C 0.064783 3.5912e-05
19:55817676 A G 0.177556 3.0079e-06
19:55819845 T C 0.745125 -3.8501e-05
19:55824332 G T 1.016966 -2.4827e-05
19:55831576 C A 0.786483 -1.4700e-05
19:55833664 G A 0.719694 -2.5389e-05
19:55834185 A G 1.085888 -1.9546e-05
19:55839272 C T 0.955756 -1.3543e-05
19:55842765 T C 0.910425 3.9080e-08
19:55845386 G A 0.757144 -5.8463e-06
19:55850269 A G 0.577351 -1.9976e-05
19:55850651 T C 0.142544 5.3579e-07
19:55850763 T G 0.108099 -2.0893e-05
19:55852347 T C 0.046074 -1.6154e-05
19:55854313 A G 0.916183 1.9858e-05
19:55857226 T C 0.051855 -9.7195e-07
19:55857436 A G 0.025905 2.9713e-05
19:55859226 A G 0.038612 2.5594e-05
19:55859439 A C 0.815235 -2.6425e-05
19:55865527 T C 1.100848 -1.7028e-05
19:55868460 G A 0.236163 5.3702e-05
19:55869892 T C 0.253421 1.7385e-05
19:55870260 A G 0.067484 2.1132e-05
19:55870351 C T 1.742100 -1.7749e-05
19:55872591 T C 0.146809 -2.5323e-05
19:55874986 T C 0.292498 2.7214e-05
19:55876240 T C 0.655274 3.3777e-05
19:55879672 T C 0.043098 3.3304e-06
19:55883509 T C 0.995667 4.5053e-05
19:55888095 T C 0.894592 -1.5504e-05
19:55889451 A G 0.128807 -1.2055e-04
19:55890834 A G 1.882962 -4.8575e-05
19:55896766 G A 0.130242 -8.1057e-05
19:55896795 T C 0.140794 6.4609e-06
19:55897327 G A 0.723530 3.6562e-05
19:55899102 T C 0.068649 9.6949e-06
19:55899872 G A 0.326429 -1.3066e-05
19:55901373 T C 0.073057 -2.5642e-05
19:55902941 A G 0.111215 1.2273e-05
19:55909782 G T 0.076774 2.7409e-05
19:55911526 C T 0.109229 1.9033e-05
19:55912332 T C 1.037587 -1.4914e-05
19:55912946 G T 0.167929 3.7698e-06
19:55913678 A C 1.323950 5.6924e-06
19:55921631 A G 0.892135 -2.5689e-05
19:55922885 C T 0.096664 3.7275e-05
19:55931463 T G 0.247056 1.3155e-05
19:55931885 T G 1.251818 3.0695e-05
19:55935083 G A 0.047133 4.8591e-05
19:55935184 T C 1.167063 3.5772e-05
19:55937417 G T 0.083187 4.0990e-05
19:55940893 T C 0.085297 -4.9012e-06
19:55952724 T C 0.080162 3.5741e-05
19:55955282 C G 0.987763 2.4677e-05
19:55957875 G A 0.363734 -5.3903e-06
19:55958470 T C 0.454896 -5.2985e-06
19:55958845 C T 0.080737 -7.0337e-06
19:55965980 A G 0.099913 3.5630e-07
19:55966971 T C 0.408727 -2.6798e-05
19:55969513 A G 0.831152 -2.6057e-05
19:55969746 A G 0.473913 4.1594e-05
19:55971391 G A 0.818435 -2.1403e-05
19:55972983 A C 0.069980 -1.2296e-05
19:55973305 T C 0.148854 2.5218e-05
19:55976231 A C 0.164537 4.4113e-05
19:55976645 A G 0.249477 -7.2419e-06
19:55977909 A G 0.264418 1.5430e-05
19:55979224 T C 1.068750 2.6205e-05
19:55980728 T C 1.352162 3.1932e-05
19:55981714 A G 0.148019 -4.5213e-06
19:55986637 C T 0.489088 4.4306e-06
19:55989204 C T 1.632991 6.4376e-06
19:55989392 T C 0.048272 -7.4066e-05
19:55989580 A G 0.091188 4.0582e-05
19:55990603 A G 0.050908 -2.1220e-05
19:55992992 T C 0.177066 1.6961e-05
19:55993436 T G 0.047947 -1.9950e-05
19:55995710 G A 0.049950 -3.9383e-05
19:55996064 C T 1.056610 9.6998e-05
19:55996228 A G 0.021416 -1.0805e-05
19:55996939 A G 1.355424 1.2106e-05
19:56000157 A G 0.067296 -5.7737e-05
19:56003671 T C 0.062742 -9.5836e-06
19:56003736 A G 0.052862 -1.0333e-05
19:56004012 C T 1.569707 6.9074e-06
19:56004856 C T 0.844418 1.2194e-05
19:56009465 A G 0.127658 1.8729e-05
19:56010500 G A 0.959421 -2.3113e-05
19:56011279 T C 0.021179 1.4902e-06
19:56011460 T C 1.186025 1.4981e-05
19:56011573 T C 0.051904 -8.2911e-06
19:56012597 G A 1.283796 -1.8916e-05
19:56018195 A G 0.236731 1.4826e-05
19:56020611 A G 1.377879 -4.3437e-05
19:56025414 A G 0.356872 5.0767e-06
19:56026466 T C 0.052053 -1.0779e-05
19:56028468 G A 0.052375 -2.5969e-05
19:56028918 T C 0.025684 2.2448e-05
19:56030803 A G 0.033662 -2.8917e-08
19:56031838 C G 0.069730 -6.4860e-07
19:56031901 T C 0.026502 -1.6983e-05
19:56032711 G A 1.616265 -4.5512e-05
19:56038100 G A 0.035113 2.1893e-05
19:56039282 G A 0.051073 -6.6904e-06
19:56040126 T C 1.668131 4.0625e-06
19:56042540 A G 0.073417 -9.6353e-06
19:56042734 C T 0.110475 -1.8889e-05
19:56045415 T C 0.056584 3.5538e-05
19:56045496 T C 0.037233 4.8534e-05
19:56047448 G A 1.791313 -3.0838e-05
19:56048346 T C 0.204734 2.3644e-06
19:56050844 G A 1.799044 -2.6555e-05
19:56051946 G A 0.090286 -1.1759e-06
19:56052282 T C 0.036301 2.4603e-05
19:56056257 C G 0.053258 1.0056e-05
19:56056869 C G 0.046406 5.3718e-06
19:56059310 A G 0.161477 -7.6539e-06
19:56059834 T C 0.352328 8.9088e-06
19:56060899 G T 0.325586 9.0969e-06
19:56061808 C T 1.031280 6.3172e-06
19:56063184 T C 0.060061 6.6722e-06
19:56064922 C T 0.618859 -8.8395e-06
19:56066163 A G 0.780076 -2.6162e-06
19:56067766 A C 0.569483 -6.8525e-07
19:56072587 G A 0.178219 -1.8477e-05
19:56073901 T C 1.058701 -2.3662e-06
19:56078364 A G 0.033451 3.2480e-05
19:56078395 T G 0.201913 -1.3268e-05
19:56080145 A G 0.174775 -2.8861e-05
19:56080159 T C 0.136493 -8.2606e-06
19:56080419 A G 0.828640 -1.2436e-05
19:56087656 C T 0.068610 -1.9832e-05
19:56091782 A G 0.162992 -2.6366e-05
19:56095469 T C 0.407767 2.0151e-05
19:56099884 A G 1.672610 7.6937e-05
19:56106221 C G 0.707538 2.9296e-05
19:56108614 A G 0.330750 1.1958e-04
19:56108704 A G 0.043514 -4.9271e-06
19:56109931 G A 0.121686 -1.5848e-05
19:56111420 T G 1.884053 2.2471e-05
19:56122538 A G 0.292621 1.6471e-05
19:56123746 C T 1.797516 3.5504e-05
19:56129074 C T 0.059493 -1.0746e-06
19:56131709 A G 0.134419 -5.1829e-06
19:56131965 T C 0.289372 1.3980e-05
19:56132661 A G 0.455659 5.0446e-05
19:56133203 G C 0.100692 -4.9567e-05
19:56141323 C G 0.114600 -1.5936e-05
19:56148389 A G 1.545253 3.7181e-05
19:56149601 C G 0.066108 -4.0924e-06
19:56154718 A G 0.578721 4.5506e-07
19:56160399 C T 1.948284 1.5520e-05
19:56161898 T C 0.291952 -1.8062e-05
19:56161977 C T 0.215276 -1.1253e-05
19:56169438 A G 0.213079 -1.0678e-05
19:56169578 T G 0.116843 -2.0462e-05
19:56169604 T C 0.320370 -4.1705e-05
19:56172058 A G 0.071424 8.6461e-05
19:56173551 T C 1.888551 5.7664e-05
19:56181408 C T 0.230502 1.4411e-05
19:56185250 A G 1.602909 4.0245e-05
19:56188985 G C 0.053968 -2.3830e-05
19:56190956 A C 0.061093 2.5987e-05
19:56191270 T C 0.399405 -4.1526e-05
19:56195240 C T 0.126691 -7.7933e-05
19:56196150 T C 0.066565 -6.1239e-06
19:56202647 G C 0.057818 -2.1030e-05
19:56203985 G A 0.241418 1.7185e-05
19:56206137 C G 0.053933 -3.2427e-05
19:56209583 A T 1.162577 -1.3075e-05
19:56214609 G T 0.141473 -3.4657e-05
19:56214705 C T 0.208038 -1.7078e-05
19:56220533 G T 0.056867 2.4620e-05
19:56221134 G A 0.076576 -1.6960e-05
19:56221584 G T 0.709184 -5.3390e-05
19:56222066 G A 0.311797 -8.9927e-06
19:56222998 T C 0.289729 -1.1726e-05
19:56223314 A G 0.027904 2.9531e-05
19:56223555 A G 0.109284 -6.9202e-05
19:56230992 A G 0.035156 6.7970e-06
19:56231491 C T 0.769021 -1.1802e-06
19:56236863 A G 0.145072 2.8830e-05
19:56237665 C A 0.094437 1.2067e-05
19:56241427 A G 0.090065 2.3037e-06
19:56249445 G A 1.296435 4.1152e-05
19:56250653 A G 0.073067 -3.5558e-05
19:56251554 C A 0.549833 -1.8035e-05
19:56255801 A G 0.031780 2.9333e-05
19:56256872 T G 1.399016 1.2473e-05
19:56257259 T C 0.648383 -2.6672e-05
19:56258762 C T 0.091402 -3.4273e-05
19:56261669 T C 0.753340 1.6830e-06
19:56265664 G A 0.102136 -4.9539e-05
19:56267547 T C 0.660191 3.8093e-06
19:56269096 T C 0.587284 -4.8763e-06
19:56273293 A G 0.743706 6.3622e-07
19:56288091 T C 1.328568 -1.7379e-05
19:56288941 T C 0.354532 -2.4597e-05
19:56292915 C G 0.057383 2.4583e-05
19:56294481 T C 0.026145 1.5107e-06
19:56294561 C T 0.896237 2.0424e-05
19:56296608 T C 0.498789 1.2877e-05
19:56297164 G T 0.024279 1.2365e-05
19:56301501 A G 0.335339 -2.9292e-05
19:56303592 T C 0.103766 -2.2913e-05
19:56306196 C T 1.111332 -6.2812e-07
19:56308477 G A 1.963484 2.5618e-06
19:56311023 C G 0.039544 -5.3681e-06
19:56313528 A G 0.933743 -4.5086e-05
19:56313790 C T 0.202747 -9.3049e-06
19:56314337 C G 0.178894 8.9832e-06
19:56316519 T C 0.213854 6.3499e-06
19:56320200 T C 0.075660 -3.0699e-05
19:56320663 A G 0.725455 -4.0099e-05
19:56321414 A C 1.867437 3.0662e-06
19:56323867 C T 0.091558 -5.3432e-06
19:56326167 T C 0.287840 4.4832e-05
19:56330001 C T 0.218496 2.6017e-05
19:56331935 G A 0.295341 2.1725e-05
19:56332178 A G 0.040589 -8.6319e-06
19:56332935 A C 0.059655 -1.7533e-05
19:56340752 C T 0.141950 7.2099e-06
19:56342061 A C 0.207908 -2.2383e-06
19:56342135 G A 0.111919 9.5241e-05
19:56343632 T C 0.679910 -1.9527e-05
19:56343909 C A 0.173648 3.1424e-06
19:56344308 G A 0.199174 -1.7212e-05
19:56345892 C A 0.153323 -2.1987e-05
19:56348118 T C 0.318568 1.5746e-05
19:56350289 G A 0.253538 -2.0991e-05
19:56350674 C A 0.059775 4.5506e-06
19:56352167 G C 0.434094 -9.3730e-07
19:56358208 C G 0.439822 -5.6348e-06
19:56360663 T C 0.057201 -1.7879e-05
19:56363259 C T 0.060882 1.5305e-05
19:56364210 A C 0.060460 2.9443e-05
19:56364290 C T 0.354464 1.5419e-05
19:56368427 T C 0.909214 -3.8169e-06
19:56368863 A G 0.519147 5.0162e-05
19:56368948 T C 0.775989 4.2961e-06
19:56369189 A G 0.756862 8.5453e-07
19:56369314 A G 0.514674 -7.9041e-07
19:56369908 C G 0.130599 -5.1665e-05
19:56370685 A G 0.294854 2.5306e-05
19:56370758 G A 0.647623 3.1860e-05
19:56372613 C A 0.853571 1.5006e-05
19:56372705 T C 0.880219 2.0061e-05
19:56373462 A G 0.095174 -7.4197e-06
19:56375103 C T 0.343980 2.6751e-05
19:56377203 A G 0.330918 2.5513e-05
19:56378576 A G 0.187972 -2.0903e-07
19:56379267 T C 0.036042 -7.8525e-07
19:56387677 T G 1.777534 1.6123e-05
19:56388262 T C 0.282474 9.5599e-06
19:56390237 T A 0.544581 -4.1838e-05
19:56390707 A G 1.336816 -1.6370e-05
19:56392038 T G 0.080146 9.4122e-06
19:56393051 C T 1.715828 -1.9713e-05
19:56393381 G C 0.070240 -3.1869e-05
19:56397196 T C 0.836303 7.3377e-06
19:56401699 C T 0.338540 3.8194e-05
19:56401993 C T 0.025571 -2.8238e-05
19:56402522 A G 0.327455 9.0148e-05
19:56403361 A G 0.030014 -9.4076e-06
19:56408295 C T 0.448515 1.1394e-05
19:56410010 C T 1.711427 1.7987e-05
19:56410828 G A 0.110478 -7.6825e-06
19:56411757 A G 1.280410 3.6147e-06
19:56413583 G A 1.753785 4.0765e-06
19:56413659 T C 0.352812 9.3469e-06
19:56413791 G T 0.059726 -3.0369e-06
19:56414856 C T 1.177573 1.9100e-05
19:56419263 C T 0.212378 -1.2011e-05
19:56420877 A G 0.140645 -6.6375e-06
19:56421775 T C 1.389204 6.0731e-06
19:56422976 G A 0.953832 1.1662e-05
19:56424443 C T 1.220859 4.9293e-06
19:56425689 A G 0.168043 -9.2482e-06
19:56426045 C T 0.136123 1.2961e-05
19:56438000 A G 0.204828 1.9830e-05
19:56441411 C T 0.297701 -8.9278e-06
19:56446421 G A 0.044104 -3.3103e-06
19:56446611 C A 0.978182 -1.2828e-05
19:56450522 A C 1.139746 2.4961e-05
19:56451049 G A 0.117655 -6.7539e-05
19:56451081 G A 0.172532 -1.4058e-05
19:56455447 G A 0.267949 2.3648e-05
19:56459458 T C 0.121047 -7.2542e-05
19:56459614 C G 1.154401 -1.4442e-05
19:56459703 G A 0.400058 -1.3614e-05
19:56466227 G A 0.121030 -7.2313e-05
19:56467375 T C 0.164784 -4.0741e-07
19:56468170 T C 0.084612 -3.8222e-06
19:56469305 G A 0.044085 -8.2721e-06
19:56469996 A G 1.154667 2.7843e-05
19:56471877 G A 0.122968 -7.2810e-05
19:56474236 A G 0.309502 5.9681e-05
19:56475256 A G 1.029258 -1.8866e-05
19:56477499 A G 0.096174 1.2821e-05
19:56477710 C T 1.030731 -1.7396e-05
19:56478537 G A 0.869872 -2.1186e-05
19:56481508 A G 1.363760 9.8293e-06
19:56483079 A G 0.154586 2.6177e-06
19:56485077 G A 0.146848 6.2107e-06
19:56487603 G A 1.123523 -5.9308e-05
19:56496302 T G 0.050187 -6.8881e-05
19:56496883 C T 0.057701 -8.1907e-05
19:56498143 G C 0.117554 7.9361e-07
19:56499279 C G 1.454919 4.8775e-05
19:56501185 T C 0.658750 -2.0638e-05
19:56505712 A G 0.516469 2.5113e-05
19:56513085 G A 0.201822 7.9208e-06
19:56515331 T C 0.096557 1.6476e-05
19:56517358 T C 0.024863 -1.9777e-05
19:56520773 A G 0.759179 4.1238e-05
19:56522968 G A 1.899795 6.2622e-05
19:56524995 T C 0.755580 2.9314e-05
19:56527345 T C 0.148714 4.4385e-06
19:56527854 G T 0.027450 7.4013e-06
19:56528005 C T 0.841289 9.7428e-06
19:56532767 T C 0.116967 2.7842e-05
19:56534524 A G 1.655748 5.5139e-06
19:56535363 A G 0.108875 3.8832e-05
19:56537445 C T 0.153414 1.9267e-05
19:56537528 G A 0.377103 -1.4431e-05
19:56538832 T C 0.106057 8.9109e-06
19:56539240 T C 0.959982 -6.3422e-06
19:56543317 C T 0.830487 -3.2741e-05
19:56543982 T G 0.070967 -8.4056e-06
19:56545821 G A 0.334168 1.4467e-05
19:56546097 A G 0.287327 -1.7733e-05
19:56549510 C T 0.335180 -2.7425e-05
19:56549532 G A 0.453409 -2.6615e-05
19:56549783 A G 0.030978 4.2662e-07
19:56552190 G A 0.071223 -2.0767e-05
19:56552230 G A 1.173502 -2.8323e-05
19:56552456 T G 0.296445 -2.3065e-06
19:56552902 T C 0.189611 -1.5043e-05
19:56557101 T C 0.334125 -1.1657e-05
19:56559558 T C 0.748676 3.0007e-06
19:56562106 A G 0.184048 -2.0755e-07
19:56564818 A G 0.112309 -4.8866e-06
19:56565127 A G 0.413061 -3.4353e-05
19:56565164 A G 1.953546 2.5104e-05
19:56565625 A G 1.078043 -1.1624e-06
19:56566080 G A 0.141466 -1.0404e-05
19:56568850 A C 0.270004 3.2159e-05
19:56571844 T C 0.506066 2.3266e-06
19:56572832 A G 0.528093 -2.2716e-05
19:56572875 A G 0.290226 -3.1987e-05
19:56577290 A G 0.419370 -2.3537e-05
19:56577374 C T 0.729577 -3.4957e-05
19:56577994 G A 0.239165 -1.9558e-05
19:56578370 A G 0.307055 -6.2944e-06
19:56582814 A G 0.659058 -3.0090e-05
19:56585505 T C 0.321424 9.3133e-05
19:56587706 G A 0.531069 3.7945e-06
19:56588651 A G 0.085855 -3.9289e-06
19:56589690 A G 1.784182 -1.7357e-05
19:56595717 C T 1.190916 1.6673e-05
19:56596459 C T 1.469710 -3.3200e-06
19:56596519 C T 0.284140 -1.5421e-05
19:56598660 C A 1.970486 3.4625e-05
19:56600527 A G 0.171308 -4.8581e-06
19:56603034 A G 1.796049 1.8154e-05
19:56605032 C G 0.283224 -1.6708e-05
19:56608900 A G 0.398091 1.0775e-05
19:56613471 A G 0.060402 -1.3612e-05
19:56616052 T C 0.041917 8.6471e-06
19:56618272 T C 0.283354 -1.1674e-05
19:56619927 A G 0.020569 -1.5804e-06
19:56620550 A G 0.161366 5.9058e-06
19:56621795 C G 0.130453 8.6107e-05
19:56626448 C A 1.809207 5.0470e-06
19:56636759 T G 0.178241 4.9057e-08
19:56648917 C G 0.149383 -5.8445e-06
19:56649219 A G 0.121569 4.7713e-05
19:56652592 A G 1.933818 2.1742e-05
19:56654696 G A 0.239201 4.4516e-07
19:56656013 A G 0.052625 3.6535e-07
19:56659742 G A 0.351439 1.5913e-05
19:56665569 T G 0.076027 2.5712e-05
19:56666151 G T 0.931072 4.0084e-06
19:56666739 G A 0.071629 2.8713e-06
19:56673838 G A 0.088066 -1.6607e-05
19:56674598 G A 0.198109 -2.0205e-05
19:56676520 G T 0.350552 2.0433e-05
19:56678091 G A 0.221200 -3.3566e-06
19:56678113 G A 0.274947 -5.5969e-08
19:56682030 A G 0.081889 -2.2840e-05
19:56685475 G C 0.478048 -3.8190e-06
19:56685777 T C 0.360696 1.4006e-05
19:56687106 C T 0.900204 -1.6468e-05
19:56688372 A C 0.089049 -1.1659e-05
19:56688669 G A 0.594622 2.3237e-05
19:56691912 C G 1.601861 6.3333e-06
19:56693620 G C 0.720031 -2.5305e-05
19:56693881 C T 0.355295 -1.0161e-05
19:56693894 A C 0.075316 7.1299e-06
19:56694505 T C 0.788801 -7.1923e-06
19:56699244 T C 0.419273 1.8585e-05
19:56702323 T C 0.711362 2.0333e-05
19:56702440 T C 0.062924 2.4958e-05
19:56702911 T C 0.079227 2.0114e-05
19:56703248 A G 0.652930 -9.8023e-06
19:56703836 T G 0.659032 -5.5116e-06
19:56704399 A G 0.049544 9.0717e-06
19:56704679 A C 0.031799 -6.4829e-06
19:56711247 C G 0.665755 6.5185e-06
19:56711286 T C 0.040816 4.0022e-05
19:56716921 G T 0.101030 -1.1006e-06
19:56716982 A C 0.408809 -9.7275e-06
19:56717325 G T 0.048288 5.7002e-06
19:56718585 G A 0.786425 1.0495e-05
19:56719405 C A 1.047704 -1.5299e-05
19:56723329 A G 0.136237 3.2137e-05
19:56723481 G A 0.207671 -2.2692e-05
19:56723652 C A 1.340896 -6.7051e-05
19:56728449 C T 0.723981 -2.5018e-05
19:56729657 C T 1.375539 -5.2541e-05
19:56733374 A G 0.024551 1.0505e-07
19:56733425 A C 0.575388 -1.7773e-05
19:56734713 T C 0.053877 -1.0206e-05
19:56735015 C T 0.094538 1.4043e-05
19:56738298 T C 1.474160 -1.0030e-04
19:56743681 A C 1.569568 -3.2580e-05
19:56744689 G A 0.115370 -2.5587e-05
19:56745435 T C 0.412704 -1.4596e-06
19:56750672 C T 1.370686 -8.1776e-06
19:56752041 T C 1.328578 -2.0797e-05
19:56754111 G T 1.276145 -7.6573e-06
19:56755134 A G 0.172081 2.5354e-05
19:56755451 T C 0.073849 3.2514e-05
19:56755536 T C 0.123250 1.7319e-05
19:56757649 G A 0.255693 -4.2951e-07
19:56758938 A G 1.421055 -1.2102e-05
19:56758980 C T 0.128639 -2.2213e-05
19:56759027 A G 0.088001 -6.1545e-06
19:56761123 A G 0.602838 2.2927e-06
19:56761522 G A 0.032169 -5.5308e-06
19:56761582 A C 1.604305 1.0586e-05
19:56762676 C T 1.275843 1.0784e-05
19:56764791 A G 0.032030 -1.0176e-05
19:56765070 T C 0.778966 -5.7469e-06
19:56768215 T C 1.194243 1.1380e-05
19:56776670 T C 0.287330 -2.4854e-05
19:56777592 C T 0.121417 1.4923e-05
19:56779041 C T 1.008076 -6.0066e-05
19:56783405 A C 1.845054 -6.3130e-05
19:56783477 T G 0.136643 9.4200e-07
19:56784855 A G 0.194272 -2.8729e-05
19:56785221 C T 0.029060 2.5466e-05
19:56795496 A G 1.785993 -2.9633e-05
19:56799304 C A 0.375714 -4.3156e-05
19:56803373 A G 1.069957 -1.5389e-05
19:56804764 A C 0.112624 2.7080e-05
19:56805320 G T 0.078718 1.6823e-05
19:56805360 T C 0.060070 1.2167e-05
19:56811437 C A 0.049470 -9.1272e-06
19:56812752 G A 0.042592 1.5760e-05
19:56813193 C T 0.069886 -1.6695e-05
19:56815923 A G 0.141333 1.7182e-05
19:56817112 C G 1.015330 -4.4760e-06
19:56820749 C T 0.202312 -1.7745e-05
19:56822698 C T 0.077040 -9.7213e-06
19:56824941 A G 0.069010 8.0712e-06
19:56826532 T C 0.094492 -4.0774e-06
19:56829817 G A 0.753363 1.0112e-05
19:56833791 A G 0.041271 1.8008e-05
19:56837117 C T 0.247312 -2.0629e-05
19:56838477 C G 0.031510 -9.3015e-06
19:56841509 T G 0.156056 -1.5345e-05
19:56845170 C G 1.074112 1.7247e-05
19:56863358 A G 1.647925 2.0973e-05
19:56863668 T C 0.135357 -5.1670e-05
19:56866383 A G 0.045584 1.1766e-05
19:56873089 T G 0.085015 -2.6865e-06
19:56879067 A G 0.226575 3.2501e-05
19:56880621 T C 0.106729 6.9001e-06
19:56880744 C G 0.083775 9.8872e-06
19:56882697 G A 0.594512 1.2464e-05
19:56883937 C T 0.099403 1.7958e-05
19:56888450 G A 0.148315 1.0860e-05
19:56888650 T C 0.148708 -1.5603e-05
19:56889278 T C 0.042903 -2.5209e-06
19:56892129 T G 0.026197 -6.5408e-06
19:56892530 A G 0.080539 -9.9057e-06
19:56895496 T C 0.244060 -3.7603e-06
19:56898324 T G 0.450251 1.4057e-05
19:56900486 T C 0.938777 -3.2396e-05
19:56906405 T G 0.045565 1.0855e-05
19:56913567 C T 0.027778 -1.2285e-05
19:56914994 C T 0.051962 2.7460e-05
19:56915855 A C 0.976072 -4.1043e-05
19:56927956 T C 1.596148 -2.0912e-06
19:56941678 G A 0.067507 -2.0615e-06
19:56947939 G A 0.076744 1.4085e-05
19:56949121 C T 0.034117 7.0481e-05
19:56952615 G A 0.023850 -2.9951e-06
19:56953585 C T 1.039164 -9.7033e-08
19:56953863 C T 1.910152 4.7339e-05
19:56953963 A G 0.937015 5.8550e-07
19:56961411 A G 0.931195 -1.2928e-06
19:56972628 C T 1.701413 1.7369e-05
19:56978267 T C 0.046143 -2.2978e-05
19:56993038 G A 1.244566 -2.1301e-05
19:56995700 C T 0.541323 1.5843e-05
19:56997973 C T 1.592775 5.5902e-06
19:56999597 A G 1.388876 -7.4019e-06
19:57002837 T C 0.060028 7.2139e-06
19:57003143 C T 0.144514 2.8638e-05
19:57007329 A G 0.042858 -5.3870e-06
19:57008320 C T 0.399035 1.1461e-05
19:57008548 G A 0.910396 1.2263e-05
19:57010829 T C 0.915975 -1.4742e-06
19:57024450 C A 0.081759 3.8800e-06
19:57037103 G C 0.384900 1.1287e-05
19:57039314 G A 0.496988 1.0104e-05
19:57050430 T C 0.026791 1.2306e-05
19:57050515 G C 0.515661 1.2632e-05
19:57051287 G A 1.456048 2.2316e-05
19:57055305 T G 0.054692 -1.4996e-05
19:57057256 A G 0.517011 1.2111e-05
19:57058998 G C 0.384497 -1.8671e-06
19:57062647 G A 0.559853 -1.0042e-05
19:57075629 A T 0.647201 -1.0820e-05
19:57079948 A G 1.472631 -8.6537e-06
19:57084609 G A 0.056477 -6.0480e-06
19:57085769 C G 0.711988 -2.3480e-06
19:57089050 T C 1.472729 -1.0766e-05
19:57089375 G A 0.546659 -7.6902e-06
19:57098508 T G 0.761250 -3.4098e-06
19:57104563 C T 0.160737 1.3065e-05
19:57105726 A G 0.541865 4.0696e-06
19:57108372 A G 0.088663 1.0629e-05
19:57108663 G A 0.163479 -9.4790e-06
19:57113171 G C 0.026515 -8.9833e-08
19:57115856 T C 0.026083 2.6214e-06
19:57119676 C T 1.387298 -2.1187e-05
19:57121667 A G 1.196308 -1.3795e-05
19:57126471 A G 0.124948 -6.1123e-07
19:57129408 G A 0.414593 1.2128e-05
19:57130213 A G 0.053780 3.7365e-05
19:57131065 C T 0.204250 1.5493e-05
19:57132238 A C 0.156968 2.6549e-05
19:57132968 A G 0.377197 7.2860e-07
19:57135746 G A 1.608037 -2.4079e-06
19:57135823 T G 0.106453 6.6521e-06
19:57135913 C T 0.257998 -1.1696e-05
19:57136660 T C 0.080010 3.4743e-05
19:57139642 A G 0.028865 -1.4140e-05
19:57139794 G A 0.728532 2.6951e-05
19:57140762 T G 0.187963 -8.1002e-05
19:57141734 C A 0.374464 -1.6475e-06
19:57143807 T C 0.076618 -7.9634e-07
19:57151294 A G 0.034088 1.3700e-06
19:57152515 C T 0.232099 -9.0692e-06
19:57156445 C T 0.984436 -3.2202e-05
19:57162101 G A 1.061619 -1.2053e-05
19:57163103 T C 0.044172 9.3447e-07
19:57170202 T C 0.591974 -3.0575e-05
19:57175121 A G 0.037674 6.8780e-06
19:57175578 T C 0.268612 -7.7005e-06
19:57176198 G T 0.607171 -2.2760e-05
19:57176482 T C 0.606129 -2.1684e-05
19:57180452 G A 0.039093 2.4753e-06
19:57182369 A C 1.236695 1.3335e-06
19:57182846 A G 0.038106 -1.1684e-05
19:57182897 A G 0.062690 1.8772e-05
19:57182971 C T 0.341286 -2.5095e-05
19:57183083 G T 0.681633 -3.7931e-05
19:57185532 G A 0.023250 -7.6560e-06
19:57186892 T C 0.301768 -2.1363e-05
19:57192538 A G 0.787606 -8.2581e-06
19:57192966 T C 0.188040 1.1885e-05
19:57192993 A C 0.399136 -6.0049e-06
19:57193344 A G 1.065949 1.5000e-05
19:57193509 T G 1.747004 -6.9171e-06
19:57200768 A G 0.074816 -3.9331e-06
19:57203105 A G 0.262587 -4.0621e-05
19:57211310 G T 1.840283 8.4697e-06
19:57211595 A G 0.070496 -1.0472e-05
19:57217621 G A 0.172207 1.8872e-05
19:57218116 G C 1.035931 5.1851e-05
19:57218933 G A 0.632917 -6.6417e-05
19:57224325 C T 0.088098 -1.1414e-05
19:57227760 T C 0.705201 -4.0550e-05
19:57231002 G A 1.129083 -2.4651e-05
19:57232226 T G 0.108057 -1.9663e-06
19:57232582 T C 0.603892 -2.2422e-05
19:57243970 C T 0.045899 2.6010e-05
19:57247164 G A 0.214971 1.5131e-05
19:57249503 C A 0.617830 1.5283e-05
19:57250898 G A 0.359910 2.4000e-05
19:57257641 T C 0.546659 -1.4401e-06
19:57258281 A G 0.065790 -2.3049e-05
19:57259228 A G 1.243667 4.0513e-05
19:57259742 C T 1.346382 2.3159e-05
19:57261569 C G 1.736965 -8.2885e-07
19:57265933 T C 0.491136 -4.8582e-05
19:57281577 A G 0.658536 1.9732e-05
19:57286568 G A 0.035367 -9.4210e-06
19:57286624 A G 0.023665 -4.1334e-06
19:57288928 C T 0.907205 4.4812e-05
19:57304204 A C 0.030404 1.0692e-05
19:57311181 A C 0.037911 3.0561e-05
19:57315706 C T 0.025074 -2.5983e-05
19:57315995 A G 0.034542 -1.6245e-05
19:57320223 C T 0.318837 -1.4141e-04
19:57322755 C T 0.250441 5.4835e-06
19:57323275 G A 1.067766 -2.2649e-05
19:57325083 T C 0.250344 2.0572e-05
19:57326721 T C 0.033400 2.0902e-05
19:57326970 C T 0.070301 -2.2181e-05
19:57327503 G A 0.516028 4.1191e-05
19:57330591 A G 0.030913 -7.9480e-06
19:57349337 G T 0.030173 -2.3860e-05
19:57355291 T C 0.029758 -4.4468e-05
19:57359403 A G 0.071733 -2.0884e-05
19:57372498 C T 1.797314 -5.3222e-05
19:57378267 A G 0.112851 -2.7848e-06
19:57379704 A G 0.398704 -1.7550e-05
19:57381101 A G 0.042004 -1.2871e-05
19:57383453 C T 0.079808 1.0773e-05
19:57392265 A G 0.625341 -4.5593e-05
19:57392480 C T 0.053228 -4.1595e-05
19:57393804 G A 0.051515 -8.7531e-06
19:57395994 T G 0.594457 -1.2240e-05
19:57398148 C T 1.281290 -3.9022e-05
19:57398958 G A 0.505284 -2.8664e-05
19:57399107 A C 0.162304 -1.3201e-04
19:57399843 T C 0.415625 3.2974e-05
19:57399916 T C 0.021874 -4.2718e-05
19:57404840 T C 0.407965 2.8281e-05
19:57405075 G A 0.062281 -1.3542e-06
19:57406266 G A 0.260364 -9.8994e-06
19:57407350 A G 0.230006 -6.2492e-06
19:57408419 A G 0.047113 -1.6328e-05
19:57408581 G A 0.460070 -1.7176e-06
19:57411334 A G 0.085342 -5.4632e-05
19:57411369 T C 0.048126 -1.9449e-05
19:57414136 A G 0.293702 1.7594e-05
19:57417056 C T 1.161814 -2.6516e-05
19:57420124 C T 0.052443 3.3012e-05
19:57421457 G A 0.038096 -6.7882e-06
19:57421510 G C 0.866665 -5.9056e-06
19:57423353 A G 0.250863 -3.0818e-05
19:57423714 A G 0.487708 -1.2655e-05
19:57429131 C T 0.354275 -1.2123e-06
19:57430917 A G 1.617895 1.9640e-05
19:57431433 C A 0.064790 2.4845e-05
19:57432406 T C 0.083113 4.3675e-05
19:57432507 T C 0.073726 -6.7930e-05
19:57434566 C T 0.833976 -3.4545e-05
19:57436943 T C 0.088150 7.7232e-06
19:57438250 G A 0.034013 -5.4339e-06
19:57438738 A G 0.310376 -3.3902e-06
19:57444190 T C 0.542108 -2.5378e-05
19:57444997 A G 0.021789 -1.5983e-05
19:57445328 C T 0.554884 2.8440e-05
19:57445735 T C 0.038246 -1.8984e-05
19:57447494 A G 1.414453 -3.4506e-05
19:57448965 A G 0.075173 1.5088e-05
19:57451490 C A 0.050778 1.7685e-05
19:57451979 G A 0.066666 -2.6616e-05
19:57455556 G A 1.679660 8.3649e-06
19:57456144 C T 0.041900 -3.3008e-05
19:57456323 A G 0.760659 1.6478e-05
19:57456540 G A 0.407218 -6.3379e-05
19:57461103 A G 1.587180 2.6754e-06
19:57462499 A G 0.645484 2.5918e-05
19:57463106 G A 0.078000 3.7536e-05
19:57465041 A G 1.752743 -1.5193e-05
19:57469092 C T 0.569418 5.3562e-05
19:57470821 A G 0.150295 -4.5768e-05
19:57474120 C T 1.068305 9.6560e-06
19:57474749 C T 0.157195 -2.3833e-05
19:57477482 C T 1.332801 1.5293e-05
19:57481985 T C 0.093275 -1.5815e-05
19:57482904 A C 1.786947 1.6964e-05
19:57483008 T C 0.626461 -1.2616e-05
19:57486015 A G 0.040609 -5.3566e-06
19:57488423 T C 1.168851 1.4246e-05
19:57497413 T C 0.041310 3.5734e-05
19:57498416 T C 0.152752 -3.6477e-05
19:57499544 T C 1.473202 1.7173e-05
19:57504666 A G 0.023289 -7.4969e-06
19:57504706 T C 0.232447 3.0469e-06
19:57507803 A G 0.870147 2.3673e-05
19:57515403 C T 0.176414 3.5401e-05
19:57516306 T C 0.657393 3.4612e-06
19:57519308 T G 0.135114 -1.7684e-05
19:57519435 G A 0.181429 -2.6472e-06
19:57519466 T C 0.469191 4.3201e-06
19:57521142 C A 0.896770 2.9287e-05
19:57521742 T C 0.292777 7.9572e-06
19:57523363 C T 0.243985 3.3129e-05
19:57527351 C T 0.932860 1.1376e-04
19:57528378 C G 0.071116 -1.6732e-05
19:57528549 G A 0.074755 1.0284e-06
19:57535384 G A 0.238257 2.2445e-05
19:57543445 C T 0.022503 -1.8370e-05
19:57546356 T C 0.955792 3.0663e-05
19:57551736 G A 0.089608 8.1033e-06
19:57555753 C T 0.645767 4.7413e-05
19:57556872 C T 0.076043 -1.1779e-05
19:57557819 C T 0.126470 -1.5414e-05
19:57561260 C T 0.128272 -3.3183e-07
19:57566570 T C 0.177118 4.2753e-05
19:57567524 A G 0.864912 3.0834e-05
19:57572325 T C 0.488851 8.6169e-06
19:57575540 G A 0.052978 -1.3843e-05
19:57575554 A G 0.552664 -9.8849e-06
19:57580698 G T 0.566361 -2.0013e-05
19:57582062 C T 0.805744 -2.3672e-05
19:57585144 T C 0.189572 -2.9294e-06
19:57590359 G A 0.155628 -6.0854e-06
19:57595445 T G 0.048613 -2.1353e-05
19:57596711 G C 0.025798 -5.6195e-06
19:57597515 G A 0.524506 -4.7920e-06
19:57600143 A G 0.323326 1.4598e-05
19:57601457 C G 0.747095 -5.8311e-06
19:57602838 T C 0.224637 -8.7703e-07
19:57604105 C T 0.078367 -2.1750e-06
19:57604897 A G 0.045838 1.9852e-05
19:57609494 C T 1.056341 8.9308e-06
19:57609536 T C 0.059853 8.1885e-06
19:57609792 A G 0.060405 -1.3064e-05
19:57614703 A C 0.164135 7.6120e-07
19:57617921 G C 1.272085 -2.2306e-06
19:57619241 C T 1.068630 -7.8449e-06
19:57620592 C G 0.036892 8.2678e-06
19:57623040 A G 0.162720 1.9463e-06
19:57626713 T C 0.036746 1.4999e-05
19:57630181 C T 0.116489 -3.3107e-05
19:57633946 C G 0.057698 -6.5435e-06
19:57640664 A G 0.032621 2.9600e-05
19:57641799 A G 0.048431 2.5402e-06
19:57642782 A C 1.679640 -9.5012e-06
19:57646154 A G 0.057893 8.0223e-06
19:57647236 C T 1.266346 -2.5263e-06
19:57648277 T A 1.083616 -8.4870e-06
19:57649900 T C 0.345904 1.0360e-04
19:57649962 T C 0.155985 -1.1034e-05
19:57656050 A G 0.352799 -2.2024e-05
19:57663340 A G 0.202036 -2.6390e-06
19:57665750 C T 1.089273 -3.4786e-05
19:57666840 A G 1.091909 -3.1574e-05
19:57667735 C T 0.072015 3.1259e-06
19:57674644 C A 0.597683 -5.3525e-06
19:57676351 T G 0.468227 7.3045e-06
19:57677409 C T 0.781955 2.7714e-05
19:57678182 A G 0.937206 4.3901e-05
19:57678336 T C 0.468824 3.7563e-05
19:57684962 C T 0.198031 1.0070e-05
19:57686731 G A 0.172366 -2.6221e-05
19:57693656 G C 0.051041 1.9025e-05
19:57699089 A G 0.184350 7.2860e-05
19:57702077 T C 0.187972 -1.5287e-05
19:57704516 C T 0.237562 -2.1774e-05
19:57705033 T C 1.913109 1.9906e-05
19:57706254 A G 0.900480 3.1524e-05
19:57709420 T C 0.098287 2.8943e-05
19:57712942 A G 0.040884 1.0204e-05
19:57713213 G A 0.092087 3.6655e-05
19:57713581 G A 0.048882 -5.4536e-06
19:57717450 G A 0.660078 4.8712e-05
19:57723013 A G 1.204571 1.9849e-05
19:57733185 C G 1.221534 1.9553e-05
19:57736003 G A 0.061943 7.5394e-06
19:57740719 C G 0.591318 -3.1645e-06
19:57742703 G A 0.597732 4.0745e-06
19:57744372 A G 0.592597 -6.6295e-06
19:57748385 C T 0.473884 7.7059e-06
19:57748905 T G 0.571768 -2.5457e-05
19:57748940 T C 1.639373 -2.3459e-05
19:57752395 C T 0.019949 1.1656e-05
19:57755913 T C 0.090380 -1.4263e-05
19:57755914 A G 0.039080 6.2017e-06
19:57764770 A G 1.028310 1.8017e-06
19:57768636 C T 0.090636 2.9541e-05
19:57770062 A G 0.025619 2.2860e-06
19:57772069 C T 0.364477 -1.8798e-05
19:57773447 G T 0.247238 6.5580e-06
19:57777045 C T 0.350721 -1.9161e-05
19:57784712 A G 0.267073 5.4892e-06
19:57784866 T C 1.157072 2.2419e-06
19:57786379 A C 0.590292 1.6530e-05
19:57791134 A G 0.472670 2.4812e-05
19:57791758 A G 0.095966 -1.3029e-05
19:57795783 G A 0.074738 1.4781e-06
19:57797663 T C 1.957554 6.2129e-06
19:57802911 A G 0.159075 -1.0861e-05
19:57804719 C A 0.522951 -1.5369e-05
19:57806937 T G 1.951657 -1.9169e-05
19:57812894 A G 0.144981 3.1385e-05
19:57814785 A G 0.655676 1.4579e-05
19:57816655 G A 0.039385 -8.1711e-06
19:57816824 A G 0.046584 1.3428e-05
19:57820717 T C 1.176677 2.4501e-06
19:57821889 A G 0.907273 2.2158e-06
19:57828896 T C 0.827290 5.2669e-05
19:57834963 T C 1.619268 1.4066e-05
19:57835794 C G 0.917037 -4.8920e-06
19:57835850 C T 0.821226 -2.3896e-06
19:57839567 A T 1.502830 3.8343e-05
19:57840505 A G 0.033880 1.3588e-05
19:57840547 G A 0.563375 2.5065e-08
19:57841461 G A 1.950641 1.7200e-05
19:57843727 C T 0.930484 -1.0069e-05
19:57845697 G A 0.079344 -1.6372e-05
19:57849102 A G 0.239000 -1.8610e-05
19:57849138 T C 0.051420 1.0977e-05
19:57852281 T C 1.528498 5.1818e-05
19:57856342 A G 0.054400 2.1336e-05
19:57863052 C T 0.048032 -4.5999e-06
19:57863552 A C 0.103130 7.7276e-06
19:57863601 T G 1.139746 3.8129e-05
19:57863913 T C 0.802462 -4.8278e-06
19:57865344 C T 0.031024 -1.2318e-05
19:57866502 C T 0.644501 -3.2176e-05
19:57866873 G A 0.337813 -1.9756e-05
19:57867599 C T 0.059821 -6.9192e-06
19:57868483 A G 0.053741 4.9554e-05
19:57869881 G C 0.277106 -1.8316e-05
19:57870182 A G 0.108122 3.7910e-07
19:57874954 G C 1.086342 -2.8640e-05
19:57875415 A G 0.048678 -8.7351e-05
19:57889072 A G 0.022481 -2.1467e-05
19:57903918 T C 0.387935 1.4807e-06
19:57909827 T G 0.274487 -1.0322e-05
19:57909872 A G 1.868995 -5.3571e-05
19:57914308 A G 0.433087 9.2140e-06
19:57928315 T G 0.085440 1.6503e-06
19:57928709 C A 0.482791 1.2992e-05
19:57931303 A C 0.423535 6.2414e-06
19:57939619 T C 1.065572 -1.9678e-05
19:57944120 C T 0.029008 -6.0909e-06
19:57944686 T C 0.078692 -6.3182e-06
19:57946540 A C 0.502584 -5.6997e-07
19:57952035 G A 0.592240 -1.4067e-05
19:57953121 T C 1.476971 -4.7173e-05
19:57954628 A G 1.142635 1.3565e-05
19:57955244 G A 0.513194 4.0871e-07
19:57955971 T C 0.046191 -1.0792e-05
19:57957832 G A 0.875399 3.4864e-05
19:57958668 T C 0.290956 -1.9472e-05
19:57961612 A G 0.847894 -5.4414e-05
19:57978603 T C 0.063803 -1.2680e-05
19:57983081 A C 0.511902 5.7752e-05
19:57984918 G A 0.582136 -5.6581e-05
19:57985566 C G 1.279888 -3.6119e-05
19:57992220 T G 0.099728 -2.8036e-05
19:57998674 C T 0.069970 5.2858e-06
19:58002924 A G 0.045451 -1.1009e-05
19:58002964 C G 0.701673 1.0412e-05
19:58004563 A G 0.034798 1.3927e-06
19:58010642 C T 1.398464 -4.4034e-05
19:58034539 C T 1.792812 1.7249e-05
19:58035645 C T 0.397766 7.4239e-05
19:58037308 T C 1.088059 6.7357e-07
19:58038964 A T 1.948544 -5.4245e-06
19:58041703 T C 1.082872 9.3592e-07
19:58047116 G C 0.088971 -1.1552e-05
19:58047190 A C 0.051657 -2.6733e-07
19:58053313 G A 0.065274 -1.4349e-05
19:58055650 G C 1.479717 1.5117e-05
19:58058329 A G 0.065166 2.9452e-05
19:58058536 G A 1.150207 -1.4701e-05
19:58058739 C T 0.911165 -2.0479e-05
19:58062274 T C 0.554322 -4.5017e-05
19:58070064 C A 0.195626 2.0992e-05
19:58070641 A G 1.966305 1.9907e-06
19:58078282 A G 0.215377 -2.9350e-05
19:58078537 G A 0.407442 3.4112e-05
19:58085182 G T 0.053296 1.8975e-05
19:58087988 T C 0.045101 -1.2926e-05
19:58089521 C G 0.815673 -3.1894e-05
19:58099574 G C 0.116269 6.2716e-05
19:58099834 A G 0.021770 -1.1109e-05
19:58100092 C T 0.168929 -2.3497e-05
19:58111224 T C 0.047925 1.5098e-05
19:58117083 G A 0.318234 5.3978e-05
19:58117399 T C 0.053936 -1.5225e-05
19:58118418 T C 0.071467 1.1086e-05
19:58126166 A G 0.024814 -1.3127e-05
19:58129544 A G 0.042154 3.4021e-06
19:58130008 T C 0.064235 -1.1456e-05
19:58131576 C T 0.181899 5.1555e-05
19:58131623 A G 0.055338 -2.1047e-05
19:58132106 C A 0.181695 5.9533e-05
19:58134272 A G 0.237432 2.3174e-05
19:58144519 G C 0.114172 1.0360e-05
19:58144561 G A 0.044276 -4.0128e-06
19:58145230 T C 0.070181 1.2631e-05
19:58154305 T A 0.290878 4.6528e-05
19:58165417 A G 0.076897 -2.6030e-05
19:58168922 G A 0.119492 1.7047e-05
19:58172208 A G 0.954675 5.9521e-06
19:58177758 T C 0.330305 6.7245e-06
19:58179960 T C 0.088965 1.0679e-05
19:58180181 G A 1.105616 -1.5583e-05
19:58195111 A G 0.024892 4.7396e-06
19:58205687 T C 1.975134 2.5236e-06
19:58207385 C T 0.667387 -2.1692e-05
19:58213826 T C 0.022636 -4.0364e-06
19:58214147 C T 0.095508 -1.1949e-05
19:58215467 G A 0.227727 -9.3715e-06
19:58218846 G A 0.344892 1.1499e-05
19:58222296 C T 0.099877 -1.5202e-05
19:58222951 G A 0.209252 -1.2607e-05
19:58225505 C T 1.037853 6.3865e-06
19:58226211 A G 0.055020 -1.2778e-05
19:58230931 A C 0.363967 -2.5473e-05
19:58231702 A G 0.049788 -2.1130e-05
19:58231807 G A 1.041878 7.0577e-06
19:58233008 A G 0.305854 1.8607e-06
19:58246176 C G 0.618956 2.4572e-05
19:58249304 G A 0.350832 -2.1410e-05
19:58251468 A G 0.412200 -1.6446e-05
19:58257389 T G 0.276262 2.9821e-05
19:58269173 C G 1.102386 -1.0668e-05
19:58280265 T C 0.367223 -1.3069e-05
19:58290009 C T 0.027603 6.3713e-07
19:58291228 G A 1.104077 -1.1694e-05
19:58301410 C T 0.706227 -6.9765e-06
19:58307885 C G 0.141550 8.4197e-06
19:58308415 C A 0.769248 -2.6494e-06
19:58316489 A G 0.329510 -2.7836e-05
19:58333131 A T 0.135968 -1.9700e-05
19:58337365 G A 0.990347 -2.1823e-05
19:58353003 A G 0.167403 6.5512e-06
19:58354265 A G 0.308155 -1.5294e-05
19:58356242 G A 0.141985 1.9408e-06
19:58362390 C T 0.060139 -2.2054e-05
19:58363195 G C 0.169104 -6.5421e-07
19:58367259 A C 0.121994 -7.7095e-06
19:58371593 C G 0.028050 -2.1756e-05
19:58372610 G C 0.247734 2.9004e-06
19:58373635 G C 0.713621 -1.3437e-05
19:58374149 A G 0.141229 4.2229e-06
19:58374990 G T 0.030793 -3.4920e-05
19:58376484 C A 0.548171 -1.8132e-05
19:58380337 G A 0.682510 -1.8030e-05
19:58380385 C T 0.540865 -2.0446e-05
19:58383451 C G 0.142268 8.5437e-06
19:58397475 G A 1.453779 1.0948e-05
19:58401342 A G 1.579442 -4.1080e-06
19:58402042 G C 0.620333 -6.5790e-06
19:58409378 C G 0.144670 -9.2292e-06
19:58410552 A G 0.561538 1.6901e-05
19:58414513 A G 0.627623 1.4862e-05
19:58421128 T C 0.631634 9.3158e-06
19:58421141 A G 0.025619 -1.6424e-05
19:58424951 A G 0.090270 -1.1557e-05
19:58425928 T C 0.026032 -3.2397e-05
19:58427751 C G 0.021474 -2.1142e-05
19:58429133 A G 0.050473 6.2319e-06
19:58434006 C A 0.147432 -1.1113e-05
19:58440734 A G 0.033231 1.1091e-05
19:58452599 G T 0.022925 -4.4700e-06
19:58457684 C T 0.031186 -3.1103e-06
19:58458516 G A 0.065251 1.8638e-05
19:58459023 G C 0.297142 3.3968e-05
19:58464003 C A 1.068662 3.6692e-05
19:58464819 A G 0.020991 -1.0380e-05
19:58465923 A C 0.149928 -2.2583e-05
19:58472181 T C 0.132621 -8.9326e-06
19:58479599 G A 0.446733 1.5480e-05
19:58479844 A G 0.296983 2.8898e-05
19:58492608 T C 0.095479 -7.5230e-06
19:58493815 C T 0.292735 3.5131e-05
19:58495387 C T 0.035779 9.2115e-06
19:58504085 A C 0.132050 3.7146e-05
19:58505240 A G 0.174126 -3.5249e-05
19:58510010 C T 0.039372 4.9409e-05
19:58513172 G A 1.391151 -2.2556e-05
19:58516230 C T 1.392239 -2.0705e-05
19:58524126 T C 0.452270 3.3645e-05
19:58528303 G A 1.182175 -6.6298e-06
19:58529741 C A 0.182769 -4.0732e-06
19:58531715 G A 0.127233 4.4113e-05
19:58534484 A G 0.228772 4.7730e-05
19:58536885 G C 0.095875 1.6004e-05
19:58536930 G A 0.284897 7.5311e-06
19:58537461 C G 0.855937 1.3251e-05
19:58537659 T C 0.100549 -4.3392e-05
19:58537665 T C 0.040346 1.3323e-05
19:58538047 T C 0.077131 -8.7417e-06
19:58547516 A G 1.432854 1.9666e-05
19:58548748 C T 0.391872 -2.1326e-05
19:58550617 C T 0.055127 1.0562e-05
19:58555971 C A 1.810762 -7.3884e-06
19:58559583 T G 0.410961 -3.1993e-05
19:58561312 T G 0.107430 9.7175e-06
19:58562357 T C 0.075784 4.9304e-05
19:58568958 C T 1.242580 -2.8217e-05
19:58571049 A G 0.064209 1.8182e-06
19:58571600 T C 0.056520 -1.5357e-05
19:58572959 A G 0.548717 1.9201e-05
19:58573559 C T 0.777625 -3.1163e-05
19:58577443 T C 0.048395 1.5505e-05
19:58577762 C T 1.327952 -1.0641e-05
19:58580355 A G 0.068831 1.6260e-05
19:58582806 A G 0.545390 1.6561e-05
19:58588849 T C 1.329026 -2.8712e-06
19:58599443 A G 0.383958 -6.8858e-05
19:58600048 T C 0.481836 9.5273e-08
19:58600109 T C 0.022120 1.0282e-05
19:58602938 A G 0.463523 1.4085e-06
19:58603983 A G 1.564787 -3.4430e-05
19:58604114 G A 0.647227 1.6980e-05
19:58605521 C T 0.863718 -1.2123e-05
19:58610835 C T 1.343652 -3.6569e-06
19:58619217 T G 0.028748 -5.3866e-06
19:58620273 G T 0.350345 -9.7356e-06
19:58627808 A G 1.688472 -1.3423e-05
19:58629227 A G 1.688719 -9.4631e-06
19:58631968 A G 0.048895 -1.3557e-05
19:58637152 T C 0.476124 6.3485e-06
19:58640964 T G 0.343074 -9.8053e-06
19:58645844 C A 0.048236 1.4741e-05
19:58648536 T C 0.069152 -2.2764e-05
19:58657428 G A 0.545010 1.2445e-05
19:58660769 A G 0.428589 1.6386e-05
19:58674312 T C 0.126873 -2.3229e-05
19:58675894 G C 0.352951 2.9008e-05
19:58677396 G A 0.049577 1.2966e-06
19:58678383 G T 0.375354 -1.4245e-05
19:58680873 G A 0.026434 1.0974e-05
19:58684319 C T 0.037869 -2.6884e-06
19:58685347 A G 1.427251 1.3043e-05
19:58694015 A C 0.065731 -3.8847e-05
19:58697975 G T 0.047331 -4.1302e-05
19:58702017 A G 0.183305 -2.1322e-05
19:58702854 A G 0.040706 -1.6687e-05
19:58708507 T C 0.164885 -3.5859e-05
19:58708730 A G 1.150730 -6.7244e-06
19:58714235 T G 0.420782 5.8696e-06
19:58715682 T G 0.547801 7.1106e-06
19:58717025 G A 0.205834 -3.4956e-05
19:58718247 C T 0.114669 2.9587e-05
19:58718269 A G 0.580178 5.1570e-06
19:58718279 G A 0.040787 -8.1573e-06
19:58720360 G A 0.422327 6.4022e-06
19:58720717 G A 0.587705 -1.5577e-05
19:58722673 A G 0.380693 9.3638e-06
19:58723163 T C 0.027278 9.6524e-06
19:58723359 C T 0.381696 1.2036e-05
19:58723706 C G 0.041790 -8.8852e-06
19:58724380 A G 0.042199 -8.4266e-06
19:58729833 C T 0.756157 -1.6523e-05
19:58742665 T C 0.095947 3.4012e-05
19:58745470 T C 0.722323 -1.0169e-06
19:58745897 T C 0.033565 -3.0273e-05
19:58746861 C T 0.202501 -7.3206e-06
19:58750550 T C 0.145088 3.2076e-06
19:58751393 T G 0.754577 -2.0186e-05
19:58767168 C T 1.063660 -1.4649e-05
19:58770883 A G 0.276525 1.1522e-05
19:58772579 G C 0.035139 -1.5250e-05
19:58774071 G A 1.127957 -5.5666e-06
19:58774094 T C 0.046678 -1.1654e-05
19:58778070 G C 1.160354 1.2437e-06
19:58784732 C T 1.380109 -1.3636e-05
19:58786623 T C 1.241902 -5.0332e-06
19:58788236 G A 0.470580 -2.2313e-06
19:58789961 C T 0.037343 -5.6040e-05
19:58790675 C T 1.313225 -2.2003e-05
19:58791716 G A 0.405680 9.3950e-06
19:58793000 G A 0.036227 3.7269e-05
19:58793554 A G 0.494810 -5.3938e-06
19:58799529 C T 0.402534 1.0726e-05
19:58801784 G A 0.904618 -2.2555e-05
19:58807275 A C 0.071155 -5.1143e-05
19:58809154 G T 1.193997 1.3416e-05
19:58810044 G C 0.042887 2.6752e-05
19:58813932 T C 0.419455 -5.0766e-06
19:58816329 C T 0.171944 -1.9552e-05
19:58816642 G A 0.052530 -9.4564e-06
19:58817578 G A 0.024912 1.1767e-05
19:58817958 C T 0.062440 4.2547e-06
19:58821088 C T 0.183039 -1.3021e-05
19:58830709 G A 0.132946 2.3033e-05
19:58831966 G A 0.412480 -1.0454e-05
19:58834505 G A 0.021601 4.6141e-06
19:58834522 C T 0.125075 1.4076e-05
19:58840490 T C 0.094600 2.5375e-05
19:58846001 G A 0.055124 -2.6494e-05
19:58847236 C T 0.122624 8.5583e-06
19:58847961 C A 0.028855 -1.8410e-05
19:58848116 C G 0.112056 -1.2199e-05
19:58850206 A G 0.042637 -2.4567e-05
19:58853363 T C 0.094652 1.6582e-05
19:58855393 A G 0.036957 -3.0686e-05
19:58857131 C T 1.902375 -1.8932e-05
19:58873238 C A 0.141242 -7.1191e-05
19:58875573 C G 0.036516 -2.7866e-05
19:58877357 C T 0.053494 -7.6852e-06
19:58879976 T C 1.895942 -1.4956e-05
19:58884162 T G 0.149831 -1.6007e-05
19:58889108 T G 0.836151 -9.2840e-06
19:58894455 G A 0.440540 1.5990e-05
19:58898963 G T 0.980041 8.1461e-06
19:58899182 G A 0.794319 -3.7932e-05
19:58899245 T C 0.061099 4.2235e-08
19:58899303 G C 0.644053 -2.8107e-05
19:58904715 T C 0.347803 -1.2591e-05
19:58907700 A G 0.083804 1.7839e-05
19:58914231 G A 0.417027 1.3048e-05
19:58919814 T C 0.060307 -1.3329e-05
19:58924419 G C 0.048762 -1.1995e-05
19:58928309 T C 0.438225 5.8389e-06
19:58928786 G A 0.530131 1.9419e-05
19:58929052 A G 0.968201 2.1436e-05
19:58932762 A C 0.969940 2.1303e-05
19:58945962 T C 1.886399 -5.0722e-06
19:58946203 T C 0.430595 6.7712e-06
19:58951123 C T 0.960849 2.1751e-05
19:58952608 A T 0.076722 -6.2696e-06
19:58954770 T C 0.036318 -6.2201e-06
19:58956326 T C 0.418588 7.2172e-07
19:58957572 A G 0.074112 1.2413e-05
19:58974378 A G 0.541508 2.2837e-05
19:58979958 T C 1.878846 -1.5688e-05
19:58989495 C A 0.916095 7.1835e-06
19:58991900 A G 0.549973 1.5059e-05
19:58992896 A G 0.784269 1.3456e-05
19:58996454 G A 0.113857 7.4231e-06
19:59000273 G A 0.919513 1.0401e-05
19:59000456 C T 0.020770 -5.8594e-06
19:59008259 G A 0.055981 2.8420e-05
19:59023174 G A 0.361043 -1.5038e-05
19:59025685 C A 1.933142 -6.3865e-06
19:59027453 T C 0.051401 2.3167e-05
19:59028162 C G 0.108099 -5.8708e-06
19:59030580 T G 0.358550 -9.5257e-06
19:59038884 T G 0.154307 -2.9219e-05
19:59050356 T G 0.579620 -2.7288e-06
19:59054288 A G 0.572077 1.2981e-06
19:59059729 A G 0.130719 -9.4541e-06
19:59063157 A G 0.072466 1.5453e-05
19:59065154 C T 0.051615 1.2807e-05
19:59066391 G C 0.028326 -1.3277e-05
19:59066918 C A 1.132848 -1.2580e-05
19:59067623 T C 0.426359 -7.2927e-07
19:59070578 T G 0.140414 -1.5524e-05
19:59070916 C T 0.429777 -8.3321e-06
19:59082605 T C 0.566007 -6.8014e-06
19:59083268 A G 0.044273 2.4739e-05
19:59085461 C T 0.029628 4.6143e-06
19:59089792 T C 0.069691 2.5300e-06
19:59093464 T C 1.055260 -2.3647e-05
19:59094374 T C 0.021763 3.9440e-05
19:59096403 C T 1.926560 1.8010e-05
20:63231 G T 0.046545 7.6943e-06
20:63452 G C 0.041832 1.4979e-05
20:65288 T G 0.220732 4.2577e-08
20:65900 A G 1.544039 8.9044e-06
20:69094 A G 0.779219 1.7623e-05
20:70980 A G 0.037898 4.1217e-05
20:74347 A G 0.593558 8.0374e-06
20:90814 C T 0.042608 -1.9604e-05
20:91508 A G 1.633712 2.8177e-06
20:92527 G A 1.685801 5.6263e-06
20:96931 G A 0.205068 -9.9293e-06
20:101905 C G 0.076673 -3.2400e-07
20:102799 A G 0.300015 1.2521e-05
20:118034 G A 0.024146 -3.2485e-06
20:119534 G A 0.061125 -1.5658e-05
20:126149 C T 0.021844 6.8535e-06
20:127194 C T 0.050969 -2.7166e-05
20:127720 C A 1.115022 2.9721e-05
20:129063 G A 0.151132 2.4419e-05
20:134476 C T 1.973443 -7.4545e-06
20:139576 A C 0.703598 -5.4830e-05
20:139741 T C 0.036110 -3.0106e-05
20:144050 A C 0.199102 2.6915e-05
20:153057 C T 0.150408 4.1767e-05
20:164083 C T 0.254453 2.9203e-05
20:165832 T G 0.204659 -1.7081e-05
20:168558 G A 0.021393 -1.9175e-05
20:169609 C T 0.060619 -1.3453e-05
20:169701 A G 0.924979 1.2605e-05
20:169995 C T 1.179358 3.4440e-05
20:170642 A G 1.119583 3.9417e-05
20:181717 G A 0.036532 2.9817e-05
20:181967 C A 1.008368 -5.4664e-06
20:182288 G A 0.140551 1.8480e-05
20:183330 G T 0.153099 -3.8408e-06
20:187087 C T 0.199320 2.9191e-05
20:188318 T C 0.136526 6.4753e-06
20:191809 T C 0.817883 -3.1734e-05
20:194527 C T 0.836238 -9.4157e-06
20:206402 T C 0.855074 -1.0102e-05
20:210061 A G 0.840854 -6.2418e-06
20:210306 G C 0.169169 -5.4834e-09
20:210469 A G 0.027713 -9.6129e-06
20:210539 G A 0.162350 -7.8506e-06
20:211564 C T 0.051829 -3.6686e-06
20:214664 A C 0.188540 -7.6425e-06
20:219011 G A 1.071522 -2.9084e-05
20:222632 T C 0.230616 -1.4203e-05
20:227024 A G 0.032465 -2.0978e-05
20:230548 A G 0.085167 2.4969e-05
20:230983 T C 0.907919 1.9791e-05
20:232340 A G 0.278820 8.4362e-06
20:239294 C T 1.225653 4.6965e-05
20:239449 G A 0.025493 1.0483e-05
20:239519 A G 0.024022 5.2696e-06
20:239936 A G 0.024438 3.8649e-06
20:241366 A G 1.192052 5.6382e-05
20:244985 A G 0.060278 -8.2098e-06
20:248926 A C 0.391797 -2.7016e-05
20:250076 A G 0.403768 1.0682e-05
20:254013 T C 1.174651 -1.9719e-05
20:254766 T C 0.716649 1.3084e-05
20:255240 C T 1.045581 -2.3116e-05
20:255763 T G 0.257969 2.3995e-05
20:256485 C A 0.034513 4.4149e-06
20:256727 A T 1.222771 -2.5815e-05
20:257733 G A 1.272958 -2.8584e-05
20:258785 T G 0.092350 -9.7023e-06
20:258820 C T 0.227075 -2.5420e-05
20:259398 G A 0.839371 -2.9966e-05
20:261276 A G 0.099179 2.1827e-05
20:264404 G C 0.056211 2.2344e-05
20:267946 T G 0.787304 -1.0465e-05
20:268299 A G 0.097427 -7.2863e-05
20:272437 A G 1.161506 -1.4321e-05
20:273616 T C 0.035182 -1.1875e-05
20:278806 T C 0.606499 2.4434e-05
20:284048 A C 0.292572 -6.0139e-05
20:285381 G A 0.070029 -1.5922e-05
20:286803 C T 0.120135 4.7923e-06
20:286838 C A 1.722991 7.3438e-06
20:288922 A G 1.395906 2.1151e-05
20:289362 A G 1.520893 1.7814e-05
20:289612 C G 1.870170 3.0469e-05
20:291167 G T 1.100150 -9.4168e-06
20:292327 C T 1.086943 5.3313e-06
20:292418 C T 1.026444 -4.0120e-05
20:292435 T G 1.883874 4.8385e-05
20:292615 G A 0.025684 -1.3566e-05
20:294247 A G 0.090140 -3.6650e-05
20:295521 A G 1.290417 1.3859e-05
20:300482 A G 0.123883 -2.0171e-06
20:302382 T C 0.043712 -3.4005e-05
20:304086 T C 0.043111 -3.0599e-05
20:306733 A G 0.049158 -1.7109e-05
20:308976 T C 0.034747 -6.2043e-06
20:309361 A G 0.041543 4.1957e-05
20:309692 G A 0.153154 1.4701e-05
20:311290 T C 0.197483 -9.0790e-06
20:321227 G T 0.058525 -1.4441e-05
20:321407 T C 0.184762 4.7370e-05
20:321502 C T 0.275327 -2.0636e-05
20:324123 G A 0.198336 -2.0013e-06
20:327016 T G 0.044663 -2.6811e-05
20:327473 A G 0.054919 2.2623e-05
20:328959 A C 0.043072 6.7016e-06
20:329769 T C 0.130664 8.1973e-06
20:329842 C T 0.210404 3.9454e-05
20:330408 G C 0.130184 1.1384e-05
20:333871 A G 0.038956 1.3085e-05
20:337568 G C 0.892820 -1.3970e-05
20:340235 G A 0.022325 -2.5203e-05
20:341868 G A 0.059817 4.6526e-06
20:341946 G A 0.269520 3.0347e-05
20:342463 T C 0.175804 2.8867e-05
20:343889 T C 0.070480 -2.2140e-05
20:344631 A G 0.401996 5.9966e-05
20:346751 G A 0.954906 -1.7145e-05
20:349306 C G 0.790469 2.6035e-05
20:351601 C T 0.033669 -2.4830e-05
20:351944 G T 0.446217 -1.4721e-05
20:356234 T C 0.448771 -1.2282e-05
20:360789 C T 0.367759 -3.7308e-05
20:362795 A G 0.041329 -1.3696e-05
20:362946 T G 0.245797 4.5300e-05
20:364747 A C 0.291417 4.4988e-06
20:365494 A G 0.347677 -3.9329e-05
20:366964 C T 0.261945 4.5669e-06
20:368905 G A 0.315572 -2.1224e-05
20:369201 A G 0.457954 -1.9233e-05
20:371781 T C 0.363419 -2.0575e-05
20:372097 A G 0.031377 -3.3868e-05
20:372358 C T 0.149383 -2.3205e-05
20:373667 T G 0.329523 -2.3257e-05
20:374384 T C 0.220771 -2.5364e-05
20:375106 A G 0.258949 -1.6460e-05
20:379541 T C 0.547003 -1.5032e-05
20:381321 G A 1.516281 7.9498e-07
20:384644 T C 1.792196 -1.8061e-05
20:384898 G A 0.594272 -3.3472e-05
20:389984 T C 1.288431 1.8883e-05
20:390310 T A 0.184489 3.0652e-05
20:391025 C T 0.253674 3.6668e-05
20:397928 T C 1.669289 -1.7266e-05
20:399829 A G 0.270608 2.0360e-05
20:402171 C T 0.848420 4.8139e-05
20:403534 G A 0.076653 2.4222e-05
20:403653 G T 1.372488 1.7599e-05
20:406876 C T 0.095187 1.6626e-05
20:410531 C A 0.061791 -1.3516e-05
20:411773 C T 0.280657 7.4248e-06
20:411842 A G 1.195347 1.8750e-05
20:415205 G A 1.531533 2.5048e-05
20:416956 C T 0.081003 -1.5258e-05
20:419620 A G 0.069561 -1.4034e-05
20:420105 A G 0.491941 -2.5645e-05
20:428553 C T 0.052222 -2.4083e-05
20:428802 A G 0.028024 -1.9008e-05
20:430736 T C 0.793851 -1.1986e-05
20:432366 G A 0.033458 1.2964e-05
20:438919 G A 0.055874 1.4657e-05
20:448056 G A 0.041657 4.4127e-06
20:455009 C T 0.182208 2.4990e-06
20:456249 C T 0.159185 3.1443e-06
20:456473 G A 0.707970 1.3579e-05
20:462008 C T 0.326468 -1.2737e-05
20:462355 T C 0.038262 1.3120e-05
20:476469 G A 0.026658 1.6014e-05
20:479450 C T 0.187706 1.8506e-05
20:488930 T C 1.682948 -8.7013e-07
20:496087 C T 0.031575 -1.1298e-05
20:527676 A C 0.082996 1.3531e-05
20:529615 T C 0.712712 6.1264e-06
20:531174 A C 0.559178 6.9852e-06
20:531221 T C 1.682857 2.6135e-05
20:531822 A G 0.050112 -2.5542e-06
20:536145 A G 0.033159 1.8470e-05
20:536429 A G 0.104126 -2.7694e-05
20:538230 T C 0.968415 6.4937e-06
20:538829 C T 0.589546 -4.6245e-05
20:544040 T C 0.049820 -1.4908e-05
20:545600 G A 0.036022 1.9829e-05
20:545876 T C 0.619265 -1.9254e-06
20:547749 G T 0.248585 -1.4977e-05
20:549364 T C 0.439034 4.7183e-05
20:550600 C T 0.021039 6.7755e-06
20:550815 C A 0.823596 5.8567e-05
20:553269 A G 0.555218 -7.7719e-06
20:556479 A T 0.161512 -4.7161e-06
20:560981 G T 0.032377 1.7046e-05
20:561788 C T 0.043419 -7.2238e-06
20:562314 T G 1.150843 -2.6530e-05
20:562445 A C 1.854856 -1.1960e-05
20:564110 G A 0.174577 -5.7581e-06
20:569287 C T 0.711222 3.5878e-05
20:574282 G A 0.214880 -3.6486e-05
20:578018 C A 0.433282 -5.3125e-05
20:579657 G A 1.290411 -3.5948e-05
20:579803 G T 0.107901 6.4170e-06
20:588166 A G 0.926229 5.7983e-05
20:591694 T C 0.183756 1.8152e-05
20:591820 C T 0.762730 -2.9312e-05
20:592038 T C 1.562430 5.6164e-06
20:595579 G C 0.023350 8.1594e-07
20:597708 T C 0.180393 1.7424e-05
20:598278 C T 0.452897 4.2791e-05
20:603206 G A 0.059739 -4.5328e-06
20:604435 T C 0.030011 3.1736e-06
20:610322 C T 0.565507 2.5428e-05
20:610378 T C 0.190153 3.4583e-05
20:612763 A G 0.405335 -2.0342e-05
20:615178 A G 0.709164 -2.1792e-05
20:618513 T C 0.166715 1.1853e-05
20:619611 T C 0.192899 1.3075e-05
20:620196 C T 1.215020 -3.6920e-06
20:623814 G A 0.066228 5.7093e-06
20:624119 A G 0.025457 -5.1986e-06
20:624386 A G 0.687284 -2.8369e-05
20:625651 T G 0.404336 -2.0798e-05
20:627414 G A 0.048106 -2.2228e-05
20:628742 A G 0.201384 7.6470e-06
20:630627 C T 0.365584 -5.5257e-06
20:630885 G A 0.711316 -1.8739e-05
20:631169 T C 0.259744 -7.1438e-06
20:632504 A G 0.933438 -7.8484e-06
20:632959 T C 0.928822 -7.5417e-06
20:633149 A G 0.953007 -3.7503e-06
20:634464 T G 0.308866 -2.9364e-05
20:641553 T G 0.374172 -8.8536e-06
20:641893 A G 0.743589 -2.0912e-06
20:643175 A G 0.043338 -5.4633e-05
20:643677 G A 0.722427 -2.0914e-05
20:645422 G A 0.078500 1.2491e-05
20:647505 C T 0.062752 1.1735e-05
20:647736 A G 1.533520 -7.8503e-05
20:648820 C T 0.903966 -8.1298e-07
20:650750 T C 0.507449 -1.8060e-05
20:652544 A G 0.031244 -3.0654e-05
20:658835 C T 1.968522 -4.6281e-06
20:659350 C T 0.516911 5.3682e-05
20:659750 T C 0.242726 4.1883e-07
20:660126 G T 0.730077 6.2949e-05
20:662822 T C 0.040076 -2.4479e-06
20:667438 G A 1.494310 8.5693e-06
20:668024 C T 0.251308 2.3304e-05
20:668361 A G 0.117638 2.2760e-05
20:668559 C T 1.197129 -4.1494e-05
20:668663 G A 0.121533 4.3618e-05
20:669651 G A 1.476848 -6.7993e-05
20:673640 C T 1.752204 -1.5081e-05
20:675396 T C 0.043234 -3.5986e-05
20:676442 G T 0.280702 -5.9698e-05
20:683545 C T 1.122199 4.6920e-05
20:685116 G A 1.015979 5.1764e-05
20:685306 T C 0.146280 -1.2785e-05
20:685348 G A 0.461784 -4.4590e-05
20:686294 C T 0.300112 1.3471e-05
20:687772 C T 1.713079 5.3235e-05
20:689391 A C 0.616067 -9.4661e-06
20:691433 C A 1.728233 -2.2820e-06
20:691592 A G 1.118934 6.1748e-05
20:691969 C T 0.285259 -3.6209e-05
20:692206 G A 1.520280 3.7297e-05
20:695460 G A 1.025584 2.9446e-06
20:696211 T C 1.749140 1.1700e-06
20:696380 A G 0.065546 1.8517e-05
20:696469 A G 0.313673 -2.1230e-05
20:696481 T G 0.082136 -9.6108e-06
20:698185 T C 0.284250 -2.0146e-05
20:702092 T C 0.425822 5.0087e-06
20:703056 T G 0.534338 -8.9973e-06
20:707880 A G 0.816315 -2.0953e-05
20:709972 T C 1.195899 -2.3245e-05
20:714462 G A 1.624357 -3.6801e-05
20:716233 G A 0.538187 -1.6120e-05
20:717649 T C 0.209190 -3.6209e-05
20:720518 G A 0.174278 1.1393e-05
20:720558 C A 0.117648 1.3034e-05
20:723060 C T 0.179306 8.8518e-06
20:727331 G A 0.935155 9.4363e-06
20:731927 T C 0.573622 8.2725e-06
20:732879 T G 0.209242 -2.9959e-05
20:732952 A C 0.114772 -2.5711e-05
20:737859 T C 0.121926 -3.6698e-06
20:739173 A G 0.272451 2.3226e-05
20:739518 G C 0.368797 2.4826e-07
20:741847 G A 1.467331 2.6536e-06
20:742743 T C 0.040521 9.3766e-06
20:743272 T C 0.763081 9.7527e-06
20:743827 A G 1.499257 5.2647e-05
20:744050 G A 0.508540 2.3960e-05
20:744382 A G 0.219892 -2.0027e-05
20:744415 A G 0.443526 -6.6776e-06
20:745963 A G 0.224069 5.2600e-06
20:746098 A G 0.604697 -4.3801e-06
20:746197 C G 0.215912 -3.1290e-06
20:746410 A G 0.026366 -3.3991e-06
20:746952 A G 1.842785 6.8506e-07
20:747431 T C 0.342811 -5.8511e-05
20:748823 A G 0.218902 -2.2431e-05
20:749972 A G 0.042718 -1.5643e-05
20:751677 C T 0.031997 1.7711e-05
20:753468 A C 1.683389 1.2804e-05
20:754604 A G 0.105139 -2.2606e-05
20:754948 T C 0.204091 -9.7677e-06
20:758132 T C 0.134406 1.3660e-05
20:764382 G A 1.527093 3.3367e-05
20:765164 A G 0.153184 -2.6836e-05
20:767720 G A 1.965042 2.4711e-05
20:770638 A G 1.142372 1.9216e-05
20:771876 G A 0.487906 -5.4963e-05
20:773680 G A 0.139236 4.9169e-06
20:774414 G T 0.736627 -4.7114e-05
20:779110 C T 0.274990 4.0404e-04
20:780387 C T 0.959294 -1.2284e-05
20:781848 C G 0.567857 -2.2326e-05
20:785108 C T 0.612559 2.3140e-05
20:790035 T C 1.780553 4.2900e-05
20:791962 A G 0.062310 1.6281e-05
20:798547 G T 0.159695 -1.4574e-05
20:798728 T C 0.672376 -5.2897e-05
20:798755 C T 1.737805 -3.4321e-04
20:802019 T G 0.119115 1.2994e-05
20:803427 T C 0.031848 7.8466e-07
20:805771 T C 0.050275 -2.9990e-05
20:806677 C T 1.458275 -3.8047e-05
20:808801 T C 0.053855 4.3175e-05
20:810707 G A 1.084219 -1.2960e-05
20:819662 A G 0.160938 -1.3845e-05
20:820738 C T 0.294536 -2.0447e-05
20:823792 T C 0.476854 1.7164e-05
20:824422 A C 0.482554 4.6147e-05
20:825678 C T 1.741876 -1.3534e-06
20:826127 T C 0.025334 2.4814e-05
20:826513 G C 0.237017 -1.2435e-06
20:826666 T G 0.713413 1.2217e-05
20:827397 A G 0.101640 2.4249e-05
20:828650 T C 0.910733 -9.0194e-07
20:832808 A G 0.265388 -3.2677e-06
20:834480 T C 1.165180 7.4670e-06
20:836526 A G 0.600069 -1.0566e-05
20:837424 A G 0.182633 -2.1799e-06
20:840405 A G 1.927654 -9.5039e-06
20:842329 T C 0.166563 -2.6270e-05
20:842618 A G 1.730402 -6.2926e-07
20:844672 T C 1.244680 -8.3719e-06
20:845306 C T 0.104525 -9.9308e-05
20:849249 T C 0.275785 -1.7401e-05
20:851571 G A 0.026554 2.8214e-05
20:851618 C T 0.164482 -1.6242e-05
20:859622 T C 0.173554 4.0429e-06
20:860802 A G 0.474225 -7.5640e-06
20:863586 C T 0.023776 -2.2985e-05
20:863744 T C 0.163986 9.2336e-06
20:864074 C T 0.211339 3.6486e-05
20:872466 A G 0.079581 -1.5194e-05
20:872751 G A 0.663681 5.6195e-05
20:873483 T C 0.040462 4.0194e-07
20:873739 C G 0.073625 6.0639e-05
20:877507 G A 0.075858 7.0704e-06
20:884070 A G 0.472102 4.9095e-06
20:886546 A C 0.100896 -1.2355e-05
20:887800 G A 0.536421 2.5063e-05
20:888523 A G 0.597589 6.1773e-05
20:889869 T C 0.400343 -3.0726e-05
20:889904 A C 0.199609 4.1656e-05
20:890096 T G 0.104558 -2.5311e-05
20:890623 G A 0.176807 4.3288e-05
20:890658 T C 0.095262 1.4505e-05
20:892438 C A 0.757030 4.2875e-07
20:892948 A G 0.734323 2.0139e-05
20:893411 G A 0.078594 -5.2434e-06
20:894125 C A 1.017229 -2.5368e-05
20:894378 G A 0.066182 -2.5197e-07
20:894722 A G 0.442315 1.2535e-04
20:895038 A G 0.025337 3.9351e-05
20:895325 G A 1.085060 2.9799e-05
20:895531 C T 0.237010 3.1595e-05
20:896012 A G 1.141021 1.6483e-05
20:896070 T C 0.045851 -2.9040e-05
20:896753 G T 0.057503 -2.3986e-05
20:898170 C A 0.142070 9.5516e-06
20:898218 C T 1.912837 -2.0671e-05
20:898874 G A 0.201108 1.6661e-05
20:900935 T G 0.873841 1.4279e-05
20:901269 C T 0.036506 -5.3236e-06
20:901676 T C 1.866577 -2.4889e-05
20:902310 C G 0.491136 3.4919e-05
20:903294 G A 0.054981 3.4548e-05
20:906235 G A 0.271247 -3.9823e-05
20:909450 C G 0.745855 -1.3266e-05
20:909771 T C 1.185217 -4.2511e-05
20:913000 C T 0.487650 1.1774e-05
20:914420 G T 0.817747 -3.7964e-06
20:916061 T C 0.095525 2.6960e-05
20:916290 T C 0.051339 -2.9332e-06
20:922125 C T 0.412343 -1.3470e-05
20:923361 T C 0.033893 -3.9844e-05
20:923658 A G 0.442331 2.7164e-05
20:924593 C T 0.249672 -1.3599e-04
20:926397 A G 0.746413 8.1631e-06
20:926585 G A 1.251957 -3.7401e-05
20:926731 T C 0.031919 1.0355e-05
20:926732 A G 0.267265 -2.7732e-05
20:926945 A G 0.168838 -1.1556e-04
20:928438 G A 0.910071 6.2403e-06
20:930373 G T 0.036626 -3.2129e-05
20:931341 A G 0.201524 1.0074e-05
20:931743 A G 0.740061 1.0588e-05
20:932399 G A 0.209940 -4.8815e-05
20:932513 C T 1.173954 7.7651e-06
20:932618 C T 1.197450 1.0749e-04
20:933185 C T 0.169799 -2.1306e-05
20:934313 A G 0.858131 3.3486e-05
20:934617 T C 0.629862 6.6248e-06
20:935683 A G 0.425820 5.7229e-05
20:936463 G A 0.153106 -4.4489e-05
20:936700 T C 0.114104 2.6770e-05
20:939061 C G 0.123017 4.6576e-05
20:939161 G A 0.268797 -4.1894e-04
20:939166 G A 0.105567 -2.6081e-05
20:939703 C A 0.156283 -8.9208e-05
20:942263 A G 0.049960 -3.1844e-06
20:943461 T C 0.262496 -3.3512e-04
20:943837 T C 0.030907 5.3029e-05
20:944649 G T 0.038025 -4.3144e-05
20:946927 A G 0.089228 8.6987e-06
20:947054 G A 0.141171 -1.1134e-04
20:953050 C T 0.347962 -2.6738e-04
20:953115 T C 0.105295 8.0794e-06
20:961781 A G 0.129567 -2.2122e-06
20:962416 G C 0.080539 -2.0782e-06
20:964283 T C 0.028953 1.5589e-05
20:968462 G A 0.276450 -1.7802e-05
20:971619 T G 0.027625 -2.1644e-05
20:977405 T C 0.146630 -6.9493e-05
20:978501 G C 0.186979 1.8875e-06
20:978720 T C 0.214049 -2.5970e-05
20:978789 G C 0.052719 3.7280e-05
20:981133 T C 0.273896 -3.6768e-05
20:981418 T C 0.031420 3.2511e-05
20:983670 T C 0.276677 -3.2166e-05
20:984639 A G 0.087767 -1.1825e-05
20:985437 A G 0.964513 4.6434e-05
20:985530 C T 1.041082 4.4943e-05
20:986009 T G 0.048604 5.4086e-05
20:991284 A G 0.325216 -1.9872e-05
20:993161 C A 0.183055 -1.2007e-05
20:995311 A C 1.428329 4.2668e-05
20:995440 A G 0.107028 -1.1117e-05
20:995832 C A 0.332999 2.6171e-05
20:999106 G A 1.597488 1.6310e-05
20:1002255 C T 1.585966 6.0139e-06
20:1002679 G A 0.358868 3.9594e-06
20:1004792 T A 0.072330 -7.2181e-06
20:1009239 C A 0.128256 1.3933e-05
20:1009361 G T 1.381066 2.0866e-05
20:1009420 A C 0.110442 -3.1290e-05
20:1012026 A C 0.188024 1.0460e-05
20:1014974 G A 0.707418 3.1960e-05
20:1017205 G C 0.041673 -8.9552e-06
20:1020318 T C 0.958934 -3.3600e-05
20:1022712 A C 0.670146 -2.9778e-05
20:1028346 A G 0.927459 2.7398e-05
20:1029549 T C 0.152138 -1.4349e-05
20:1029686 G A 0.356457 1.1491e-05
20:1032106 T G 0.072044 -1.2730e-05
20:1032716 C G 0.025246 -2.7098e-05
20:1033414 T C 0.053660 -3.2140e-05
20:1039283 G T 0.554777 1.5137e-05
20:1041756 C T 0.333083 -2.4196e-05
20:1043998 C G 0.158202 -3.8385e-05
20:1045261 C T 0.124279 3.6765e-05
20:1048958 A G 0.030452 8.4966e-05
20:1049563 A G 0.150126 -2.3080e-05
20:1051054 A C 0.022890 1.3298e-05
20:1052473 G A 0.449187 1.7441e-05
20:1066962 A G 1.661684 -1.1245e-05
20:1070044 C A 0.106879 -7.0441e-06
20:1092806 C T 0.243554 1.1683e-05
20:1096116 T G 0.608693 3.8000e-05
20:1104297 T G 0.237795 1.5764e-05
20:1106944 G T 1.958411 1.8646e-05
20:1111874 T C 1.655819 4.9133e-05
20:1115919 G A 0.295711 -3.9577e-05
20:1116429 C A 0.478740 4.9115e-06
20:1121937 C T 0.074190 -2.6068e-06
20:1124847 G T 0.244982 1.3930e-05
20:1130922 C A 0.038956 -3.0249e-05
20:1131119 G A 0.566763 -6.2931e-05
20:1132508 A G 0.056276 -3.6586e-05
20:1135154 T C 0.029394 -9.7814e-06
20:1135413 C T 0.748354 -6.6519e-07
20:1140457 G A 0.159782 1.4079e-05
20:1144464 G A 0.022737 -2.5027e-05
20:1145311 G C 0.053290 -6.6431e-06
20:1145436 C G 0.087887 -1.1811e-06
20:1146048 T C 0.103889 1.9749e-06
20:1147057 G A 0.084190 7.2367e-05
20:1147410 C A 1.103357 -1.8675e-05
20:1149980 T C 0.081873 2.0166e-05
20:1151038 A G 0.099936 -1.5643e-06
20:1152323 T C 0.093963 2.4190e-05
20:1155854 C T 0.096210 7.1997e-06
20:1155862 T C 0.093866 -2.2813e-05
20:1161063 G A 0.167241 -9.4163e-06
20:1162483 A C 0.035334 -9.3813e-06
20:1162615 A G 1.400986 6.7133e-05
20:1167239 G A 0.171821 1.0934e-05
20:1167621 C T 0.158130 -1.7610e-05
20:1173900 G T 1.956032 -2.0761e-05
20:1174075 G A 0.168082 -1.6471e-05
20:1174658 T G 0.382787 1.9380e-05
20:1177199 G A 0.358670 -3.0312e-05
20:1179659 G A 0.116389 -4.9651e-06
20:1192727 G T 0.218016 3.1729e-05
20:1193973 A G 0.079750 6.2358e-05
20:1205886 C T 1.038035 1.7689e-05
20:1208038 A G 0.096404 -4.0056e-05
20:1210647 C T 0.983407 2.3374e-05
20:1221171 A G 0.369823 -4.5773e-05
20:1224774 C A 0.155319 2.8465e-05
20:1228093 A G 0.178465 -5.3680e-06
20:1233298 A G 0.205396 -4.3832e-06
20:1234390 A G 0.190858 2.0431e-05
20:1250463 C T 0.131388 1.0766e-07
20:1252595 A G 0.089140 3.1476e-05
20:1255870 T C 0.155011 3.0216e-05
20:1256598 G A 0.149347 -2.8238e-05
20:1261888 T C 0.112422 1.9131e-05
20:1263701 G A 0.548986 -2.5336e-05
20:1264915 T C 0.037976 -8.1004e-06
20:1265152 A G 0.122413 -2.6119e-05
20:1267130 C T 0.323018 -1.2416e-07
20:1268250 T C 1.612546 -5.4065e-05
20:1271680 A G 0.100763 -2.5898e-05
20:1273711 A G 0.300041 4.9900e-05
20:1274231 T C 0.301511 1.0106e-05
20:1284345 C T 0.051167 -2.5407e-05
20:1286057 T G 0.030410 -1.1393e-05
20:1288223 C T 0.676820 -3.3817e-05
20:1292311 T C 0.020309 8.3084e-06
20:1293046 A G 0.581723 -1.0378e-05
20:1293141 T C 0.032647 -1.1419e-05
20:1293247 T C 0.993784 4.7063e-06
20:1295538 G C 0.985485 4.4214e-05
20:1295639 A G 0.155417 1.5860e-05
20:1298227 C A 0.948690 -4.7053e-06
20:1298954 G A 0.118206 -8.2900e-06
20:1299453 A G 0.082726 2.3715e-05
20:1299485 G A 0.522393 6.5832e-06
20:1300205 T C 0.055805 2.1761e-06
20:1301598 G A 0.208765 2.3770e-05
20:1301859 A C 0.069961 4.6905e-06
20:1302368 T C 0.104733 1.7628e-05
20:1306103 T C 0.258598 1.8728e-05
20:1307888 T C 0.896887 8.1785e-06
20:1309715 A C 0.070029 3.3811e-05
20:1311981 T C 0.606038 1.0759e-05
20:1318343 T G 0.033672 -3.4984e-05
20:1329662 T C 0.034104 -1.2354e-05
20:1338903 G A 0.286486 -7.0871e-07
20:1339076 A G 0.082239 9.1958e-06
20:1342187 C T 1.207080 -2.6693e-05
20:1344910 A G 0.049421 4.2715e-05
20:1346596 C T 0.147124 2.4717e-05
20:1348688 A G 0.130748 3.6509e-05
20:1349052 T C 0.217091 2.1709e-06
20:1350709 C T 0.778745 1.5719e-05
20:1357446 T C 0.034646 -4.5527e-05
20:1359238 A G 1.522367 5.0990e-05
20:1361277 C T 0.025957 1.0918e-05
20:1363034 C G 0.187969 1.8599e-05
20:1363724 G T 0.581759 -5.3032e-06
20:1368692 G C 0.032199 -1.2314e-05
20:1368939 C A 0.078672 1.9840e-06
20:1369888 T C 0.166076 -1.7299e-05
20:1376444 A G 0.316010 -5.1012e-06
20:1377025 T C 0.052719 -1.1637e-05
20:1382366 G A 0.084943 -2.5193e-05
20:1382825 C T 0.672013 3.9412e-05
20:1386441 A C 0.073852 1.4726e-05
20:1386473 A G 0.320908 3.4456e-05
20:1387092 T C 1.393975 -3.0827e-05
20:1393060 T C 0.397192 -3.3619e-05
20:1397611 A G 0.120079 -1.1160e-05
20:1402161 A G 0.987250 -6.9780e-06
20:1416524 G C 0.080188 4.1013e-06
20:1416737 G A 0.216779 4.6044e-05
20:1422118 T C 0.029540 1.8090e-05
20:1423909 T C 1.053274 -1.3958e-06
20:1426393 T C 0.834028 -3.2361e-05
20:1428497 T C 0.084791 -1.5594e-05
20:1434080 T C 0.130109 2.8858e-05
20:1435431 C T 0.023490 -1.1774e-05
20:1435905 C T 1.953104 1.7391e-05
20:1436922 A G 0.027479 8.5932e-06
20:1445821 T C 1.832782 1.5167e-05
20:1449438 G T 0.232898 3.7143e-05
20:1456970 T C 0.109216 1.5947e-05
20:1459060 G T 1.778115 -1.6966e-07
20:1459246 T C 0.024772 -1.5841e-05
20:1460055 A G 0.078422 7.6605e-06
20:1460272 C T 0.264739 -1.2181e-05
20:1463027 T C 0.162126 1.8572e-05
20:1470343 C T 0.110283 5.9665e-06
20:1475337 T C 0.049810 2.6579e-05
20:1475579 A G 0.302466 -1.4462e-05
20:1481319 T C 0.157578 7.5651e-06
20:1490028 G A 0.248643 1.6809e-05
20:1491132 T G 0.052923 -1.6594e-05
20:1495235 C T 1.970502 6.6056e-06
20:1496852 G A 0.075576 -1.0728e-05
20:1497197 A G 0.277005 -1.7612e-06
20:1504992 G T 1.514648 1.9463e-05
20:1516906 A C 0.421130 4.5578e-05
20:1517215 A G 0.088011 -5.1668e-05
20:1517979 A G 1.085235 9.9239e-05
20:1519031 T C 0.027956 -7.5515e-06
20:1520042 A T 0.743651 -4.1363e-05
20:1532595 C T 1.671740 2.1795e-05
20:1538249 T C 0.508825 2.6326e-05
20:1541969 T C 0.537301 5.3621e-05
20:1546805 A G 0.253749 1.9793e-05
20:1546911 G C 1.532231 1.4562e-05
20:1551564 C T 0.053478 -1.4012e-05
20:1557954 T G 0.183960 3.5566e-05
20:1590770 G A 1.553621 1.2786e-05
20:1594387 T C 0.065721 -3.5730e-05
20:1597074 C T 0.042838 3.0899e-05
20:1600405 A C 0.050301 -1.6014e-05
20:1600524 C T 0.698330 -5.8530e-06
20:1600863 T C 0.023584 4.2042e-05
20:1602668 T C 0.262883 7.3879e-06
20:1604359 T G 0.052933 3.4068e-05
20:1606497 C T 0.111949 2.4157e-05
20:1609014 A G 0.243216 -2.3721e-05
20:1609256 A C 0.985650 3.7096e-06
20:1609355 C G 0.261442 2.3300e-05
20:1609940 A G 0.024610 -2.4850e-05
20:1610551 C T 1.267495 -3.2041e-05
20:1610629 G A 0.074625 -4.8643e-05
20:1610790 A G 0.449936 7.7865e-06
20:1612968 T C 0.066257 1.2274e-05
20:1616137 A G 0.766391 2.5429e-05
20:1617592 T C 0.045584 -1.2890e-05
20:1637589 T C 0.336199 -3.4615e-06
20:1638578 C T 0.432734 2.1852e-05
20:1642748 C T 0.956162 -3.8036e-05
20:1658490 T C 0.456233 2.1358e-05
20:1670319 T C 0.042056 1.6331e-05
20:1671103 A G 0.103610 4.7294e-06
20:1674490 G A 0.101292 5.0620e-05
20:1676065 C T 1.226234 2.1669e-05
20:1676943 A G 0.215795 -2.4252e-05
20:1683358 G A 1.209288 -3.1337e-07
20:1689231 T C 0.242785 5.6222e-06
20:1689858 C T 0.998698 4.9763e-06
20:1692604 A G 0.130820 -1.3741e-06
20:1707027 C T 0.225841 1.8219e-05
20:1716975 C T 0.192163 -2.3700e-06
20:1721027 G A 0.485462 -1.0284e-05
20:1722457 T C 0.093967 -2.7843e-05
20:1727964 C T 1.390856 5.3124e-06
20:1730226 A G 0.666449 -7.0083e-09
20:1731762 G A 0.036110 -8.0920e-06
20:1736756 G T 0.741859 -5.1077e-06
20:1738850 T C 0.064287 -1.2285e-05
20:1741974 C T 0.034980 6.9202e-05
20:1747567 A C 0.712241 -3.0803e-05
20:1749682 T C 0.047181 -4.1147e-05
20:1751411 T C 0.083411 5.4253e-05
20:1757652 T C 0.046636 4.6943e-05
20:1758965 T C 0.463754 -1.4318e-05
20:1759590 T C 0.241882 1.5510e-05
20:1762433 T C 0.231002 -2.8598e-05
20:1763536 C A 0.446827 2.6318e-05
20:1768089 A G 1.578221 2.0169e-05
20:1770053 T G 0.112737 -1.7639e-05
20:1771755 A G 0.049080 -2.3948e-05
20:1779768 A G 0.094544 -8.9417e-06
20:1781754 A G 1.459109 -1.7130e-06
20:1784571 T C 0.503392 4.5941e-05
20:1785592 C T 1.324534 1.9979e-06
20:1788941 A C 1.153446 1.0225e-05
20:1789158 C G 0.058113 -1.7186e-05
20:1790434 G C 1.210229 -1.1595e-06
20:1791465 A G 0.066439 -4.5984e-05
20:1792434 A G 0.967256 1.1075e-05
20:1794342 A G 0.850364 2.8146e-06
20:1795210 G T 0.076890 -2.0972e-06
20:1796461 T G 0.814439 4.2657e-05
20:1801529 T G 0.049629 -2.0816e-05
20:1807061 A C 0.191578 -3.0661e-05
20:1812621 T C 0.055757 6.2990e-06
20:1814266 G A 0.057169 -4.3790e-06
20:1815383 C T 0.261597 3.8614e-06
20:1825944 T C 0.844733 -4.8916e-05
20:1828759 A C 0.098735 -8.5161e-05
20:1832785 T C 0.045286 1.0409e-05
20:1837072 G A 0.042770 -1.5197e-05
20:1839408 C T 0.897685 -4.7436e-05
20:1840964 T G 0.050684 -3.9123e-06
20:1844780 G A 0.111520 -7.4731e-05
20:1848203 C T 0.546253 1.0733e-05
20:1849606 T C 0.057123 2.4787e-05
20:1852958 C T 0.093821 1.1205e-05
20:1856972 G A 0.649795 1.7075e-05
20:1857413 A G 0.529638 4.7323e-05
20:1861532 A G 0.046954 -4.5825e-06
20:1863216 A G 0.126444 -2.7421e-05
20:1865198 T C 0.503697 9.5858e-06
20:1865258 T C 0.057081 -9.6458e-07
20:1867665 A G 0.139668 -5.5141e-05
20:1869216 A G 0.046298 -3.8302e-06
20:1870755 C T 0.334271 4.8972e-06
20:1872232 T C 1.903021 5.8228e-05
20:1873160 C T 0.630219 3.9765e-05
20:1874724 C T 0.344259 -2.5876e-06
20:1876538 C G 0.810824 2.4447e-05
20:1877664 T C 0.301024 2.6110e-05
20:1878024 A G 0.084687 -6.1331e-05
20:1879293 C T 0.180523 3.7030e-05
20:1880550 T C 0.265311 6.3159e-05
20:1885085 T C 0.041699 4.5556e-06
20:1885143 G A 0.283068 -2.4774e-05
20:1887584 A C 1.207421 2.8957e-05
20:1888739 A G 0.090279 1.5251e-05
20:1894434 A G 0.161207 1.5169e-05
20:1895273 C T 0.762600 4.1671e-05
20:1895796 C T 0.762639 4.0914e-05
20:1899473 A G 0.298658 -9.2374e-06
20:1900209 T G 0.409753 1.0801e-05
20:1900736 A G 0.088332 1.3905e-05
20:1901059 C T 0.066643 -4.6047e-05
20:1905076 T C 0.061768 -1.7884e-05
20:1906027 A G 1.075654 -1.6384e-05
20:1907716 C T 0.372718 -2.0508e-05
20:1908299 T C 0.315978 1.7093e-05
20:1908605 T C 0.044474 4.5029e-05
20:1908700 T C 0.025889 1.7728e-05
20:1908858 T C 0.029073 -1.9174e-05
20:1909445 A C 1.671542 3.9095e-06
20:1910382 A C 0.766343 -1.7740e-05
20:1910706 T C 0.087251 -1.4072e-05
20:1912981 C A 0.625149 -3.4640e-05
20:1915137 G A 0.029660 -7.4178e-06
20:1916836 T C 0.093035 7.1978e-05
20:1917290 G A 1.204484 3.2044e-05
20:1917405 A G 1.633520 3.5176e-05
20:1918143 T C 0.023717 -7.4716e-07
20:1919427 C T 1.936132 1.0804e-05
20:1922237 G A 0.242888 4.7975e-06
20:1923734 G T 0.664200 3.8586e-05
20:1924707 T C 0.532033 1.1906e-05
20:1924851 C T 0.116084 5.0201e-05
20:1928745 A C 0.095856 4.6256e-06
20:1929699 A G 0.140288 -9.1799e-05
20:1930704 T C 0.522724 1.7385e-05
20:1939732 A G 0.198300 1.6359e-05
20:1940145 C T 1.777025 -2.4004e-05
20:1940697 A G 0.034140 -1.7331e-05
20:1941900 C G 0.054186 2.4523e-06
20:1943551 C A 0.140229 3.0655e-05
20:1945467 T C 0.044682 -3.0728e-05
20:1952555 G A 0.097605 5.2534e-06
20:1953363 G A 0.225991 -6.3465e-06
20:1954033 A G 0.168228 4.9312e-05
20:1963117 C A 0.258920 6.3956e-06
20:1963995 G A 0.092633 -1.5633e-06
20:1965658 T C 0.023928 9.6708e-06
20:1966169 A G 1.743281 2.8464e-05
20:1966947 C T 0.289093 1.6262e-05
20:1972460 C T 0.282981 -6.6193e-06
20:1982128 A G 0.155099 -1.5236e-05
20:1983042 T C 0.026096 5.4636e-06
20:1989383 T C 0.222083 5.5857e-05
20:1989982 T C 0.337296 1.4940e-05
20:1992396 A G 0.031744 -8.8416e-06
20:2001255 G A 0.123929 -2.1539e-05
20:2005816 A C 0.173493 2.3278e-05
20:2021623 G A 1.961589 -9.3322e-05
20:2024972 C T 0.117038 -1.1674e-06
20:2025089 C T 0.033143 -9.7853e-05
20:2033141 T C 0.024000 1.5112e-05
20:2033713 T G 0.091620 1.3662e-05
20:2034573 T C 0.269014 -4.6744e-06
20:2035775 G A 1.384049 -2.4956e-05
20:2035824 T C 0.050745 3.6187e-06
20:2037163 T G 0.289187 -9.5605e-07
20:2039225 C T 0.492940 1.3041e-06
20:2040664 C T 1.967256 1.5626e-05
20:2043804 C T 0.073907 -7.5087e-06
20:2047215 C T 0.371809 -8.4602e-06
20:2060151 A G 0.121001 1.7836e-05
20:2061248 A G 0.324255 -9.7487e-06
20:2065934 C A 0.092389 8.2086e-06
20:2074938 A G 0.629330 2.0396e-05
20:2081743 A G 0.064170 -4.0061e-05
20:2082299 A G 0.099128 1.5563e-05
20:2084892 C T 0.938294 1.2312e-06
20:2088698 G A 0.844746 -8.3338e-06
20:2091856 G A 0.051011 -6.3813e-06
20:2095627 C A 0.089695 1.3352e-05
20:2100578 G A 0.234375 1.5114e-05
20:2107732 A G 0.066390 2.6802e-06
20:2108419 T C 0.494323 -1.5869e-05
20:2113664 T C 0.109306 1.2821e-05
20:2121249 A G 0.487695 -1.3583e-05
20:2122005 A G 0.058129 4.1632e-05
20:2126180 C G 1.147461 -1.8496e-05
20:2138466 C A 0.035204 -2.3142e-05
20:2143379 C T 0.454175 -4.9862e-05
20:2145227 C T 1.951553 2.3430e-05
20:2146188 C A 0.073437 -8.9142e-06
20:2149067 G A 1.162184 -1.6866e-05
20:2149912 A G 1.874390 -5.2537e-06
20:2151350 G A 0.471047 4.1855e-05
20:2152965 T C 1.955730 2.5544e-05
20:2155137 A G 0.201176 -3.4839e-05
20:2161504 G A 0.208726 -1.1432e-05
20:2162463 A G 1.391914 -1.4353e-05
20:2163009 C T 0.031585 -2.0754e-05
20:2170199 A G 0.206620 -2.1061e-05
20:2172546 T C 1.042728 -2.1407e-05
20:2174300 C T 0.150847 1.0237e-05
20:2179715 G A 0.747017 -4.2191e-06
20:2180725 T C 1.396533 -1.6059e-05
20:2187944 T C 0.851786 -3.0845e-06
20:2189472 C T 1.958684 4.7368e-05
20:2192852 G A 0.721378 -1.3908e-05
20:2192927 G A 1.958372 4.6082e-05
20:2193014 G A 0.311677 3.4136e-05
20:2199817 A C 0.202416 1.2363e-05
20:2204811 G T 1.130547 -1.9571e-05
20:2205138 T C 0.680861 -5.8580e-06
20:2205172 C T 1.553248 -2.2144e-06
20:2206306 G A 0.424629 2.5522e-05
20:2213332 T C 1.843441 2.1042e-05
20:2217138 C T 0.516119 1.0362e-05
20:2223831 C T 0.238750 3.7654e-06
20:2228212 T C 0.084356 -1.6871e-06
20:2232417 C T 0.104113 -4.9719e-05
20:2232463 A C 0.159062 -1.5139e-05
20:2234092 G A 0.031439 8.9402e-08
20:2235758 G T 0.733540 1.5281e-05
20:2238145 T G 0.790495 1.1177e-05
20:2239669 T C 0.157004 4.6776e-07
20:2241201 A G 0.779044 -4.8594e-06
20:2252739 C T 0.337459 -7.1753e-06
20:2258088 A G 0.134897 -3.3605e-06
20:2259925 A G 0.533455 1.1213e-05
20:2261387 T G 0.649697 -3.8635e-05
20:2277020 T C 1.943182 1.2584e-05
20:2279955 A G 0.291303 4.7231e-05
20:2281252 T G 1.004372 7.5008e-06
20:2290333 A C 1.641141 -2.5795e-05
20:2293148 T C 0.055435 -1.6548e-05
20:2297790 A G 0.222183 -1.8373e-05
20:2298616 C T 1.596784 1.7791e-05
20:2299988 C T 0.081292 -1.5709e-05
20:2301285 A G 1.584749 2.2992e-05
20:2302697 C T 0.072275 -6.0113e-06
20:2304376 A G 1.389256 2.8863e-05
20:2305872 G A 0.063826 -1.0370e-05
20:2308430 T C 0.467629 -2.8592e-05
20:2309665 T C 0.045143 -3.4490e-05
20:2310183 C T 1.117233 -2.8771e-05
20:2310291 C T 1.978048 7.7824e-06
20:2310687 T C 0.085479 -1.6530e-05
20:2310725 T C 1.131839 -1.6069e-05
20:2312962 A G 0.026603 1.0020e-05
20:2313043 A G 0.058207 3.5703e-06
20:2313059 G T 0.358015 4.1119e-05
20:2313345 A G 1.964328 -1.6551e-05
20:2313963 C A 1.374344 4.8005e-05
20:2314610 G T 0.047594 3.2299e-05
20:2315543 G A 0.048876 3.2974e-05
20:2317380 C A 0.479295 6.7267e-06
20:2319663 C T 0.766479 1.5553e-05
20:2321105 C G 1.257498 2.0564e-05
20:2321665 C T 1.159422 7.7423e-06
20:2322896 T C 0.575241 1.9780e-06
20:2327650 C G 0.649600 2.1032e-05
20:2327829 C T 0.050791 1.2907e-05
20:2331626 T C 0.230743 9.7388e-07
20:2334210 A G 0.860400 5.0503e-05
20:2339647 C T 1.743281 3.9276e-05
20:2343078 C T 1.762406 3.0006e-05
20:2344727 A G 0.052151 -5.2667e-05
20:2349719 G A 0.215214 2.1836e-05
20:2352309 G A 1.724877 1.1513e-05
20:2352852 A G 1.351403 -2.0375e-07
20:2357672 C T 0.373864 8.4510e-06
20:2359429 C T 0.179618 1.4583e-05
20:2360168 A G 0.262704 -1.4533e-05
20:2361684 T C 1.510601 1.5806e-05
20:2361778 T G 0.033198 -1.0886e-05
20:2364386 T C 0.069922 3.1131e-05
20:2365857 T C 0.150334 -2.9364e-06
20:2366392 T C 0.038492 1.0018e-05
20:2367588 A C 0.302134 -8.8084e-06
20:2372985 A G 0.172512 3.5518e-05
20:2375262 G A 1.857758 8.5130e-06
20:2378309 C T 1.796925 6.8102e-06
20:2380323 A G 0.175755 -8.2486e-08
20:2383462 A C 0.211349 1.1681e-05
20:2387738 G A 0.686778 3.1707e-05
20:2391069 A G 0.323612 -1.2443e-05
20:2392899 T G 0.332447 4.0549e-05
20:2397883 T C 0.040057 1.6886e-05
20:2402496 A G 0.256894 4.1146e-05
20:2407004 T C 0.148198 -1.1540e-05
20:2408039 G T 0.369226 2.6520e-05
20:2408234 A G 0.035282 -3.1651e-05
20:2413472 G T 0.302446 -3.8359e-06
20:2414688 A G 0.024454 -9.0361e-06
20:2417012 G T 0.196772 -3.3796e-06
20:2422418 T C 0.043257 2.3753e-05
20:2436287 C A 0.075319 2.3239e-05
20:2440888 G T 1.727422 -3.1320e-05
20:2448587 T G 1.477808 -2.9606e-05
20:2452521 C T 0.028382 1.8093e-05
20:2454154 G A 0.051342 3.1088e-05
20:2464112 C T 0.074579 1.2239e-05
20:2464984 C T 0.026885 -4.6947e-05
20:2465810 T C 0.064160 7.7856e-06
20:2468347 T G 1.572296 -2.6438e-05
20:2469242 G C 0.626779 -5.4607e-05
20:2471755 C T 0.913817 -3.7321e-05
20:2473231 T C 0.427790 5.2270e-05
20:2473885 A G 0.026243 3.9131e-05
20:2481263 G A 0.231450 1.2059e-05
20:2488941 C T 1.178709 7.1048e-05
20:2490750 C T 0.352880 3.0078e-05
20:2496499 A G 0.857385 4.2091e-05
20:2497524 G A 0.043546 7.8632e-06
20:2501526 A G 0.055530 -1.8257e-05
20:2501632 C T 0.904735 6.6593e-06
20:2502533 A G 0.122871 2.5317e-05
20:2507766 G A 1.382848 1.6880e-05
20:2514857 A G 0.050882 3.1600e-05
20:2518565 T G 0.847884 1.5101e-06
20:2520456 C T 1.099679 1.8068e-05
20:2527991 G A 0.651577 3.5486e-05
20:2531805 G A 0.369524 -1.6686e-05
20:2542210 C T 0.075284 1.8205e-06
20:2549482 A C 0.046828 -7.1593e-06
20:2550579 C T 1.339082 3.8934e-05
20:2552884 G A 0.228474 -1.8942e-06
20:2553544 C G 0.029148 2.3442e-05
20:2559068 T C 0.221073 2.9731e-06
20:2559795 C T 0.082837 -1.4140e-05
20:2565577 T C 0.062768 -2.2905e-05
20:2566845 G A 0.873728 4.6286e-05
20:2570208 C T 0.392333 3.5225e-05
20:2571833 G A 0.079240 3.0918e-05
20:2576947 C T 0.530102 -1.2681e-07
20:2584029 A T 0.053946 1.8417e-06
20:2585255 G T 0.495579 8.8745e-06
20:2593006 G A 1.161376 7.2774e-06
20:2593501 G C 0.070012 -1.6484e-05
20:2596160 C T 0.391531 1.8798e-05
20:2596494 T C 0.155845 4.8301e-05
20:2599043 A G 1.324855 -4.6632e-05
20:2605867 G A 0.069207 1.0299e-05
20:2605939 C T 0.069597 1.1206e-05
20:2607925 A G 0.040148 8.2250e-06
20:2614297 A C 1.486994 -1.3596e-05
20:2619879 A G 0.164537 4.3040e-05
20:2627370 C T 1.184201 -6.0403e-06
20:2631192 G A 0.861744 -2.0059e-05
20:2632010 T C 1.541663 -3.5286e-05
20:2635212 G A 0.155748 2.0156e-05
20:2638882 C T 0.518871 3.5617e-05
20:2639570 T G 0.517946 3.5786e-05
20:2644893 T C 0.049074 3.1589e-05
20:2644950 A C 0.048668 1.6235e-05
20:2646591 T C 0.072431 -5.4075e-06
20:2647040 G A 0.389574 -1.6168e-05
20:2647370 C T 0.780777 -4.6225e-05
20:2648482 A G 1.155660 -2.9107e-05
20:2652941 G C 0.103117 9.8645e-06
20:2657803 C T 0.366687 1.9580e-05
20:2663305 C T 1.878369 -1.7409e-06
20:2667729 C T 0.250860 -6.6588e-06
20:2668812 A G 0.513266 2.7148e-06
20:2672740 T G 0.409000 -4.9690e-06
20:2675809 A G 0.136769 2.7040e-05
20:2676483 C T 0.793961 -1.7038e-05
20:2682579 G A 0.174505 9.7618e-06
20:2685167 T C 0.756609 5.1597e-05
20:2688402 A G 0.037009 2.1629e-06
20:2695772 T C 0.176102 1.2885e-05
20:2701418 G A 0.471826 -1.8460e-06
20:2711327 T C 0.193717 -1.5815e-05
20:2713064 A G 0.081616 2.7873e-05
20:2717526 T C 0.060697 3.8115e-05
20:2718080 A G 0.094181 1.6644e-05
20:2721474 A G 0.541131 1.9325e-04
20:2722364 G A 0.228866 2.9176e-06
20:2722788 C T 0.091539 -1.7165e-05
20:2722853 C T 0.552251 1.3386e-05
20:2726599 A G 0.322427 1.8442e-05
20:2733894 A G 0.560681 2.5935e-04
20:2735182 A G 0.259475 5.9215e-05
20:2736104 C G 0.097482 1.2839e-05
20:2741513 G T 0.035892 3.3014e-06
20:2742668 G T 0.501873 6.3550e-05
20:2748645 A G 0.032734 -6.6717e-06
20:2755488 C T 0.383738 5.8728e-06
20:2756090 T C 0.395497 1.0178e-04
20:2757862 G A 0.114918 -5.3123e-05
20:2761707 C T 0.161986 -2.5313e-05
20:2761728 T C 0.394319 9.6378e-05
20:2765103 G A 0.032968 -6.1588e-06
20:2769937 G A 0.275723 -3.4235e-05
20:2771921 C T 0.172071 -3.0070e-05
20:2774605 C T 0.092876 2.6003e-05
20:2775332 C T 0.354217 1.0888e-04
20:2776975 T C 0.020770 -1.2208e-06
20:2778075 C T 1.887175 -5.2159e-06
20:2780683 A G 0.198086 -2.5674e-05
20:2784259 A G 0.100637 1.0960e-05
20:2785092 T C 1.767553 -2.0667e-05
20:2785279 C T 0.362082 5.6950e-05
20:2785598 A G 1.185353 -4.0952e-05
20:2787141 A G 0.201332 1.5137e-05
20:2791120 A G 0.033672 -1.8491e-05
20:2797015 A G 1.177381 -2.2345e-05
20:2799040 C G 0.133527 1.1757e-07
20:2800848 A G 0.365594 3.5894e-05
20:2801409 A G 1.354045 2.8530e-06
20:2802023 T C 0.032273 4.8301e-06
20:2829916 G A 0.210781 1.6328e-05
20:2837437 T G 0.724121 -7.1364e-06
20:2848083 A G 0.056438 -8.1551e-06
20:2848678 C T 1.880434 3.5385e-05
20:2854123 A G 0.039151 4.2517e-05
20:2855101 T C 0.045295 5.8744e-05
20:2870839 C G 0.039375 5.6257e-05
20:2876471 A G 0.213121 1.5028e-05
20:2885482 A G 0.206340 -9.9558e-05
20:2886667 C T 0.028739 2.0704e-05
20:2889782 A G 0.873747 -4.4206e-08
20:2904768 T C 0.344518 -1.3995e-05
20:2910044 A G 0.293144 4.3236e-05
20:2945759 T C 0.213851 2.0028e-05
20:2959906 C T 0.029673 1.4430e-06
20:2960876 C T 0.139918 -2.4049e-06
20:2978928 C T 1.005554 -1.1456e-05
20:2990206 T C 0.780644 -1.9857e-06
20:2991560 T C 0.471365 -3.0774e-05
20:2992428 T G 0.064475 2.2801e-05
20:2992659 C T 0.072875 1.3286e-05
20:2997115 T C 0.152116 9.9138e-06
20:3003839 A G 0.039800 6.2261e-05
20:3009449 T C 0.062209 -8.4491e-06
20:3009509 G A 1.002444 1.6660e-05
20:3018330 A G 0.287908 3.8223e-05
20:3019957 C A 0.252892 -2.0901e-05
20:3020553 G A 0.489425 -2.6445e-05
20:3026069 A T 1.011701 2.7342e-05
20:3026415 T C 0.306860 5.0962e-05
20:3032272 T C 0.822599 4.1033e-05
20:3033259 A G 0.443097 -3.6411e-05
20:3035513 C A 1.046165 -2.9995e-05
20:3036457 A G 0.521952 1.0223e-05
20:3045103 C T 0.083233 1.1310e-05
20:3045988 T C 0.514561 -4.8270e-05
20:3046062 A G 0.334301 7.6553e-05
20:3046312 C T 0.195457 -1.4951e-05
20:3053255 A C 0.665398 2.3158e-05
20:3053893 A G 0.092597 1.0287e-05
20:3058899 G A 0.231833 -8.7771e-07
20:3059396 T C 1.645777 1.8999e-06
20:3061436 G A 1.621232 5.9229e-06
20:3061986 C A 0.822025 -3.3500e-05
20:3070571 C T 1.342500 3.6026e-06
20:3081101 C A 1.785269 -1.6648e-05
20:3081145 C A 0.064329 3.1247e-06
20:3081638 T C 0.213501 6.4215e-06
20:3081680 T C 1.159837 4.7429e-06
20:3084458 A G 0.038606 3.4565e-05
20:3084593 C T 0.408955 1.7529e-05
20:3092767 T C 1.213017 -1.5072e-05
20:3092887 A G 0.197057 -5.3797e-06
20:3093298 A G 0.712663 -1.0694e-04
20:3107753 T C 0.218288 9.3735e-06
20:3119133 A G 0.712738 -1.0076e-04
20:3119293 C T 0.037038 -6.9140e-06
20:3119555 G T 0.742450 -1.2603e-04
20:3128578 C A 0.225458 1.0925e-05
20:3131247 A C 0.224465 1.2682e-05
20:3134348 C T 0.027314 9.9698e-06
20:3135526 G A 0.050356 2.1113e-05
20:3138280 A C 0.939855 -7.7223e-05
20:3141098 A G 0.484725 1.4238e-05
20:3147024 A G 1.291037 5.6520e-05
20:3149866 T C 0.024250 -1.2735e-05
20:3151648 A G 0.277323 -1.5488e-05
20:3153503 A G 0.714085 2.8355e-05
20:3161278 A G 0.276645 -1.6053e-05
20:3164686 C T 0.765982 4.2821e-05
20:3164751 A C 0.034870 3.2213e-05
20:3171337 T C 0.366713 1.7567e-05
20:3171710 T C 0.250146 -1.0012e-05
20:3172246 C A 0.628535 3.6026e-05
20:3172679 C T 0.083765 -3.1550e-06
20:3175694 A G 0.876840 2.0438e-05
20:3180283 C A 1.318971 4.8833e-05
20:3183588 T C 0.091613 8.3743e-06
20:3185123 T A 0.148789 -2.9994e-06
20:3187733 C T 0.149094 -3.0380e-06
20:3191205 T G 0.427651 1.4008e-05
20:3193617 A G 0.319613 3.6577e-05
20:3193842 A C 0.148458 -4.9552e-06
20:3193978 A G 0.589393 1.0523e-05
20:3199769 C T 1.204023 3.8587e-05
20:3201966 T C 1.748734 -1.1299e-05
20:3202129 C T 0.608709 2.2857e-05
20:3209371 A G 0.874416 7.0607e-05
20:3214895 T C 0.052780 8.9463e-06
20:3215548 A C 0.564128 -2.5271e-05
20:3218563 C T 0.171808 2.6532e-05
20:3223225 C T 1.175356 -7.5473e-06
20:3228460 T C 0.566887 1.1736e-05
20:3236015 G A 1.896384 -9.9834e-06
20:3239753 G T 0.473521 8.8273e-07
20:3245689 T C 0.048188 6.7005e-06
20:3251428 T C 0.066173 7.1721e-06
20:3258118 T C 1.661899 -2.3150e-05
20:3262181 G A 0.232625 -2.9852e-05
20:3278032 T C 0.021341 5.2818e-06
20:3278682 A G 0.045838 -4.6289e-05
20:3280938 C T 0.042287 1.0757e-05
20:3285140 C T 1.723034 7.7652e-06
20:3294731 G T 0.533263 -2.9463e-05
20:3299212 A G 0.039706 -1.8701e-05
20:3300091 A G 0.064602 1.4038e-05
20:3307921 T C 0.078848 -5.1225e-06
20:3318790 T G 0.054007 6.3897e-06
20:3334807 G A 0.041105 -2.2454e-05
20:3335431 C T 0.461540 -3.3391e-06
20:3348707 G C 0.029605 -2.1283e-06
20:3353111 C T 0.073304 -1.1332e-05
20:3356537 A C 0.158646 2.3277e-05
20:3370861 C T 0.474416 4.0948e-06
20:3373569 C T 0.092009 -6.3791e-06
20:3381549 C T 0.409240 -4.4352e-06
20:3383127 T C 0.135260 3.6119e-05
20:3387361 T G 0.029492 -1.8594e-05
20:3389397 T C 0.022627 8.8609e-06
20:3389505 G A 0.026749 -2.3417e-05
20:3391191 G A 0.410061 -1.9062e-05
20:3402792 C T 0.594882 9.7051e-06
20:3417912 C A 0.088803 -1.1059e-05
20:3431140 G A 0.158335 -2.6864e-05
20:3432137 C T 0.605694 1.4369e-05
20:3432733 G A 0.069561 -2.4514e-06
20:3433158 T C 0.954636 -3.3208e-05
20:3433289 G C 1.560729 -2.1274e-05
20:3436231 A G 0.730999 -4.7160e-06
20:3438386 T C 0.031254 -1.0221e-05
20:3438396 A G 0.802599 2.1569e-05
20:3448030 G A 1.290933 8.0252e-06
20:3462333 A G 1.773476 -3.1475e-05
20:3475897 C A 0.035272 -1.9620e-06
20:3483989 G A 0.029287 1.0416e-05
20:3485028 C A 0.129732 1.1550e-05
20:3511315 T C 0.583200 -7.7305e-06
20:3514080 T G 0.037723 1.7141e-05
20:3517440 G A 0.039252 -5.7026e-05
20:3520496 T C 0.455604 3.8395e-05
20:3522723 C A 0.470061 -3.5142e-05
20:3523756 C A 1.045717 7.1454e-06
20:3525519 T C 1.893089 -2.2019e-05
20:3530471 T C 1.436619 2.2238e-05
20:3532097 T C 0.080662 -4.6260e-05
20:3533862 G A 0.089838 2.7763e-05
20:3534642 A G 0.066364 -3.8260e-06
20:3541382 C T 0.112017 4.3727e-05
20:3545060 A G 0.052118 -1.6061e-05
20:3549544 C A 0.242129 2.4799e-05
20:3551757 T C 0.454062 3.2032e-05
20:3560655 T C 1.554812 6.5949e-05
20:3562866 G A 0.026428 6.3217e-06
20:3565748 A G 0.094025 4.0255e-06
20:3573541 G A 0.111828 4.6251e-05
20:3577062 A G 0.110491 4.8246e-05
20:3582656 C T 0.197781 -2.1880e-05
20:3585638 T C 0.042063 -2.7215e-06
20:3596807 G A 0.047301 2.4185e-05
20:3629254 G A 0.791459 8.0129e-06
20:3629843 C G 0.198625 -1.2586e-05
20:3630249 C T 1.580922 6.3825e-05
20:3636354 A G 0.881777 -5.1291e-05
20:3636929 T C 0.115350 3.2047e-05
20:3638110 G A 1.771825 -6.7847e-06
20:3638518 C A 0.193331 -2.5655e-05
20:3640057 T C 1.389337 -2.1734e-05
20:3650234 G A 0.251552 8.9773e-06
20:3651226 T G 1.185019 -2.1897e-06
20:3653692 T C 0.071340 2.0031e-05
20:3654820 C G 0.020465 -9.0704e-06
20:3658211 C T 1.526600 6.5435e-05
20:3658931 T C 0.401262 2.3419e-05
20:3659956 T C 0.066156 3.5569e-05
20:3660789 C T 1.687294 -1.0720e-05
20:3661803 T C 0.112169 -2.2134e-05
20:3666255 A G 0.558487 -6.7066e-06
20:3666356 T G 0.624156 1.1614e-05
20:3666952 G A 0.056510 -4.3610e-06
20:3667081 T C 0.136321 -3.3845e-05
20:3668082 T G 0.949044 -1.5393e-05
20:3671800 A G 0.297415 3.5857e-05
20:3671891 A G 0.695532 -1.4438e-05
20:3674639 G C 0.057944 -1.0179e-06
20:3675333 A G 1.000159 1.7137e-05
20:3681283 G A 0.210823 3.8827e-05
20:3682126 T C 0.147296 1.2181e-05
20:3684729 C T 1.272614 3.2815e-05
20:3685997 C T 0.087206 -1.8199e-05
20:3686436 T C 1.171217 1.6579e-05
20:3687141 A C 0.022847 8.8764e-06
20:3688848 G A 0.406657 4.1688e-05
20:3691220 A G 0.058908 -2.6876e-05
20:3691520 G A 1.454529 2.5737e-05
20:3694241 G T 0.125179 9.2090e-06
20:3695143 A G 0.044692 2.2971e-05
20:3701132 T C 1.224066 6.8831e-06
20:3706863 A G 1.375562 1.7169e-05
20:3710659 C T 0.407793 -4.6854e-05
20:3710964 A G 0.052105 -2.4016e-05
20:3715694 A G 1.888960 -7.9669e-07
20:3716457 G A 1.279287 2.4639e-05
20:3721456 T C 0.396036 -6.5924e-06
20:3726565 T C 0.033834 -3.2160e-05
20:3726664 A G 0.024931 -1.6908e-06
20:3732225 A G 0.082506 3.9029e-06
20:3733798 A G 0.038009 -2.5315e-05
20:3734167 C T 0.114289 -3.1219e-05
20:3734533 G A 0.030348 1.6760e-05
20:3735436 G A 0.718782 -3.6719e-06
20:3736304 A G 0.029758 6.3393e-06
20:3736361 G A 0.500357 3.5285e-05
20:3736576 C T 0.035928 -1.1176e-05
20:3737495 A G 1.902590 1.9884e-05
20:3739895 C G 0.454821 6.2955e-06
20:3740122 T C 0.163229 7.7824e-06
20:3741800 G A 1.275321 -1.3275e-05
20:3745127 G A 0.436674 -1.2299e-06
20:3753186 G A 1.078185 -6.4863e-06
20:3753495 A C 0.070370 -4.1752e-06
20:3755051 C T 0.037249 8.6654e-05
20:3756597 C T 1.246527 2.2969e-05
20:3764812 A G 0.062891 3.6142e-05
20:3772434 A G 0.158958 4.4408e-05
20:3776175 T C 1.231716 1.7492e-05
20:3778676 T C 0.965588 5.6053e-05
20:3782344 T C 0.060652 4.5080e-06
20:3784110 T C 0.468369 3.6224e-05
20:3787755 T C 1.175924 9.1343e-06
20:3792204 A G 0.037353 4.1400e-05
20:3794344 C T 0.063131 5.2608e-06
20:3794746 C T 0.233758 1.1235e-05
20:3796719 A G 0.311479 4.1050e-05
20:3797243 T C 0.046938 2.2135e-05
20:3803428 A C 0.170295 2.7641e-05
20:3806916 T C 0.055007 2.9631e-05
20:3806924 G A 0.481570 7.1543e-05
20:3807570 A G 0.021705 7.2346e-06
20:3814434 T G 0.052965 -7.0850e-06
20:3816565 A G 0.064878 -8.5258e-06
20:3827309 T C 0.222560 6.8775e-05
20:3829667 A G 0.643592 -1.2436e-05
20:3830462 T C 0.058623 7.4961e-05
20:3835826 A G 0.164570 3.9481e-05
20:3837931 G C 0.499864 -1.3641e-06
20:3838441 G C 0.506563 3.6318e-07
20:3839042 A G 0.623841 5.0405e-05
20:3840831 T G 0.336083 -3.2352e-05
20:3843027 A C 0.309129 2.2896e-05
20:3843668 A C 0.104288 -7.6161e-06
20:3846397 T C 0.308305 2.3599e-05
20:3850968 C T 0.308772 2.3662e-05
20:3856555 G A 0.051287 -4.7144e-05
20:3862208 T C 1.821340 -2.3225e-05
20:3868355 G A 0.162671 -5.8780e-06
20:3868570 A G 0.108917 1.4014e-05
20:3872566 T C 0.303313 1.9716e-05
20:3885785 C A 1.086037 -1.7758e-05
20:3896337 T C 0.021471 -6.1844e-06
20:3899516 A G 0.055234 4.8340e-07
20:3906768 T G 0.348650 -4.4471e-05
20:3911021 G T 0.103302 4.8013e-06
20:3911290 T A 0.861507 9.6633e-06
20:3916592 C T 1.906718 -1.5974e-05
20:3925360 G A 0.495868 6.1226e-05
20:3926643 A C 0.038450 -2.2035e-05
20:3938575 T C 1.488526 2.7149e-05
20:3938757 T C 0.046383 -1.0233e-05
20:3965709 C A 0.350163 -4.4417e-05
20:3971079 G T 0.023750 -2.1010e-05
20:3975011 T C 1.859005 -7.5604e-06
20:3990382 T G 0.021692 -6.1018e-07
20:3993354 C T 0.264710 2.6799e-05
20:3994700 A G 0.082437 5.2012e-05
20:4001274 A G 0.024587 1.6435e-05
20:4008727 T C 0.299853 -7.7648e-06
20:4022318 T G 1.188891 -3.5295e-05
20:4026567 T C 1.290521 -5.3063e-06
20:4028706 A G 0.359216 -4.7881e-05
20:4030897 T C 0.222972 -3.6652e-06
20:4036795 G A 1.969311 -1.6373e-05
20:4041276 T C 0.453536 -2.1426e-05
20:4041451 A G 0.162269 -4.4420e-05
20:4043286 A G 0.303946 2.2342e-05
20:4045339 T C 0.025730 1.1273e-05
20:4047325 A G 0.083281 5.5580e-06
20:4048021 T G 0.941280 1.4981e-05
20:4049908 T C 0.056961 2.6387e-05
20:4052208 G A 0.078601 -2.3341e-05
20:4053254 G A 1.359362 -7.9144e-06
20:4053518 T C 0.070681 4.3417e-05
20:4054373 A G 0.051917 1.1519e-06
20:4055656 A C 0.670412 8.7649e-06
20:4056413 A C 0.302819 -8.6176e-05
20:4058303 G C 1.387668 -7.8851e-06
20:4061698 C T 1.730015 -5.1076e-06
20:4062318 A G 0.374279 3.3784e-05
20:4064130 T C 0.951095 5.3498e-05
20:4071053 C T 0.961858 4.2143e-05
20:4071276 A C 0.141132 -4.4400e-05
20:4071940 G A 1.091013 1.2056e-05
20:4072290 A C 0.108015 -2.7293e-05
20:4074910 T C 0.248754 1.9781e-05
20:4074953 G A 0.445895 1.5929e-05
20:4077690 C T 1.174755 2.7490e-05
20:4081175 G A 0.044822 8.8834e-06
20:4082238 A G 0.388386 -4.9838e-05
20:4084892 T C 0.106713 -2.2752e-05
20:4088326 A C 0.674317 3.5160e-05
20:4090256 G T 0.231278 -1.1804e-05
20:4090471 A G 0.051573 -1.4819e-05
20:4091972 T C 1.780589 -5.2043e-05
20:4093697 A G 0.032153 -1.1915e-05
20:4093924 C T 0.325654 3.2168e-05
20:4095716 A G 1.329364 3.2465e-06
20:4101800 T C 1.265356 -1.1812e-05
20:4104120 C A 0.889668 -9.9690e-06
20:4105511 A G 0.708622 1.2179e-05
20:4108058 C T 1.576293 -1.2740e-05
20:4108066 T G 1.248504 -3.8912e-05
20:4108232 G T 0.079776 -3.0894e-06
20:4112120 G A 0.102357 -8.6625e-06
20:4113582 T C 0.332603 -4.8028e-05
20:4114498 T C 0.458252 2.1515e-05
20:4116237 T C 0.165829 1.0375e-05
20:4116714 A G 0.047094 2.1519e-06
20:4122485 A G 0.850900 4.5214e-06
20:4132372 C A 0.058399 -1.8758e-05
20:4135368 A G 0.236777 -1.7696e-05
20:4137918 C T 0.084554 -4.2726e-05
20:4138492 C T 0.871709 -4.4187e-05
20:4139254 G A 0.033581 -9.9776e-06
20:4139748 C T 1.398636 5.8154e-06
20:4143031 C T 1.532737 4.4617e-05
20:4143140 T C 0.028372 1.7536e-05
20:4153612 T C 0.270053 4.1223e-05
20:4155605 T C 0.083522 1.5244e-05
20:4155668 T C 0.023386 2.8386e-05
20:4155948 A G 0.879745 -2.3388e-05
20:4157136 A G 0.879486 -2.3417e-05
20:4159775 G T 0.981236 -4.1876e-05
20:4161923 T C 0.090257 -2.1050e-05
20:4163302 G A 1.370518 -4.0941e-05
20:4163513 T C 0.044416 1.9953e-05
20:4165089 G A 1.364159 -3.6621e-05
20:4167234 T C 0.423308 -3.8862e-06
20:4169079 A G 0.089939 1.0189e-05
20:4172744 G A 0.093389 -1.6636e-05
20:4174873 T C 0.115087 -8.9183e-06
20:4178771 T C 0.094957 -3.2880e-05
20:4178869 A C 0.312933 5.7357e-05
20:4181710 C G 0.033039 -5.7595e-06
20:4182322 G A 0.032822 2.7197e-05
20:4182877 G A 0.122790 -7.3608e-06
20:4184858 A C 1.055929 -6.7871e-05
20:4193694 A G 1.944003 -2.1263e-05
20:4196704 G A 0.023010 1.8802e-05
20:4197678 T C 0.210453 2.1071e-05
20:4199517 C T 1.936434 -5.2729e-06
20:4200595 T C 0.418046 3.9390e-05
20:4203114 G A 0.316017 1.2147e-05
20:4203890 A G 0.245381 9.6342e-06
20:4205072 G A 0.438865 1.9419e-05
20:4206899 T C 0.068435 -2.0216e-05
20:4209338 C A 0.357654 1.3736e-05
20:4210613 T C 0.027314 1.0056e-05
20:4213175 A G 0.087520 8.7253e-06
20:4215316 G A 0.482930 4.8547e-05
20:4216001 G A 0.033046 2.5989e-05
20:4220340 A G 0.409685 3.4810e-06
20:4223373 T C 0.020751 4.6183e-06
20:4225920 A G 0.120264 -1.3640e-05
20:4238075 A G 0.288544 8.7527e-06
20:4238885 A G 0.193730 -1.0258e-05
20:4242528 T C 0.048337 3.9418e-05
20:4248175 G A 0.038655 -6.2438e-06
20:4257605 C T 0.094742 -1.6249e-06
20:4258905 G T 0.467795 4.1970e-05
20:4259831 C T 0.560210 7.0161e-05
20:4277692 G A 0.101997 -3.0073e-05
20:4285532 G A 0.135095 -1.6622e-05
20:4285638 C T 0.520825 1.3109e-04
20:4289787 T C 0.158273 -1.4114e-06
20:4290257 T G 0.071275 1.1531e-05
20:4303321 G A 0.113705 2.0173e-05
20:4307820 C T 0.025055 1.8524e-05
20:4313835 A C 1.594145 1.4740e-05
20:4316909 G A 0.436758 7.1151e-05
20:4320476 T C 0.466169 -5.4155e-06
20:4324640 G A 0.101377 3.8199e-06
20:4348037 A G 1.027297 -1.7927e-05
20:4348505 G A 0.483644 3.0968e-06
20:4350962 T C 0.161386 2.5079e-05
20:4351046 T G 0.443292 -1.8384e-05
20:4351739 A C 0.553757 -6.7759e-06
20:4352104 G A 1.772497 4.8440e-05
20:4352922 G A 0.358346 5.2994e-06
20:4353884 T G 0.836462 1.9726e-05
20:4353954 A G 0.820951 3.0887e-05
20:4356320 C G 0.077952 9.8680e-07
20:4364866 G A 1.566994 -7.4225e-06
20:4371565 T C 0.280641 6.2572e-05
20:4379086 G A 1.104756 -7.4058e-05
20:4386485 A G 1.707652 -9.8889e-05
20:4387111 C T 0.839114 -4.9432e-05
20:4389200 T C 0.340993 1.6667e-05
20:4389376 G A 1.008387 -2.0156e-07
20:4389628 G T 0.109248 -2.0048e-05
20:4390249 A G 0.666125 -3.0385e-05
20:4391844 T C 1.180552 -7.9413e-06
20:4391962 G A 0.061307 -7.5515e-06
20:4392707 G C 0.844515 -2.0450e-05
20:4392917 A C 0.528761 3.5860e-05
20:4393548 C A 1.683519 -2.7663e-06
20:4396601 A G 0.037661 2.5338e-05
20:4398587 C T 0.360105 3.5195e-05
20:4406221 A C 0.854405 6.1357e-06
20:4407535 A G 0.026759 -8.1608e-06
20:4410636 T C 0.032208 -1.1943e-05
20:4412081 G A 0.353117 6.5859e-06
20:4412472 A C 0.076595 3.1252e-05
20:4415268 A G 0.043851 4.6357e-06
20:4424712 A C 0.031540 1.3570e-05
20:4427233 G A 1.445743 -7.9993e-06
20:4427464 A G 0.141018 -3.0808e-05
20:4430901 G A 0.115292 -1.5564e-05
20:4433170 C T 0.350406 4.1158e-07
20:4434140 T G 0.022737 -1.1522e-05
20:4439690 A G 0.041491 -2.1673e-05
20:4442168 G A 1.870005 -6.7703e-06
20:4444359 C T 0.041384 -1.9252e-05
20:4444986 G A 0.366538 3.5106e-06
20:4445193 T C 0.155176 1.7480e-05
20:4446104 T G 0.043841 1.5407e-05
20:4449931 G A 0.658380 -1.9592e-05
20:4451775 T C 1.472988 -2.9101e-06
20:4453134 C G 0.373218 -2.1679e-05
20:4455517 C T 0.196382 1.5778e-05
20:4455951 T G 0.799872 -1.0558e-05
20:4460430 A C 1.779904 -1.3760e-05
20:4461359 C T 1.467827 -2.2955e-05
20:4465723 G A 0.178206 2.2489e-05
20:4465997 A G 1.441526 -3.0779e-05
20:4466662 G A 0.069925 -2.3323e-05
20:4467802 A G 1.908825 1.6304e-07
20:4470325 T C 0.063336 9.3509e-06
20:4484743 G T 0.078126 6.1419e-06
20:4485450 A G 0.047609 -1.5243e-05
20:4486068 A G 0.105220 1.6703e-05
20:4491801 A G 1.906598 2.3875e-06
20:4496102 T C 1.926537 -6.4758e-06
20:4514571 G A 0.210443 -3.0326e-06
20:4522559 C T 0.280394 2.5777e-05
20:4530092 T G 0.047396 2.4929e-05
20:4532263 C A 1.510289 6.8462e-06
20:4537241 C T 0.092324 -5.3038e-05
20:4538951 T C 0.029199 9.8425e-06
20:4562141 G A 1.805004 -2.2438e-07
20:4562937 T C 0.041829 4.6559e-05
20:4570173 A G 0.122760 -2.1714e-05
20:4571478 A C 1.346969 -2.1796e-05
20:4575350 G A 1.945357 3.1583e-05
20:4580746 A G 0.053527 3.5880e-05
20:4582025 C T 0.395442 6.6458e-05
20:4583775 A G 0.081000 6.0027e-06
20:4583819 A G 0.079111 -6.3305e-05
20:4586303 T C 0.041793 -1.7313e-05
20:4587153 C T 0.977717 1.6200e-05
20:4592617 A G 0.817637 9.2921e-06
20:4592768 T C 0.083785 -8.1375e-06
20:4593041 A G 0.397503 2.1372e-06
20:4593976 A G 0.574462 -7.7771e-06
20:4594444 A G 0.138428 -1.2152e-05
20:4594466 T C 1.581646 1.3724e-05
20:4595503 A G 0.317507 -6.8302e-05
20:4596340 C A 0.145166 -9.8318e-07
20:4598923 T C 0.476997 7.3968e-06
20:4599202 A G 0.789025 -4.2309e-05
20:4607302 C A 0.033513 3.9916e-06
20:4608342 C A 0.024360 -2.0768e-06
20:4609713 T G 0.440377 7.5425e-06
20:4611729 T C 0.193042 -4.8721e-05
20:4611877 A G 1.022932 -2.5285e-05
20:4614632 C T 0.127756 -1.9333e-05
20:4614769 T G 0.052644 -1.8449e-05
20:4615056 G T 0.098754 1.8293e-05
20:4617875 T C 0.592727 -5.1782e-05
20:4618259 G A 0.096914 9.2702e-06
20:4620804 A G 0.092315 -2.0538e-05
20:4621337 A G 0.041375 5.5093e-06
20:4624176 C T 1.141554 -7.3400e-06
20:4624558 G A 0.497384 -4.1502e-05
20:4625741 A G 0.642992 2.8412e-05
20:4626878 T C 0.429491 -2.7311e-05
20:4630233 G A 0.302394 -3.3529e-05
20:4630881 A T 0.059532 -1.4446e-05
20:4634612 C T 0.111867 5.2563e-06
20:4636274 C T 1.043569 1.4000e-07
20:4645073 A G 1.210716 -3.4229e-05
20:4648444 C T 0.107869 -1.1145e-06
20:4649270 G A 0.297769 -4.3450e-05
20:4652440 G A 0.079296 -4.9630e-05
20:4652735 C A 0.041284 7.7935e-06
20:4654135 C T 0.053030 3.9943e-06
20:4655760 T C 1.162324 2.1074e-05
20:4657017 C T 0.219966 1.1798e-05
20:4670510 A G 0.518099 3.5500e-05
20:4671835 C A 0.041686 1.3730e-05
20:4673023 C G 0.121498 -3.6354e-06
20:4673532 A G 0.254022 -1.9992e-05
20:4677092 A G 0.498663 3.8090e-05
20:4680251 G A 0.693506 3.4280e-05
20:4688713 A G 1.246150 -2.5020e-05
20:4689418 G C 1.804338 -4.8484e-06
20:4692379 A G 0.067867 -1.0329e-05
20:4693339 G T 0.233527 -2.8842e-05
20:4693967 C T 0.074648 4.8841e-06
20:4694703 T G 0.153245 3.1166e-06
20:4698626 T G 0.035649 -1.1891e-05
20:4700983 G A 0.443097 -2.3326e-05
20:4702155 A G 0.066082 2.0445e-05
20:4702297 A G 0.382410 3.0244e-05
20:4702350 C G 0.215429 -9.5991e-06
20:4702964 G A 0.478850 -7.5855e-07
20:4703033 C T 0.046996 4.3566e-06
20:4703067 G A 1.013090 6.6373e-05
20:4703224 T C 0.050447 7.0735e-06
20:4703244 A G 0.041985 -1.1340e-06
20:4703492 C A 0.519585 2.6695e-05
20:4703545 T C 0.114558 -1.3539e-05
20:4703957 C T 0.700569 2.9305e-05
20:4705274 T C 0.042868 -2.5996e-05
20:4705364 T C 0.022253 2.0267e-06
20:4707861 A G 0.334080 -2.9676e-05
20:4708130 C T 1.603613 -1.7942e-05
20:4708318 T C 0.164041 -2.7326e-05
20:4710445 C T 1.025454 -2.9824e-05
20:4711755 T G 0.058551 1.0689e-05
20:4713176 G A 0.399847 7.1737e-05
20:4713339 A G 0.162174 1.1921e-05
20:4720667 T C 1.152661 1.0322e-05
20:4721082 T C 0.068347 -5.3998e-06
20:4724848 C A 0.387198 -6.2355e-06
20:4725742 A G 0.208911 -2.9352e-07
20:4726716 A G 0.764386 1.3301e-05
20:4727753 C A 0.027998 3.0382e-05
20:4741570 C A 0.190637 3.4944e-06
20:4743006 C A 0.037700 -6.4790e-06
20:4748076 G A 1.547983 -4.4444e-05
20:4749289 A C 0.501866 -1.6812e-05
20:4753695 A G 0.946837 -2.8178e-05
20:4759413 C T 0.220729 -8.6574e-06
20:4762032 A G 0.030361 -1.7315e-05
20:4763818 C T 0.099342 -5.1056e-05
20:4763864 A G 0.240512 -1.2087e-07
20:4766569 C T 0.225001 9.5612e-07
20:4767218 G A 0.574852 -2.4172e-05
20:4770609 T C 0.042498 -6.0493e-06
20:4771575 A G 0.122433 9.1327e-06
20:4772555 G A 0.095440 -1.6204e-06
20:4773597 C T 1.459972 -4.6092e-06
20:4775862 T C 0.792699 -3.0365e-05
20:4777593 G A 0.409104 -1.1416e-06
20:4778960 A G 0.058694 -1.3376e-05
20:4779068 A G 0.286499 -1.7016e-06
20:4779774 A G 0.568691 6.6426e-05
20:4782083 C A 0.459755 7.1823e-05
20:4786196 G A 0.521082 1.1407e-05
20:4786493 T C 1.650032 3.5118e-05
20:4786521 A G 0.055643 7.1555e-06
20:4792188 A G 0.772247 -3.0033e-05
20:4792262 A C 0.156520 -1.6751e-05
20:4794989 A G 0.795516 -5.2777e-05
20:4795382 A G 1.295834 1.2701e-05
20:4797284 G A 1.297584 -3.0643e-06
20:4797840 A G 0.388782 3.9485e-06
20:4800521 T C 1.092827 1.5231e-05
20:4802925 C T 0.049609 1.2986e-05
20:4805281 C T 0.225848 -1.2127e-05
20:4807025 T C 1.310152 1.7740e-05
20:4807274 A G 0.031890 -3.0555e-06
20:4808734 A G 0.548366 -6.1110e-06
20:4808875 G A 0.088988 3.2855e-06
20:4813056 A G 0.508952 -1.6078e-05
20:4813888 T C 0.525486 -1.3200e-05
20:4814469 C G 0.122368 6.5522e-05
20:4817968 A G 1.528002 -8.9095e-06
20:4818350 A C 0.102964 -1.6218e-07
20:4818916 C T 1.084998 -3.3065e-05
20:4821661 C A 1.826962 -2.0881e-06
20:4821724 A C 0.072239 1.1669e-04
20:4826400 C A 0.964659 2.3324e-06
20:4827334 T C 0.413070 -5.7082e-05
20:4827403 G T 0.095132 9.1895e-06
20:4827547 T G 1.146130 -5.1752e-06
20:4830412 T C 1.174577 -9.7045e-06
20:4830518 C T 0.164193 -2.0092e-05
20:4834338 T C 0.957671 -6.5867e-06
20:4835338 A C 0.267080 -1.1198e-05
20:4840591 T G 0.455136 -5.0971e-06
20:4847486 T C 0.029706 7.1204e-06
20:4851970 C T 0.244771 -1.2358e-05
20:4855678 G A 0.636198 -9.4494e-06
20:4859776 A G 0.086647 1.8264e-05
20:4865602 T C 0.142930 1.7179e-05
20:4866930 A G 0.045630 -1.4376e-06
20:4867140 G A 1.041855 3.9930e-06
20:4867912 A G 0.040852 -1.0405e-05
20:4870162 G C 0.238055 9.4351e-06
20:4879837 G A 1.638447 -1.5606e-05
20:4887670 A G 1.013337 -3.3641e-06
20:4897549 A G 0.040797 1.2178e-05
20:4900964 T C 0.866911 6.2652e-07
20:4902610 G T 0.031452 -3.5945e-05
20:4907121 T C 0.042154 -7.9640e-05
20:4907764 T C 0.049746 9.0090e-06
20:4909220 T C 0.147653 1.3234e-05
20:4909393 G T 0.065637 2.3044e-08
20:4913904 A C 0.033549 -1.8569e-05
20:4918661 A G 0.735910 -1.4819e-05
20:4920236 T C 0.052651 -3.1820e-05
20:4923286 T C 0.105626 -2.3223e-05
20:4926532 C T 1.969632 -1.0252e-05
20:4926855 G A 0.115730 -1.5996e-05
20:4927002 C T 0.069860 1.8850e-05
20:4928408 A G 0.068782 3.8990e-05
20:4930605 T C 0.053527 -2.1424e-05
20:4931551 T G 0.088387 9.9650e-06
20:4935481 A C 0.049463 -3.2205e-06
20:4941008 C T 0.090218 5.7489e-06
20:4941291 T C 0.067757 -1.2896e-05
20:4947034 G A 0.185645 -5.3131e-05
20:4947430 C T 1.086414 3.9711e-06
20:4952586 T C 0.882251 -1.6219e-06
20:4954724 A G 0.041615 -4.3335e-05
20:4967393 C T 0.852143 8.0961e-06
20:4968048 T C 0.104301 3.0845e-06
20:4974781 C T 0.062618 7.0525e-06
20:4976204 C T 1.950248 6.6568e-06
20:4977788 T G 0.773961 1.1419e-05
20:4980405 T C 0.316549 1.1836e-05
20:4980505 T C 0.734232 2.0921e-05
20:4983092 A G 0.680585 1.5236e-05
20:4983318 G C 0.365951 4.3873e-06
20:4991965 A G 0.346758 2.0337e-06
20:4992263 T C 0.123880 7.1589e-06
20:4997075 A G 0.071691 1.2789e-05
20:5002975 C T 0.096018 7.0553e-06
20:5003526 A C 0.458908 -8.1224e-06
20:5004960 C T 0.260646 -1.4578e-05
20:5009534 C T 0.277317 2.0131e-05
20:5010707 G A 0.048593 1.0670e-05
20:5011553 C T 1.552300 -1.7880e-05
20:5022052 T G 0.566384 -7.4127e-06
20:5023913 T C 0.073122 -2.9202e-05
20:5024179 T C 1.537759 1.3622e-05
20:5024338 A G 0.703319 4.8487e-05
20:5029207 G A 0.857109 -1.9542e-06
20:5030932 G A 0.042111 -3.9274e-07
20:5031027 G C 0.215770 4.6042e-05
20:5037774 A G 0.757089 -6.5643e-06
20:5039659 G C 0.081077 -8.8021e-06
20:5046930 A G 1.185801 -5.6755e-06
20:5048788 C A 0.102247 -4.3110e-06
20:5053808 G A 1.142725 -2.1759e-05
20:5069714 C T 1.040599 -3.5982e-05
20:5073532 T C 1.266210 -2.2503e-05
20:5076373 G T 0.042293 -1.8016e-05
20:5087008 T C 0.103555 2.7407e-05
20:5090905 T C 0.074722 -9.9472e-06
20:5091532 A C 0.219924 1.5473e-05
20:5098065 G A 0.052599 -7.8956e-06
20:5099636 A G 0.822716 -9.7991e-06
20:5108703 T C 0.198995 2.6934e-05
20:5111998 C A 0.832629 -6.0942e-06
20:5114251 A G 0.221524 6.4984e-06
20:5116199 T C 1.831999 2.3352e-05
20:5116622 T C 0.046717 -1.9206e-05
20:5116830 A G 0.175752 -7.4436e-06
20:5134580 T C 0.039515 6.4909e-06
20:5135968 T C 0.046513 5.4752e-06
20:5137905 A G 1.311567 -2.9212e-05
20:5142231 G A 0.022536 -3.7945e-05
20:5145555 G T 0.022169 -4.1620e-05
20:5146442 T G 0.939186 -2.1666e-05
20:5147244 A G 0.159743 -2.2637e-05
20:5150716 T G 0.153008 1.3051e-05
20:5154538 A G 0.075258 3.6105e-05
20:5154905 G A 1.229629 -1.5315e-05
20:5157713 A G 0.073158 1.3803e-05
20:5164068 G A 0.021903 8.9642e-06
20:5166418 A G 0.022198 -4.1039e-05
20:5168012 C A 0.116016 -4.9113e-06
20:5169466 G A 0.022445 -3.2966e-05
20:5170373 G T 0.105613 -6.8139e-06
20:5172034 T C 0.909769 -9.8992e-06
20:5173637 C T 0.030099 -2.9223e-06
20:5178941 C T 0.165209 1.0807e-05
20:5179693 C A 0.204042 5.6938e-06
20:5183629 C A 0.192727 4.7528e-05
20:5184251 C A 0.045403 5.4231e-05
20:5185348 C G 0.096914 2.1042e-05
20:5193639 G T 0.791099 -2.1690e-05
20:5196731 A G 0.040287 -4.1607e-05
20:5209217 A C 0.987007 1.4981e-05
20:5210299 G A 0.044143 -4.0331e-05
20:5213096 G A 0.135228 2.9726e-06
20:5213416 A G 0.096791 -8.3382e-07
20:5214713 G A 0.137730 -1.4455e-05
20:5216108 T C 0.048424 5.1740e-05
20:5216316 T C 0.078325 2.7132e-05
20:5224865 C T 0.044013 -4.6016e-06
20:5234245 A G 0.518151 -1.0533e-05
20:5234624 C A 0.044114 -1.4047e-06
20:5234887 G A 0.600715 -2.4307e-05
20:5240592 T G 0.586621 3.0260e-05
20:5241731 G A 0.283124 -3.2840e-05
20:5242559 C A 1.489675 6.1209e-05
20:5243042 A G 0.648811 2.7285e-05
20:5244157 A G 0.045941 -1.8109e-06
20:5245204 A C 0.164485 1.0157e-05
20:5245253 T C 0.053897 -1.0238e-06
20:5247593 T G 0.303452 1.0717e-04
20:5247910 C A 0.409575 -5.6638e-05
20:5253536 A G 0.483514 -2.7232e-05
20:5255078 G T 0.766482 -2.8717e-05
20:5278794 A G 1.028326 8.6180e-06
20:5280205 G A 0.085018 -1.9138e-05
20:5281253 A G 1.519803 -1.6560e-05
20:5284281 C T 0.785883 -2.0862e-05
20:5284380 C T 0.238052 7.5816e-05
20:5285050 T C 0.027849 -1.5575e-05
20:5302452 T G 0.934908 -2.2675e-05
20:5303463 G A 0.368482 2.8199e-04
20:5304294 A G 0.095895 8.6645e-06
20:5308835 T C 0.024298 3.0540e-05
20:5310594 A G 0.074177 4.4374e-05
20:5325798 C A 0.321398 3.1223e-05
20:5338538 A G 0.022919 -2.7336e-05
20:5338623 G A 0.099549 8.0990e-05
20:5338726 G A 0.422529 -4.1729e-05
20:5341697 T C 0.903317 -2.7662e-05
20:5345342 A G 0.034935 1.4187e-07
20:5353005 T C 0.086706 -2.1659e-05
20:5354364 T G 0.259001 4.0423e-05
20:5354819 G T 0.597462 -2.6985e-05
20:5357098 C A 0.210576 -2.4542e-05
20:5357968 G A 1.090380 -4.4300e-06
20:5371379 T C 0.022412 3.9296e-07
20:5374141 C T 0.029102 -1.9079e-05
20:5376639 C T 1.381979 6.7842e-05
20:5378152 C T 0.203773 -1.4133e-05
20:5379548 G A 0.529962 1.0376e-04
20:5385706 G A 0.062748 -1.5164e-05
20:5386859 A G 0.036853 -2.2904e-05
20:5397328 C T 0.761373 4.1022e-05
20:5403246 T C 0.112744 -4.4407e-06
20:5406093 G A 0.627743 -8.1683e-05
20:5408943 A G 0.112069 3.9297e-06
20:5410142 G T 0.042267 8.3971e-06
20:5412226 T C 0.058435 9.0474e-06
20:5414282 C T 1.460794 -8.4499e-06
20:5414408 A C 0.100822 -1.0167e-05
20:5422497 G A 0.440033 4.6443e-05
20:5422539 G T 0.332749 -4.3735e-05
20:5423389 T C 0.045805 2.8303e-05
20:5428436 A C 0.072106 -1.9243e-07
20:5432654 C T 0.206769 -1.1935e-05
20:5432948 C T 1.048476 -2.9527e-05
20:5437658 A G 0.314306 -1.9802e-05
20:5449924 C A 0.033611 8.4071e-06
20:5451848 T C 0.044977 -1.2585e-05
20:5456109 T C 0.187437 -4.3290e-05
20:5456437 T G 0.035980 3.9643e-05
20:5462313 G A 0.973981 -3.3797e-05
20:5462509 T C 0.128249 -2.2342e-05
20:5463731 G A 0.335206 -5.4289e-05
20:5467034 C A 0.741360 -4.8656e-05
20:5471061 C T 0.225929 -1.1727e-05
20:5471992 T C 0.199261 2.6816e-05
20:5472765 C T 0.354051 -1.1607e-05
20:5472900 G A 0.095482 -6.5902e-06
20:5473839 T C 0.068055 -1.4350e-05
20:5473898 C A 0.250584 -1.4697e-05
20:5474296 T C 0.650684 1.2660e-06
20:5476464 C T 0.258517 -2.0824e-05
20:5476771 G A 1.201589 -5.3981e-05
20:5477609 A G 0.952306 -7.4815e-05
20:5478313 G A 0.043189 7.3476e-06
20:5479379 T C 0.479175 -1.7050e-05
20:5479948 C T 0.161925 -1.7498e-05
20:5480686 G C 0.460966 3.3917e-05
20:5483078 A G 0.343029 -1.0155e-05
20:5487848 G T 0.479587 5.2482e-05
20:5491294 C T 0.157361 -4.9651e-06
20:5492927 G A 0.725884 1.7345e-05
20:5503683 T C 0.024078 2.7484e-06
20:5505764 T C 0.914544 9.7320e-06
20:5507428 A G 0.384445 2.2057e-05
20:5511970 A G 0.033851 -2.3652e-05
20:5514902 A G 0.066984 -5.1564e-06
20:5530297 A G 0.071639 -5.1244e-06
20:5544502 G A 0.614117 -2.2514e-05
20:5545248 A G 0.049934 -3.8596e-06
20:5554689 C T 0.098319 1.7348e-05
20:5554808 C T 0.360715 -1.0993e-05
20:5589582 C T 0.034513 5.9846e-06
20:5590656 T C 0.118265 -2.2813e-05
20:5593850 T C 0.073369 1.2785e-05
20:5607325 C T 0.841665 -2.0562e-06
20:5615604 T C 0.069561 8.1719e-06
20:5618582 A C 0.964322 -1.1735e-05
20:5624707 C A 0.111147 1.1098e-05
20:5626124 G A 0.104194 -6.0601e-06
20:5628100 A G 0.523172 4.4192e-05
20:5628854 C T 1.915449 3.1618e-05
20:5631047 C A 0.374854 9.5217e-06
20:5632762 G T 0.066887 1.0966e-05
20:5633350 T C 0.149600 -5.4946e-06
20:5633459 G A 0.681042 -2.7464e-05
20:5634219 A G 0.058230 -1.5165e-05
20:5637553 C T 0.145189 -5.9529e-06
20:5645204 A C 0.956061 -4.8731e-05
20:5646531 A G 1.411197 -7.4527e-06
20:5646880 T C 0.500399 -3.3431e-05
20:5647145 G A 1.113270 2.0686e-05
20:5647738 T G 0.661256 1.0786e-05
20:5648889 C T 0.718220 -1.1025e-05
20:5649186 T G 0.382037 -7.9252e-06
20:5650120 A G 0.053056 4.4598e-06
20:5655073 C T 0.220265 2.4992e-05
20:5656763 T C 0.110251 6.2812e-06
20:5660064 T C 0.124737 -1.7890e-05
20:5660133 A G 0.290200 -4.0371e-05
20:5664999 C A 0.322892 1.4357e-05
20:5665621 G T 0.064566 3.2053e-05
20:5668714 T C 0.785983 -2.0676e-05
20:5669014 T C 0.047986 -3.5278e-05
20:5669769 T C 0.497413 1.2952e-05
20:5670332 A G 0.063579 4.1038e-05
20:5670394 T C 0.897922 -3.0026e-05
20:5670789 T C 0.085988 -1.9412e-05
20:5675623 T C 0.269822 3.6342e-05
20:5675728 G A 0.033922 2.7523e-05
20:5675974 C A 0.107505 -1.4062e-05
20:5676783 T C 0.514941 7.6382e-05
20:5676881 A G 1.276979 1.4512e-05
20:5676996 C G 0.105509 -2.6226e-05
20:5679212 C G 0.131096 1.3062e-04
20:5681174 T G 0.244531 1.2170e-05
20:5684462 G A 0.531919 -6.3714e-05
20:5686635 G A 0.181315 3.8831e-05
20:5689043 T C 0.067263 2.3915e-05
20:5690409 C T 0.751944 -7.3564e-05
20:5691558 T C 0.112916 3.0204e-04
20:5691678 A G 0.444126 1.2642e-05
20:5695053 C T 0.321356 -6.0521e-05
20:5695174 G A 1.037249 4.6182e-05
20:5695218 G A 0.337374 6.2431e-05
20:5696863 C T 0.271247 -4.4987e-06
20:5698148 A G 0.075459 -2.6439e-05
20:5699559 A G 1.674625 -1.9221e-06
20:5700674 G A 0.156767 -3.2683e-05
20:5701289 A G 0.047882 1.1938e-06
20:5703039 A G 1.190355 6.7961e-06
20:5707880 G A 0.225488 -9.7374e-06
20:5708418 C G 0.588241 -5.8139e-06
20:5715284 G A 0.366126 -1.7087e-05
20:5716015 T C 0.213527 -8.5328e-06
20:5718625 T G 0.067620 -2.6601e-05
20:5719470 C T 0.810454 4.3830e-05
20:5726401 T C 0.343600 -1.2316e-05
20:5726818 A G 0.050330 -6.9289e-06
20:5728237 A C 0.409925 -1.5999e-05
20:5728300 C T 1.260812 2.0772e-05
20:5730829 A G 0.370300 7.9000e-06
20:5731803 C T 0.431185 2.2337e-06
20:5740817 G A 0.040047 -1.0398e-05
20:5742041 G A 0.529307 -1.4937e-05
20:5746348 G A 0.810015 1.8050e-05
20:5753579 T C 0.559129 2.7936e-05
20:5753865 A C 0.246793 -1.8179e-05
20:5754426 A G 0.034386 1.1180e-05
20:5760093 T C 0.087618 3.7417e-05
20:5761225 A G 0.094389 -3.3620e-05
20:5763669 T C 1.093623 2.1322e-05
20:5770377 A G 0.052784 -7.1849e-06
20:5775058 A G 0.577264 1.4411e-05
20:5775251 C T 1.778222 1.7370e-06
20:5780520 T C 1.691095 -1.1382e-05
20:5780884 T C 1.201329 -9.0061e-06
20:5781572 A G 0.682188 -1.6483e-05
20:5782350 G A 0.513256 5.4277e-06
20:5785194 T C 0.509598 1.9852e-05
20:5785482 T C 0.415647 5.1641e-06
20:5785514 G C 0.100634 -1.3903e-05
20:5786965 C T 0.074751 -1.0780e-05
20:5787336 C T 1.268501 -4.1973e-05
20:5787785 C T 1.566169 -8.7935e-06
20:5790591 G A 0.034328 3.0628e-06
20:5791066 T C 0.905774 1.3937e-04
20:5794331 G T 0.084327 -4.7535e-05
20:5800572 C T 0.554170 -5.5188e-05
20:5803933 T C 0.035256 6.7719e-06
20:5808694 G T 0.472417 -2.4456e-05
20:5808772 G A 1.740360 9.3796e-06
20:5809302 T G 0.959034 -9.8863e-05
20:5810497 G A 1.146682 3.5251e-05
20:5810831 G A 0.316111 7.5443e-07
20:5810832 A G 0.081970 -2.3010e-05
20:5813337 T G 0.065355 -1.3074e-05
20:5815845 G A 0.067059 -2.0707e-05
20:5817640 A G 0.563875 1.9585e-06
20:5820274 G A 0.054783 3.9639e-05
20:5820555 A G 0.366450 1.8369e-05
20:5827686 A G 0.038992 1.0719e-05
20:5833688 A G 0.188755 -2.6106e-05
20:5834483 T G 0.482560 7.9955e-06
20:5837115 A G 0.108677 1.6455e-05
20:5838145 T C 0.052362 -1.3075e-05
20:5840157 A G 0.210161 -2.2208e-06
20:5840923 C T 0.394741 -3.3137e-05
20:5842094 T G 1.370560 -5.1090e-05
20:5844122 G A 0.624750 -2.5222e-05
20:5846123 A G 0.347300 -2.7475e-05
20:5847371 T C 0.030219 -8.3657e-07
20:5848569 A C 1.199534 1.2194e-05
20:5849322 T C 0.044218 -2.3938e-05
20:5851390 T C 0.500691 8.4519e-05
20:5853241 T C 0.020656 1.4058e-05
20:5855279 C T 0.390453 -1.1527e-05
20:5857447 A G 0.057662 1.1205e-05
20:5865247 G A 0.610614 -1.9242e-05
20:5865457 A G 0.042209 -1.5567e-05
20:5865636 C A 1.069207 1.3047e-05
20:5873431 G C 1.409380 7.5882e-06
20:5874229 T C 0.353892 -1.1378e-05
20:5874493 A G 0.457035 7.4708e-05
20:5874803 G A 0.127762 -5.4947e-05
20:5875786 T C 0.052427 2.7662e-05
20:5877712 T C 0.038700 -1.4623e-05
20:5878139 T C 0.209856 3.6961e-06
20:5886749 C T 0.726598 1.7581e-05
20:5890247 C T 0.030202 9.6153e-06
20:5890929 T C 0.649743 -3.2375e-06
20:5896721 A C 0.271799 1.1101e-05
20:5903067 A T 0.554319 3.5290e-06
20:5903192 A G 0.115256 -2.5521e-06
20:5903223 A G 0.022662 -1.5782e-05
20:5903323 A G 0.740717 1.0319e-05
20:5903388 C A 0.072035 1.3623e-05
20:5903517 G A 1.476156 1.0553e-05
20:5903848 G C 0.746576 7.6952e-06
20:5904028 T C 0.072573 1.1580e-05
20:5904289 A G 0.020387 -6.6376e-06
20:5910981 T C 0.568883 6.0519e-06
20:5914424 T C 0.353626 -1.9654e-05
20:5923204 C T 0.217526 -3.0236e-05
20:5925365 T C 0.044319 1.7420e-05
20:5926844 A C 0.021195 2.1528e-05
20:5928245 C T 0.216445 -2.9901e-05
20:5929390 A G 0.218447 1.5007e-07
20:5931743 C T 0.089591 3.4039e-05
20:5932650 T C 0.042894 1.2702e-05
20:5934513 A G 0.020760 1.2747e-05
20:5935303 C A 0.044851 1.5312e-05
20:5935385 C T 1.586131 2.5021e-06
20:5948227 A G 0.130459 -2.7025e-05
20:5950432 A G 0.087261 -3.9492e-05
20:5951050 G A 0.028476 -6.6102e-06
20:5951265 C A 0.096878 -5.3174e-06
20:5953815 G A 0.158899 7.8613e-06
20:5960231 A G 0.038447 4.3186e-06
20:5960691 C T 0.384329 -5.0350e-06
20:5966763 G A 0.029397 -5.7876e-06
20:5974265 G A 0.047159 1.7098e-05
20:5981476 A G 0.242755 -1.5444e-05
20:5982090 A G 0.023656 -3.7141e-05
20:5982244 A C 0.972014 -6.5463e-06
20:5983366 A C 0.020585 -3.1814e-06
20:5983436 A G 1.639311 -5.6214e-05
20:5998395 C G 0.092707 3.1625e-05
20:6002348 G A 0.281689 1.4265e-05
20:6004157 A G 1.336612 4.3402e-05
20:6011934 T C 0.237913 3.1702e-05
20:6014954 A G 1.243469 2.8542e-05
20:6019481 G A 1.012078 8.3229e-06
20:6034446 T C 0.171896 4.6196e-05
20:6034566 C G 0.039761 1.7441e-05
20:6035228 T C 1.423788 4.2304e-05
20:6037754 A G 0.036603 -4.1683e-06
20:6039909 C A 0.485264 -3.5286e-05
20:6045323 C T 0.409584 4.9593e-06
20:6045498 T C 0.537729 3.3114e-05
20:6045860 C T 0.388574 -3.4525e-05
20:6048873 T C 0.029274 7.2959e-06
20:6052668 C G 0.340143 2.8336e-05
20:6053755 T C 0.124137 -1.0730e-05
20:6055038 A G 0.600630 -1.1169e-05
20:6056356 A G 0.410110 4.3807e-06
20:6058740 G T 0.227224 -2.3147e-05
20:6063260 G A 0.028771 1.2636e-05
20:6064635 A G 0.560856 1.3988e-05
20:6064839 C T 1.331107 6.2369e-06
20:6069723 A G 0.141904 -4.2813e-06
20:6085006 C T 0.543316 -1.2732e-05
20:6088265 A G 0.194217 -7.0681e-06
20:6090969 G A 0.108161 -9.9722e-06
20:6093177 G A 0.197100 -8.4795e-07
20:6094635 G T 0.113795 2.7274e-05
20:6100367 C T 0.084761 -8.7613e-07
20:6101234 A G 0.039758 -6.5704e-06
20:6102524 G A 0.034000 -5.5344e-06
20:6102996 C G 1.123315 -3.7756e-06
20:6104068 T C 1.410746 -2.9036e-06
20:6105379 C T 0.134354 8.5318e-06
20:6107490 G A 0.452215 6.1371e-05
20:6107933 C G 0.326712 6.6802e-06
20:6110960 G T 0.509679 1.4818e-05
20:6114257 T C 0.213848 3.0375e-05
20:6116849 G A 0.070629 -1.4590e-05
20:6117379 C A 0.130820 2.7258e-05
20:6118729 C G 0.609793 5.2290e-05
20:6122238 C T 0.767024 2.1443e-05
20:6123452 C G 0.542913 5.6927e-05
20:6125941 T C 0.978032 -1.0660e-05
20:6126103 G A 0.249257 4.8272e-05
20:6128223 A G 1.660117 3.5081e-05
20:6128495 A G 0.037038 -5.2194e-06
20:6128868 A C 1.556984 1.9943e-05
20:6129268 C A 0.747699 3.0543e-04
20:6137310 G A 0.574573 6.3811e-05
20:6140950 A C 0.095823 -8.4449e-06
20:6143421 T C 0.063628 -4.7472e-05
20:6153933 C A 0.046461 1.2336e-05
20:6161395 T G 0.306403 -1.0635e-05
20:6163250 T C 0.379366 7.2340e-06
20:6180089 T C 0.101893 2.4024e-05
20:6180748 G A 0.042429 -9.3601e-06
20:6183117 C T 0.323317 -8.8274e-07
20:6186901 A G 0.023912 -1.7626e-05
20:6195324 C G 0.034052 3.5513e-06
20:6200581 G A 0.035194 -4.2163e-06
20:6201546 C A 0.034571 -4.1230e-06
20:6212459 G A 0.101679 1.4441e-06
20:6217050 T C 0.116460 -7.4151e-06
20:6230133 T C 0.401772 6.1928e-06
20:6234651 G A 0.039326 -2.4476e-05
20:6245349 G C 0.027161 -1.7427e-05
20:6256735 T C 0.034078 -1.8407e-05
20:6257227 A C 0.225449 1.6081e-05
20:6268114 C T 0.024347 8.6806e-07
20:6269446 G A 0.044403 -1.2278e-05
20:6271237 A G 1.935161 2.2241e-05
20:6275437 T C 0.090296 -4.0019e-05
20:6281653 G T 0.043072 1.7370e-05
20:6281890 G A 0.077413 1.3524e-05
20:6282558 G A 0.474160 4.5486e-05
20:6292392 T C 0.121978 -2.9584e-05
20:6295948 A G 1.339857 7.9560e-05
20:6296266 T C 0.206422 -3.0610e-07
20:6326507 C T 1.222901 3.8423e-05
20:6335263 G A 0.035795 -2.4151e-05
20:6337265 A G 0.055504 -7.0760e-07
20:6340140 A G 0.616188 1.0251e-05
20:6342878 C T 0.071973 -1.0624e-05
20:6370986 G A 0.090844 -2.4375e-05
20:6377965 C T 1.338403 3.7772e-05
20:6382002 G A 0.257689 -3.3217e-05
20:6382388 T C 0.151440 1.7134e-05
20:6385853 C A 0.034425 -1.1267e-06
20:6392395 G A 0.078640 2.3217e-05
20:6394866 C T 0.052180 3.8878e-05
20:6404281 A C 0.719246 -3.5194e-05
20:6407642 A G 0.928806 4.5823e-05
20:6411069 G A 0.376727 -4.6683e-05
20:6415715 C T 0.093993 -8.2380e-06
20:6427583 C T 1.946632 2.9533e-05
20:6433261 C T 0.982654 3.5631e-05
20:6445985 C T 0.098764 -1.1872e-05
20:6449465 C T 0.064151 -1.7888e-05
20:6451486 T C 0.027830 2.0068e-05
20:6454309 G A 0.189342 -1.1437e-04
20:6456383 A G 0.074131 1.5771e-05
20:6457336 T C 1.883322 1.2459e-05
20:6464417 A G 0.457814 -1.7437e-05
20:6473796 T C 0.030345 3.9147e-05
20:6476634 G A 0.060746 -2.0294e-05
20:6479298 A G 0.841247 1.6505e-05
20:6482053 G A 0.118765 4.5856e-05
20:6483417 G A 0.105561 -2.2274e-05
20:6506497 T G 0.087981 6.7364e-05
20:6521776 T C 0.063456 2.9971e-05
20:6528627 T C 1.965572 3.1780e-05
20:6538953 A G 0.036272 2.4422e-06
20:6544738 T C 0.082525 7.5500e-06
20:6547654 C T 0.825414 1.8523e-05
20:6548863 T C 1.076783 -1.0849e-05
20:6551421 A G 1.540245 1.2259e-05
20:6555619 C T 0.081886 -1.2767e-06
20:6560354 T C 0.022916 -6.7584e-06
20:6563276 A G 0.021117 -4.8309e-05
20:6568923 G A 0.034289 1.0863e-05
20:6571034 A G 0.106457 1.7977e-05
20:6583057 T C 0.025869 5.6890e-06
20:6583156 G A 0.060395 7.0962e-07
20:6594349 A G 1.259465 1.2062e-05
20:6600840 T C 0.090893 -1.2488e-05
20:6603622 T C 0.809564 -1.7108e-05
20:6610541 A G 0.108813 1.6831e-05
20:6610862 C T 0.033809 -2.6958e-05
20:6611424 G C 0.027060 -8.2284e-06
20:6620893 A G 0.917524 -3.7335e-06
20:6621685 T C 1.238188 -3.4418e-06
20:6626218 A G 1.272192 -8.0096e-07
20:6628587 T G 1.966766 3.6957e-05
20:6628901 C T 0.200650 1.7879e-05
20:6630918 G A 0.108781 3.7324e-06
20:6631831 A G 0.035198 -1.0605e-05
20:6634566 C A 1.035191 5.3791e-06
20:6638596 T A 0.494076 4.3955e-05
20:6638798 T C 1.331577 -3.8281e-05
20:6639607 A G 0.264032 8.3355e-06
20:6640836 A C 0.581353 -2.4979e-05
20:6641051 C G 1.429942 -4.7500e-05
20:6641145 G A 1.617596 -2.2055e-05
20:6641438 T C 0.071739 -4.9530e-06
20:6642304 C A 0.176534 -3.3537e-05
20:6643172 T G 1.869352 3.9630e-05
20:6648242 G T 0.052229 1.3384e-05
20:6653623 A G 0.970408 -6.7285e-06
20:6659739 G A 0.028128 -7.4561e-06
20:6662351 C T 0.121082 1.9913e-05
20:6668774 T C 0.566053 5.3062e-06
20:6669186 C T 1.317701 4.9710e-06
20:6669423 A G 1.543971 -2.9752e-06
20:6670511 A G 1.101481 1.1772e-06
20:6671666 T C 1.468103 5.8745e-06
20:6672656 T C 0.151853 2.5276e-05
20:6673051 A G 0.248124 8.8154e-06
20:6677460 T C 0.024928 -1.8868e-05
20:6679139 T C 1.350124 -4.6654e-05
20:6680730 G A 0.100523 -1.2106e-07
20:6686426 G A 0.809314 1.0825e-05
20:6689058 C T 0.135370 -1.0876e-06
20:6693128 T C 0.769322 -6.2818e-06
20:6694558 T G 0.036081 -4.0395e-05
20:6696573 A G 0.032455 4.8621e-05
20:6698088 C T 0.082960 2.1221e-05
20:6699547 T C 0.115584 4.2500e-05
20:6701426 T C 0.403544 -3.3287e-05
20:6708281 G A 0.177887 3.1089e-05
20:6715443 A G 1.130596 -1.8175e-06
20:6716852 C T 1.931688 5.7002e-06
20:6720231 A G 0.501162 -6.2594e-06
20:6722242 C T 0.393453 -2.9090e-05
20:6722811 A C 0.090831 2.3303e-07
20:6723240 G A 0.168072 4.1772e-06
20:6724837 T C 0.836793 1.4631e-05
20:6728238 G A 0.530193 -2.9645e-05
20:6730079 T C 0.155319 -1.1192e-04
20:6732033 C T 0.117989 7.7456e-06
20:6736406 A G 0.101202 7.8616e-06
20:6737551 A G 0.919439 -1.5151e-05
20:6740366 T C 0.922249 1.8241e-05
20:6741522 G T 0.073645 -1.0566e-05
20:6744039 C A 0.322976 -3.9889e-06
20:6745089 G A 0.065942 2.2457e-05
20:6750882 G T 0.037035 1.1487e-05
20:6751570 A G 0.146289 9.6391e-06
20:6754246 A G 0.542910 -4.0902e-06
20:6756100 T C 0.028109 -2.1496e-06
20:6756148 A G 0.452747 -7.1098e-06
20:6756217 A G 0.196882 -4.9516e-06
20:6759115 T A 1.218765 7.1702e-06
20:6761512 T C 1.221862 2.7305e-06
20:6761897 C A 0.046539 -7.5920e-06
20:6762940 T C 0.043828 3.5857e-05
20:6763418 A G 0.058710 3.3100e-06
20:6765337 C A 0.032478 9.6778e-06
20:6765841 C A 1.239055 1.6375e-05
20:6766019 T C 1.227857 -1.5149e-06
20:6766314 T G 0.121566 -2.6017e-05
20:6767111 G A 0.710956 -9.9770e-06
20:6769300 C T 0.700897 -3.6712e-05
20:6771211 A G 0.826319 7.8357e-05
20:6771370 A C 0.113094 -1.2716e-05
20:6771431 A C 0.088741 6.9022e-06
20:6772066 G A 0.181795 -6.0057e-05
20:6773370 A G 0.061314 -6.7557e-06
20:6773579 A C 0.021880 -1.4331e-06
20:6774420 G A 0.117544 1.1393e-05
20:6781054 A G 0.958625 2.6474e-05
20:6782925 C G 1.160282 -8.6609e-06
20:6796321 T G 0.318120 -3.1525e-05
20:6798495 T C 0.917981 -8.3445e-06
20:6799216 C T 0.059502 1.1826e-05
20:6800431 A G 0.050359 -9.8180e-07
20:6803897 T C 0.079860 -4.0786e-05
20:6810998 A G 0.105126 2.3393e-05
20:6811164 G A 0.078614 -1.1532e-05
20:6814442 T C 0.244592 2.7619e-05
20:6820078 A G 0.295182 4.0927e-05
20:6821060 C T 0.095934 1.5592e-05
20:6822165 G T 0.944539 -1.2564e-05
20:6826202 T C 0.076692 2.5611e-05
20:6830737 C T 1.011432 -1.1029e-04
20:6835157 A G 0.073982 1.9950e-06
20:6839494 G A 0.848699 -7.9986e-05
20:6840751 C A 0.122621 1.5057e-04
20:6849414 G A 0.063547 -9.5148e-05
20:6850812 A G 0.072457 -1.9256e-05
20:6853193 G A 0.099741 1.9176e-04
20:6856246 T C 1.247306 1.7204e-05
20:6859177 A G 0.201819 -2.2558e-05
20:6860247 G A 0.761516 -1.1813e-05
20:6860895 A G 0.784675 -7.3418e-06
20:6861543 A G 0.730820 -3.8818e-06
20:6865066 T C 0.092597 1.0899e-05
20:6865247 C A 0.450193 -1.3171e-05
20:6865530 G T 0.573706 7.3483e-06
20:6865658 G A 0.093201 1.3151e-06
20:6870847 A G 0.618856 1.9380e-05
20:6873953 G T 0.175255 3.9246e-05
20:6880918 A G 0.212683 -3.8351e-05
20:6887965 A C 0.027138 -3.1672e-05
20:6889992 G A 0.934739 2.3588e-05
20:6892818 C T 0.039450 -6.2443e-06
20:6893128 G A 1.799048 4.8426e-06
20:6896814 T G 1.486101 -2.2116e-05
20:6897260 C T 0.097878 -1.8975e-06
20:6911133 T C 1.704260 -1.0842e-05
20:6920193 C T 0.454474 -4.8205e-05
20:6924287 T C 1.042803 1.2748e-05
20:6938977 C T 0.473368 -3.2783e-05
20:6940078 T C 0.052741 -1.0521e-05
20:6941197 C T 1.660837 8.3971e-06
20:6942888 T C 1.151752 4.2703e-05
20:6944464 A C 0.065189 1.2547e-05
20:6946351 G A 0.053903 -3.0328e-05
20:6949137 T C 1.304257 3.8532e-05
20:6956974 T C 1.250610 6.5918e-05
20:6963474 G A 0.223108 -2.2820e-05
20:6963584 T C 0.054095 2.6570e-05
20:6964783 G A 0.050719 -1.3328e-06
20:6969080 G T 1.832863 1.2759e-05
20:6969751 C T 1.510981 -1.8426e-05
20:6975364 G A 0.084440 5.8785e-06
20:6978828 T C 0.054893 3.6111e-06
20:6979749 T C 0.042105 3.4082e-05
20:6980635 T G 0.128366 2.1603e-05
20:6983761 T C 0.103480 3.2474e-05
20:6992202 A G 0.220512 -1.2183e-07
20:6994830 T C 1.788528 -1.2506e-05
20:6997076 A G 0.067490 -1.8718e-05
20:7006604 T C 1.893845 3.0220e-05
20:7011219 G A 0.066007 -5.4548e-05
20:7011958 A G 1.295792 2.4902e-06
20:7014654 G A 0.056335 -3.0849e-07
20:7015644 A G 0.126113 1.3579e-05
20:7015652 A C 0.125503 -1.7428e-05
20:7016222 A G 0.791267 1.2703e-05
20:7024440 G A 0.156699 -6.4241e-06
20:7025046 T C 0.324420 9.0891e-06
20:7030061 A G 0.207635 -1.3888e-05
20:7041513 C T 1.320262 -1.2333e-05
20:7057489 C T 0.135484 -4.3680e-06
20:7062061 T G 0.067494 -1.0009e-05
20:7064147 C T 0.234810 1.3547e-05
20:7064269 T C 0.036626 1.1279e-05
20:7067037 T C 1.682561 3.4547e-05
20:7067446 G C 1.057133 -1.2221e-07
20:7067738 G T 0.322547 5.5305e-05
20:7073125 T C 1.350916 2.5662e-05
20:7075378 C T 0.072875 5.3029e-06
20:7085280 C T 0.504768 -3.0793e-06
20:7089259 G A 0.050927 9.7619e-06
20:7093703 T C 0.057172 4.6047e-07
20:7094370 A G 0.588705 -2.5000e-05
20:7094734 A G 0.077332 -2.8378e-06
20:7096030 T C 1.100179 -6.8535e-05
20:7103291 T C 0.085093 1.7891e-06
20:7104665 T C 0.073547 -5.5424e-05
20:7109029 C T 0.079240 3.7591e-06
20:7109420 T C 0.050619 3.0721e-05
20:7114009 A G 0.052524 6.7613e-06
20:7114286 C T 0.655855 -5.1310e-05
20:7118280 G A 0.059619 -6.3985e-06
20:7127831 G C 0.022318 -1.0098e-05
20:7128977 T C 0.079679 2.2791e-05
20:7129819 T C 0.081503 -8.5525e-06
20:7130308 C T 0.094885 2.5965e-05
20:7130799 G A 0.085394 -4.1150e-05
20:7132267 C T 0.171802 -4.5012e-05
20:7132569 A G 0.071074 -8.3811e-06
20:7136244 A G 0.535191 -6.5337e-05
20:7138555 A C 0.027112 6.4706e-06
20:7139241 G A 0.039865 -3.5116e-06
20:7139721 G A 0.027034 1.0708e-05
20:7145926 A C 1.930562 -1.0134e-05
20:7148576 A G 0.049327 3.2292e-06
20:7149477 A G 1.350718 7.4240e-05
20:7162079 A G 0.026233 -1.2278e-05
20:7168820 T C 0.053998 3.4613e-06
20:7169419 G A 0.226247 8.6837e-07
20:7170140 T C 0.067727 -4.7781e-05
20:7178331 T C 0.084687 -4.4318e-06
20:7182572 A G 0.022127 2.8816e-06
20:7183030 A G 0.028888 1.4859e-05
20:7183728 T G 0.056386 -6.9568e-06
20:7195361 A G 0.030079 -2.7038e-05
20:7195646 G A 0.056584 -1.1246e-05
20:7199917 C T 0.246874 -2.0664e-05
20:7201962 G T 0.071045 1.1915e-05
20:7210589 G A 0.026567 1.9816e-05
20:7216087 T C 0.070759 -1.2666e-05
20:7216999 G C 0.287106 2.9371e-05
20:7217215 A G 0.808889 3.7038e-05
20:7224226 A G 0.046419 -2.9063e-05
20:7225537 A G 0.939563 6.8510e-05
20:7228409 C T 0.053157 -2.5784e-05
20:7228634 T C 0.044825 -7.2060e-06
20:7229600 G A 0.448726 -3.0989e-05
20:7234168 C T 0.426748 4.9319e-05
20:7234781 C T 0.058448 -2.1844e-05
20:7239147 G A 0.029975 2.0764e-05
20:7239342 C A 0.070162 -1.3191e-05
20:7247806 T G 0.139470 -1.2968e-05
20:7250328 A C 0.067234 1.6712e-06
20:7251982 A C 0.083210 2.1507e-05
20:7252261 T C 0.209875 6.2281e-05
20:7256219 G A 0.062541 -7.2985e-05
20:7259469 G A 1.092220 -1.2093e-05
20:7263727 C T 0.879226 8.0168e-06
20:7267231 T G 0.501188 -3.4543e-05
20:7272388 G A 0.043306 1.0182e-06
20:7282831 A G 0.023130 2.5597e-06
20:7284310 T C 0.041962 -4.2619e-06
20:7288480 T C 0.511620 -3.4626e-05
20:7293914 T G 0.115081 2.1629e-05
20:7294200 T C 0.167163 1.3054e-06
20:7294482 C T 0.805747 1.8999e-07
20:7294903 A G 1.002623 2.8367e-06
20:7294973 G A 0.975468 -2.5184e-06
20:7305840 A G 0.029592 2.1366e-06
20:7313255 G A 0.094142 -1.4586e-05
20:7315936 C G 0.084106 3.0951e-05
20:7316834 C T 0.080445 -4.3436e-06
20:7337884 G A 0.081412 -1.6284e-05
20:7341204 T C 0.027625 9.6769e-06
20:7349826 C T 0.029047 8.2298e-06
20:7367109 C A 0.826819 -2.6876e-05
20:7368080 T C 0.139684 2.1096e-05
20:7370428 G A 0.166086 5.1916e-06
20:7373080 G A 0.615938 8.5915e-06
20:7373694 T C 0.036392 -9.4363e-06
20:7373947 A G 0.058762 -5.5252e-06
20:7377398 C T 0.051463 -4.1123e-05
20:7378572 C T 0.263094 3.0192e-05
20:7384164 C T 0.117031 5.3673e-06
20:7385054 A G 0.339390 -1.1609e-05
20:7389067 C A 1.936431 1.2367e-05
20:7397877 T C 0.045951 -1.1720e-06
20:7409451 C T 0.385740 -1.5415e-05
20:7412069 G A 0.073537 -2.5217e-05
20:7421812 G A 0.057380 -3.4160e-05
20:7421976 A G 0.081422 -3.8522e-06
20:7437082 C T 0.339767 -1.1737e-05
20:7442754 C T 1.320207 -9.9709e-06
20:7453378 G T 1.298437 -8.7108e-06
20:7456762 C T 0.057626 1.4131e-05
20:7458474 C T 1.610793 -2.7923e-05
20:7458887 G A 1.637341 -2.5499e-05
20:7467096 T G 1.274220 -1.0311e-05
20:7469709 G A 0.102214 -1.3920e-06
20:7474977 C T 0.784821 6.4677e-06
20:7481863 T C 0.195963 3.0185e-06
20:7488279 A C 0.171110 -6.8284e-06
20:7491790 T C 0.035516 5.4847e-06
20:7496760 T C 0.075167 -1.3160e-05
20:7496919 G A 0.735449 -2.1687e-05
20:7497772 T C 0.486767 -1.9563e-05
20:7497814 A G 0.070993 -6.8101e-06
20:7499209 T G 1.004671 -9.3573e-05
20:7500529 T C 0.028216 8.7527e-06
20:7502559 T C 0.044753 2.4596e-05
20:7502797 C T 0.042420 7.0372e-06
20:7512152 C T 0.609998 -3.6601e-05
20:7519889 C A 0.076238 2.9266e-05
20:7525687 C A 0.042498 1.4802e-05
20:7527800 G A 0.024938 2.7270e-06
20:7531013 A G 0.560239 -4.2338e-05
20:7533180 A G 0.331162 4.4759e-06
20:7541079 T C 0.067309 -2.4301e-05
20:7541280 G A 0.021143 1.7764e-05
20:7544167 T C 0.330039 4.3956e-06
20:7546036 T G 1.078575 -1.3982e-06
20:7547240 G A 0.063748 -1.6463e-05
20:7551322 T C 0.095956 -7.3158e-06
20:7551323 A G 0.061781 4.9850e-05
20:7552504 T C 0.661574 2.8168e-05
20:7560483 G A 0.022315 -1.9168e-05
20:7566912 A C 1.660376 -1.7749e-05
20:7571811 T G 0.262857 2.4224e-05
20:7571841 T C 0.054033 4.1158e-05
20:7574948 T C 0.268741 -1.8204e-04
20:7594875 C G 0.090705 9.2154e-06
20:7607625 C T 0.090539 3.7884e-05
20:7619345 C T 0.033568 2.0496e-05
20:7625506 T C 0.396643 -7.1683e-05
20:7630246 T C 0.061982 -3.4437e-05
20:7630608 T C 0.040290 1.1723e-05
20:7633349 T C 1.730730 -3.3551e-05
20:7640629 G T 0.058331 -1.1738e-05
20:7646072 T C 0.422542 2.7918e-05
20:7646807 A C 0.027343 -1.0226e-06
20:7651893 A G 0.037570 2.1427e-06
20:7654926 T C 0.026866 -7.0909e-06
20:7656614 C A 0.645325 -1.0893e-05
20:7664985 G A 0.200394 -4.9478e-05
20:7666258 C A 1.480532 1.9603e-06
20:7669799 C A 0.026632 4.1404e-05
20:7683869 G A 0.686924 -3.9093e-06
20:7688055 A G 0.265233 4.0427e-05
20:7691338 G A 0.062482 -1.1370e-05
20:7691890 A G 0.507524 -1.8860e-05
20:7696286 C A 1.968019 1.1762e-05
20:7700307 A G 0.776035 5.4437e-06
20:7703545 G A 0.040479 -6.8361e-06
20:7703590 T C 0.035233 -1.1890e-05
20:7707437 C T 0.164502 1.3771e-07
20:7709738 G A 0.176599 2.9494e-05
20:7709771 T C 0.035840 -4.6472e-05
20:7714334 T G 0.053647 1.6863e-05
20:7722267 A G 0.082480 -1.4842e-06
20:7725172 T C 0.051576 5.3721e-06
20:7732227 T C 0.037652 -4.0663e-06
20:7739127 G A 0.035983 -9.3894e-06
20:7748688 A C 0.166066 2.4916e-05
20:7751135 C T 0.028696 6.5682e-06
20:7752756 A G 0.050684 -7.5095e-07
20:7753728 T C 0.189508 2.5015e-05
20:7756590 T G 0.144929 -4.5470e-06
20:7774170 C T 0.465912 1.1591e-05
20:7776703 T G 0.054728 -3.2661e-07
20:7782450 G C 0.032773 1.4314e-05
20:7799315 G A 0.270734 -3.8685e-06
20:7802284 A G 0.024951 -2.4712e-06
20:7807681 T C 0.299337 -4.0624e-06
20:7819807 G A 0.034958 -1.7206e-05
20:7821182 A G 0.024792 1.2109e-06
20:7826069 T C 0.038979 1.7362e-05
20:7829718 C G 0.042783 -1.5040e-05
20:7833287 T C 0.464458 1.1734e-05
20:7851422 T G 0.285964 7.5039e-06
20:7854355 G A 0.232888 2.9259e-05
20:7859896 C T 1.940549 6.9680e-06
20:7863320 A C 0.312015 4.8567e-05
20:7864284 C T 0.047889 8.3063e-06
20:7873818 C T 0.032893 1.9430e-05
20:7876020 G A 0.107963 1.0197e-05
20:7877416 A C 1.709219 6.3651e-06
20:7880890 C G 0.279780 5.1059e-05
20:7883083 A G 0.201361 1.7456e-05
20:7883163 C T 1.458492 -1.6991e-05
20:7885184 G C 0.313469 -2.8335e-05
20:7888213 C T 0.101383 -2.0237e-06
20:7892061 T C 0.724205 -4.2892e-05
20:7905283 A G 0.320029 -2.0071e-05
20:7905669 C T 0.197843 4.1602e-05
20:7912083 A G 0.118015 -1.4288e-04
20:7917795 A G 0.769105 -5.2075e-05
20:7918323 T C 0.023393 -2.0202e-05
20:7924733 A G 1.875380 -4.8590e-05
20:7925310 G T 0.050090 7.0056e-06
20:7941281 A G 0.339384 -4.2585e-05
20:7954437 C T 1.532361 2.2179e-05
20:7956475 C A 0.306046 -4.1229e-05
20:7957151 T C 0.069386 -3.2666e-05
20:7957577 A G 0.044121 -6.3505e-06
20:7958880 G C 0.051193 3.0833e-05
20:7959777 T C 0.993245 8.9919e-05
20:7962707 A C 0.113932 -8.9125e-05
20:7963041 T C 0.116668 -8.0175e-05
20:7964476 C T 0.125987 6.0658e-05
20:7971397 G C 0.026970 -3.7357e-05
20:7980390 T C 0.588715 -2.7507e-05
20:7981536 T C 0.029644 2.2389e-05
20:7985980 T C 0.117570 -9.5284e-05
20:7986035 A G 0.171821 5.5796e-06
20:7994754 G T 0.286425 -3.5984e-05
20:7995740 T G 0.458385 -9.0328e-05
20:7995865 T C 1.824917 3.7900e-05
20:8001033 C T 0.036373 -1.9815e-05
20:8001190 T C 0.050375 2.3912e-05
20:8019166 C G 0.121861 -8.0080e-05
20:8019844 C T 0.358261 -2.2139e-05
20:8022355 T G 0.788463 -4.1852e-05
20:8028183 T C 0.619073 -6.0679e-06
20:8028376 G C 0.323930 -4.0339e-05
20:8038722 G A 0.206720 -7.7995e-05
20:8042960 C T 0.155920 -5.3078e-04
20:8043033 T C 0.331418 -3.7782e-06
20:8045840 G A 0.124718 3.9008e-05
20:8051032 G A 1.024834 3.7481e-06
20:8051353 A G 0.722690 8.6766e-05
20:8052719 C T 0.251172 -6.0148e-05
20:8053884 A G 0.602269 5.6471e-05
20:8074637 G A 0.553108 1.9924e-05
20:8075223 G A 0.695788 3.6216e-05
20:8076327 C T 0.075277 2.9064e-05
20:8082118 C T 0.971625 -2.5418e-06
20:8099252 T G 0.564358 4.3392e-05
20:8107397 T C 0.419861 5.3060e-06
20:8110851 C A 0.081370 4.5798e-05
20:8113889 C A 0.058230 6.9113e-05
20:8114433 G T 0.054439 5.5190e-07
20:8114704 G A 0.393170 -1.0769e-05
20:8115957 T A 0.187904 -6.0717e-06
20:8121097 C T 0.247991 2.4389e-05
20:8134628 C T 0.801329 4.5128e-06
20:8137090 G A 0.043312 -1.3652e-05
20:8137939 C T 0.078228 -1.3149e-05
20:8165964 A G 0.244745 -7.7013e-06
20:8167313 G A 0.102659 -3.0033e-05
20:8167370 T C 0.589195 -2.1460e-05
20:8172121 T C 0.398312 1.1457e-05
20:8176050 C T 0.098748 -5.5879e-05
20:8179179 G A 0.052089 -3.2371e-05
20:8180078 C T 1.824404 7.8374e-06
20:8186480 T C 0.042089 -1.0449e-05
20:8187058 A G 0.095865 5.5595e-06
20:8191787 C T 0.170198 2.0405e-05
20:8198141 A G 0.045020 1.5341e-05
20:8206334 T C 0.216045 1.0799e-05
20:8207254 G A 0.110030 1.6076e-05
20:8210093 T C 0.042696 -2.1443e-05
20:8210961 C G 0.352688 3.7161e-05
20:8212300 A G 1.421532 5.7262e-05
20:8214028 A G 0.146250 9.8641e-06
20:8217478 C T 1.725322 8.4449e-06
20:8219513 G T 0.653417 7.3384e-06
20:8219584 C G 0.272299 -4.2157e-05
20:8221643 A G 0.921337 -6.8713e-06
20:8222577 G A 0.079867 5.9793e-06
20:8224118 T G 0.045192 3.7252e-06
20:8232671 T C 0.162171 -8.8026e-06
20:8234721 A G 1.969853 2.1044e-05
20:8239626 C T 0.038749 3.9474e-05
20:8241990 A G 0.123153 -1.3890e-05
20:8246107 G A 0.381745 -2.6389e-05
20:8246874 C G 0.078004 1.7982e-05
20:8250182 A G 0.589280 -1.8156e-05
20:8265339 G A 0.516093 -2.6093e-05
20:8267992 T C 0.035464 7.5176e-06
20:8275865 G A 0.163174 -2.1276e-05
20:8276263 G A 0.424363 6.5111e-05
20:8287150 A G 0.047503 -2.2249e-05
20:8289963 A G 0.311077 -6.4734e-05
20:8299380 A C 0.334340 -3.6735e-05
20:8304196 T G 0.069837 3.1883e-05
20:8309739 C A 0.047847 -3.8493e-05
20:8313953 A G 0.443052 -5.8176e-05
20:8318921 C A 0.464237 3.7666e-06
20:8319465 T C 0.069003 -1.1923e-05
20:8321848 G A 0.040433 2.3058e-05
20:8323582 G C 0.306315 7.2713e-05
20:8323723 T C 0.508881 -9.3427e-05
20:8324343 C T 0.021315 1.3249e-05
20:8333841 G A 0.374494 -4.0818e-05
20:8335140 T C 0.076274 1.3800e-05
20:8337348 C G 0.064082 -2.6424e-05
20:8338486 A G 0.029810 -1.4360e-05
20:8349826 C T 0.048934 3.3690e-05
20:8368425 G A 0.938631 -9.9299e-05
20:8384114 A G 0.393134 -5.0380e-05
20:8386087 T C 0.839247 -4.6176e-05
20:8389911 G T 0.455198 -1.4527e-05
20:8394060 T C 0.104509 -1.2235e-05
20:8399590 T C 0.059395 5.8734e-05
20:8400771 C T 0.023247 4.9016e-06
20:8402859 G A 0.421578 -1.8080e-05
20:8407440 G A 0.973345 8.9051e-05
20:8409707 G T 0.217441 8.3627e-06
20:8414876 G A 1.302764 7.3581e-06
20:8419818 G A 0.227276 -3.5712e-05
20:8427390 G A 0.771179 1.8534e-05
20:8454206 G A 0.653349 4.7379e-05
20:8463931 G A 1.136571 3.0280e-05
20:8465542 A G 0.058889 -1.6431e-05
20:8472469 T C 0.244034 -1.8165e-05
20:8484881 A G 0.674135 6.1685e-05
20:8486216 A G 0.033377 -9.2468e-06
20:8488087 C T 0.263983 -1.1010e-06
20:8490370 T G 0.239772 -1.5241e-05
20:8491642 A G 0.040183 2.4650e-06
20:8492872 G T 0.094976 -6.8265e-06
20:8495551 T C 0.210154 -3.3534e-07
20:8496388 T G 0.567461 -4.5626e-06
20:8498898 A G 0.376146 -1.5290e-05
20:8504289 G T 0.147679 2.1256e-05
20:8512967 A G 0.690137 1.3657e-05
20:8513147 A G 0.031861 -1.9665e-06
20:8517272 A C 1.903459 1.6354e-05
20:8517895 C A 1.132397 2.2165e-05
20:8522921 C A 0.304741 5.0875e-05
20:8523837 G A 0.096284 1.6378e-05
20:8525454 G A 0.111903 -1.2731e-05
20:8527885 C A 0.802527 1.4951e-06
20:8528408 C T 0.133339 -2.6074e-05
20:8533268 T C 0.043643 -1.8122e-06
20:8534355 C A 0.070688 2.4354e-05
20:8538575 G A 0.224455 2.6799e-06
20:8541992 G A 0.234401 1.4992e-05
20:8543000 T C 0.048051 6.1555e-05
20:8547043 C T 1.174285 -1.3035e-05
20:8547496 A G 0.187086 7.0030e-06
20:8547958 T C 0.334956 5.3265e-06
20:8549393 G A 0.740782 -4.3433e-06
20:8553271 T C 0.053319 4.7596e-06
20:8553679 A G 0.030267 -1.4000e-05
20:8553750 G A 0.150194 7.8530e-07
20:8555683 A G 0.063563 2.9519e-05
20:8556693 C T 0.345882 5.5296e-05
20:8558662 G C 0.065670 1.7217e-05
20:8562647 T C 0.051885 9.8602e-06
20:8563139 A G 0.931890 5.3539e-05
20:8565782 A G 0.304767 3.8631e-05
20:8571275 C T 0.207084 2.3880e-05
20:8575671 T C 0.320201 -1.7679e-05
20:8582403 G T 0.804890 -3.6780e-05
20:8588762 A G 1.590487 5.7287e-06
20:8601078 A C 0.034837 3.6664e-05
20:8601707 T C 0.804332 -2.1732e-05
20:8604138 G C 0.060739 7.1161e-05
20:8605304 G A 0.353814 -8.4622e-06
20:8607333 T C 0.395988 -4.1616e-06
20:8608779 G C 0.051800 -4.2442e-05
20:8613204 G A 0.267979 2.7500e-05
20:8614681 A C 1.322203 1.1259e-05
20:8620581 G A 1.912126 -9.2891e-06
20:8627642 T C 0.460625 -2.3646e-06
20:8633950 T G 0.144572 3.5927e-05
20:8635914 G A 0.080873 -5.9301e-05
20:8638817 C T 0.038362 8.3396e-06
20:8641640 T C 0.898360 7.5680e-07
20:8642337 T C 0.096807 8.8462e-06
20:8646928 G A 0.087686 -1.0453e-05
20:8649469 T C 0.082106 -3.9753e-05
20:8652024 T C 0.136068 -1.7824e-05
20:8652327 T G 0.123169 3.3464e-05
20:8652843 A G 0.070181 3.3468e-06
20:8653082 G A 0.030978 -1.5908e-06
20:8654095 T G 0.048545 2.1750e-05
20:8663393 T G 0.087011 8.3933e-06
20:8665793 C T 0.139223 -1.2488e-05
20:8670868 C T 1.492785 3.1453e-05
20:8678875 A G 0.143277 2.0775e-05
20:8679442 T C 0.092000 1.6229e-06
20:8684506 G A 0.233712 9.4917e-06
20:8686438 G A 1.778891 4.5317e-05
20:8697457 C A 0.394267 5.8676e-06
20:8701156 G A 0.069545 -2.1725e-05
20:8701265 G A 0.458707 3.9825e-05
20:8703252 T C 0.095966 2.2494e-05
20:8703979 A C 0.245018 8.0110e-06
20:8706940 G C 0.223378 1.1561e-05
20:8707456 T G 0.072745 -1.2311e-05
20:8711574 T C 0.515168 2.8951e-05
20:8711606 T C 0.047892 3.2399e-05
20:8722574 G A 1.955211 5.1878e-05
20:8727504 C A 0.698408 1.4808e-05
20:8729914 G C 0.161035 -1.4181e-05
20:8730775 G A 0.128106 1.2426e-05
20:8732730 G A 0.497147 5.5859e-06
20:8738169 C T 1.933175 4.2110e-05
20:8747284 G T 0.093678 -3.6165e-05
20:8747599 C T 0.036697 -1.2687e-05
20:8751150 G A 1.955509 5.3453e-05
20:8757577 G A 0.024412 -6.3170e-06
20:8759396 T C 0.022198 6.2109e-06
20:8761459 T C 0.042355 -1.0844e-05
20:8764395 G A 1.312680 1.1996e-05
20:8764779 T C 0.614857 -7.0135e-06
20:8770822 T C 0.620024 4.1004e-07
20:8776560 A G 1.433779 2.4348e-06
20:8779496 G A 0.495965 8.7601e-06
20:8791797 C T 0.020134 1.2104e-05
20:8795506 G A 1.299561 2.8211e-05
20:8796369 C A 1.929108 2.2458e-05
20:8805304 T C 0.543617 -5.2284e-06
20:8806411 A G 0.025350 1.8588e-06
20:8807521 C G 0.042514 4.6600e-06
20:8808788 T C 0.109589 -8.0442e-05
20:8810133 G T 0.613016 -2.2877e-06
20:8817556 G A 0.060827 -4.0165e-05
20:8825920 G A 0.709148 -5.6896e-05
20:8826507 C T 0.631453 -3.7770e-05
20:8829306 A G 0.033598 1.9780e-05
20:8836771 A G 0.931659 2.1365e-05
20:8840154 A C 0.623374 -2.2285e-05
20:8844289 T C 0.042624 -2.3067e-05
20:8846792 T C 0.038664 -3.4485e-05
20:8851137 C T 0.043208 1.2502e-08
20:8853380 A C 0.030744 -1.1638e-05
20:8857215 A G 0.035883 -8.8634e-06
20:8857269 A G 0.633624 4.1550e-05
20:8862593 G A 0.032848 2.3684e-06
20:8863438 A G 0.193484 2.0688e-05
20:8871766 T C 0.049655 1.4579e-05
20:8875543 C T 0.563362 1.0042e-06
20:8878281 C T 0.379213 9.1190e-06
20:8881586 C T 0.634835 1.6224e-05
20:8888877 C T 1.316062 -9.7874e-06
20:8896498 T C 0.055916 5.5823e-05
20:8899426 T C 0.426836 2.9950e-05
20:8900689 G T 0.215445 3.3981e-06
20:8905772 C T 0.039112 6.7185e-06
20:8918747 C T 0.261912 2.0637e-05
20:8920071 G A 1.731622 -6.3396e-05
20:8920758 A G 0.549255 -5.4696e-06
20:8923009 C T 0.227380 6.9391e-06
20:8926960 T G 0.563414 -1.8324e-05
20:8930021 C T 0.889749 -3.0964e-05
20:8942398 G A 1.475572 -5.8594e-05
20:8942758 C A 0.051615 -3.2270e-05
20:8949914 C G 0.154832 4.0808e-06
20:8951512 G A 0.071045 -5.2826e-05
20:8952552 A G 0.050765 -8.0666e-06
20:8960884 C T 0.447953 -8.9026e-06
20:8962068 G A 0.074323 -1.8876e-05
20:8964673 C G 0.064108 5.9378e-05
20:8968837 A G 0.073729 -4.0074e-05
20:8974362 T C 0.805530 -7.7775e-06
20:8975131 A G 0.060862 -1.1925e-05
20:8982687 A C 0.081551 -3.0627e-05
20:8990557 G T 0.403739 -2.0293e-05
20:8993897 C T 0.133111 -1.7590e-06
20:8997931 G A 0.021916 8.8963e-06
20:9000151 C T 0.802800 -7.6250e-06
20:9000779 T C 0.164979 6.1045e-07
20:9003666 G A 0.330948 -2.0683e-05
20:9006453 A C 0.127337 1.5353e-05
20:9008251 A G 0.081639 -1.0878e-05
20:9011998 T C 1.127652 -2.5580e-05
20:9014472 T G 0.056364 2.8870e-05
20:9020412 C G 0.125896 9.3175e-06
20:9024118 G A 1.190163 -1.5247e-05
20:9033714 G A 0.127899 -4.9547e-06
20:9034011 A G 0.032231 -8.1406e-06
20:9036157 A G 0.276353 -1.9276e-05
20:9037192 T C 0.084219 -9.4293e-08
20:9039559 A G 0.097586 1.3665e-05
20:9044379 G T 1.501461 1.8255e-05
20:9061591 G T 0.086813 5.1910e-05
20:9061904 G A 1.266521 -1.7328e-06
20:9063273 G A 1.091175 1.5208e-05
20:9071931 C G 0.089325 4.5515e-05
20:9074242 T C 1.628022 -1.0115e-05
20:9076157 A G 0.217428 -5.2336e-05
20:9090717 A G 0.346015 2.0323e-05
20:9095963 G A 0.037184 -4.8357e-05
20:9100440 G T 0.930780 7.4568e-06
20:9100457 A G 1.057987 1.8476e-05
20:9101733 A C 0.038336 7.9174e-07
20:9101986 C T 1.652340 -5.2914e-06
20:9112333 G A 0.155284 -3.7998e-05
20:9114411 C T 0.070146 5.5813e-05
20:9118030 C T 1.932526 1.1883e-05
20:9120479 G C 0.368570 7.2734e-06
20:9123443 G A 0.222677 -2.5014e-05
20:9128611 T C 0.219999 -8.8107e-06
20:9130426 T C 0.129648 1.8773e-05
20:9130517 T C 0.038710 -4.2677e-05
20:9131299 G A 1.659269 -1.8775e-05
20:9136500 T C 0.032160 1.4277e-05
20:9152096 G A 0.389421 3.0855e-06
20:9153062 G T 0.197142 6.4930e-06
20:9165158 G A 0.317163 1.1984e-05
20:9168241 A G 0.910165 -7.3976e-06
20:9168640 G A 0.787924 1.5538e-05
20:9174693 G A 1.811041 7.7470e-07
20:9180931 A G 0.068591 -9.8036e-07
20:9194349 T C 0.476283 -9.6001e-06
20:9201375 A G 0.057367 -5.0302e-05
20:9209807 A G 0.200472 1.5916e-05
20:9224790 A G 1.906004 1.8380e-05
20:9226322 G T 0.063294 -5.1407e-07
20:9228118 A C 0.120199 -6.1749e-06
20:9240404 G A 0.072083 1.7104e-05
20:9244167 T G 0.117937 -1.0470e-05
20:9247580 T C 0.088368 -2.7423e-05
20:9258484 A C 0.083470 -2.4932e-05
20:9270764 C T 0.609784 -3.0547e-05
20:9278424 C G 0.090727 -1.2177e-05
20:9281164 T C 0.046477 6.8719e-06
20:9281880 C T 0.064485 2.0087e-06
20:9281936 A G 0.066630 -5.5755e-06
20:9283200 G A 0.105155 1.5444e-05
20:9285345 A C 0.070814 4.2815e-05
20:9286502 C T 1.418533 -6.4165e-07
20:9288522 A G 1.359216 2.9248e-08
20:9291008 A G 0.129190 -2.1069e-05
20:9296671 C T 0.366515 9.0959e-07
20:9297417 A G 0.064803 -4.4192e-05
20:9297489 C G 0.163077 -2.8272e-06
20:9298423 A G 0.049184 4.5654e-06
20:9299469 T C 0.193042 5.4893e-06
20:9300558 G A 0.021322 -3.5063e-05
20:9303107 T C 0.133751 -1.2587e-05
20:9303604 G A 0.212900 1.1405e-05
20:9308908 C A 0.038346 -1.0218e-06
20:9309726 T C 0.031179 4.8347e-06
20:9310568 G A 0.254418 -4.4938e-05
20:9314625 C A 0.036701 3.0950e-05
20:9329220 T C 0.135091 -5.4354e-05
20:9330174 T C 0.541923 3.9006e-05
20:9330350 C T 0.155589 -1.1429e-05
20:9331674 A G 0.135228 -5.7567e-06
20:9333898 A G 0.042056 1.5590e-05
20:9338757 C T 0.066776 3.6781e-05
20:9343400 G A 0.100640 1.9606e-07
20:9345193 A G 0.045422 3.6064e-05
20:9352596 A G 0.066893 -1.4862e-05
20:9352902 G A 0.032913 5.4638e-06
20:9361632 G T 0.120031 -3.8539e-05
20:9371825 T G 1.001626 -5.3249e-06
20:9374520 C T 0.606009 -6.7688e-06
20:9377278 A G 0.069548 1.1697e-05
20:9379949 G A 0.498689 1.3872e-05
20:9382892 A C 0.670945 -1.4168e-05
20:9386909 C T 0.149133 -4.0593e-05
20:9392479 C G 1.923103 -1.0577e-05
20:9405110 G A 0.123559 -3.1510e-05
20:9407936 T C 0.050479 -2.5402e-06
20:9409586 A C 0.369687 3.2998e-05
20:9410363 C T 0.280972 -4.1949e-05
20:9413230 C T 0.046448 2.1940e-05
20:9418551 T C 0.930156 -1.0795e-05
20:9426718 T C 0.219626 6.2763e-05
20:9455442 T C 0.031631 -7.0359e-06
20:9459234 A G 0.699514 3.7497e-05
20:9460394 A G 0.049690 3.0871e-06
20:9462537 T C 0.152713 -1.4352e-05
20:9470967 G T 0.030167 -2.0139e-05
20:9471369 T C 0.036431 2.6070e-05
20:9472873 T C 0.030241 -1.3507e-05
20:9473335 G T 0.089786 1.4873e-05
20:9475471 G A 0.034815 2.0679e-05
20:9476562 T C 0.034578 3.2415e-07
20:9478105 A G 0.166615 -1.6451e-05
20:9485683 G T 0.265515 -3.9115e-05
20:9487987 T G 0.059119 -6.7753e-06
20:9489944 T C 0.332470 -4.4153e-05
20:9491053 T C 0.233962 2.6997e-05
20:9491531 G A 0.413963 -8.9287e-06
20:9496716 G C 0.352922 -4.0323e-06
20:9497057 G A 0.828156 -1.9384e-05
20:9497183 C T 0.321149 8.4400e-06
20:9497698 C T 0.421347 -1.8856e-05
20:9500064 G A 0.295429 2.3418e-05
20:9501744 G A 0.602594 -4.0878e-06
20:9501944 G T 0.024084 1.7642e-05
20:9504386 A G 0.024360 1.4238e-05
20:9504538 T C 0.099562 -5.5854e-05
20:9511572 T C 0.248036 4.9290e-06
20:9520142 A G 0.345041 4.4979e-06
20:9525887 C A 0.039969 6.6860e-06
20:9529440 G T 0.049586 -7.8070e-06
20:9532957 T C 0.024363 4.8929e-05
20:9536464 T C 0.054394 2.0177e-05
20:9540820 T C 0.061843 4.6205e-06
20:9543622 T C 0.566023 7.0609e-06
20:9547018 G C 0.184227 4.3927e-05
20:9547230 T C 0.328354 -7.3923e-06
20:9552218 T G 0.023032 2.5267e-05
20:9552795 G A 0.076874 -3.2614e-05
20:9556413 A G 0.054903 -4.4120e-05
20:9559277 C T 0.029342 3.9260e-05
20:9562922 G A 0.509929 1.7828e-05
20:9564361 C T 0.032887 2.2419e-05
20:9567257 A G 0.134176 -6.3710e-07
20:9576599 T C 0.042598 1.8726e-05
20:9576643 G A 0.230616 2.7158e-05
20:9582451 C T 0.043092 1.9479e-06
20:9583724 T C 0.340049 -7.2227e-06
20:9584997 T C 0.050846 -3.5707e-06
20:9587789 C T 0.167540 -4.7748e-05
20:9592338 C A 0.558142 2.3443e-06
20:9592598 C T 1.148691 8.5074e-06
20:9594881 C T 0.113604 5.1396e-06
20:9595909 T C 1.063342 1.6854e-06
20:9598144 T G 0.876840 2.3245e-05
20:9603706 G A 1.830915 1.7527e-05
20:9608629 A T 0.068208 2.5201e-05
20:9617423 A C 0.070727 -3.3326e-05
20:9625627 T G 1.434126 -1.0907e-05
20:9626681 T C 0.647068 8.5270e-07
20:9631021 C A 0.390765 -4.2289e-06
20:9638344 A C 0.020861 -1.2325e-05
20:9641226 G A 0.085028 5.0300e-05
20:9642269 C T 0.844817 3.5114e-05
20:9643377 T G 0.058672 -4.6144e-06
20:9643570 T C 0.065166 2.6637e-05
20:9648245 A G 0.126785 -7.8181e-05
20:9649234 A G 0.374611 -1.6478e-05
20:9652744 T C 0.061771 1.6791e-05
20:9655984 G A 1.403911 -2.2980e-05
20:9660739 A G 0.133303 7.6621e-05
20:9663720 A G 0.460911 6.2325e-07
20:9664975 A G 0.042783 2.7819e-06
20:9667919 G T 0.035376 -5.4262e-06
20:9670416 A G 0.385984 5.8743e-06
20:9685155 G A 0.241210 2.4612e-05
20:9710169 C T 1.332395 -4.2531e-05
20:9713501 T C 0.956785 1.7800e-05
20:9717164 T C 0.074615 -1.0340e-05
20:9717545 A C 0.056042 1.2915e-05
20:9722303 T C 0.049937 -2.1170e-05
20:9722423 A G 0.155485 -3.3270e-05
20:9725697 C T 0.365759 7.0755e-05
20:9726956 A C 0.038106 -1.1867e-06
20:9731193 C T 0.666602 2.3739e-05
20:9735025 T G 0.039498 5.7526e-06
20:9736493 T C 0.377197 1.5644e-06
20:9737189 T C 0.033107 -8.1047e-06
20:9738396 T C 1.018141 -5.8182e-06
20:9739367 T C 0.292342 9.1648e-05
20:9740441 C T 0.451199 1.3861e-05
20:9743502 A G 0.064913 -5.5266e-05
20:9743833 C A 0.090146 6.0420e-05
20:9745450 C T 0.964127 -4.2615e-06
20:9746463 T C 0.058847 4.7459e-06
20:9749518 G A 0.175953 5.0653e-05
20:9749805 C G 0.026135 3.6040e-06
20:9753446 G T 0.587235 2.5887e-05
20:9753749 G A 1.455821 -7.1070e-05
20:9756655 A G 0.187291 7.3286e-06
20:9764593 A C 0.033533 -2.5019e-05
20:9765981 G A 0.064277 -3.0567e-06
20:9767660 A C 0.499503 1.1426e-05
20:9767831 C T 0.037061 -2.3921e-05
20:9770802 A G 0.083609 -3.7368e-06
20:9776633 A G 0.054773 -3.2201e-05
20:9778729 A G 1.403307 -3.2718e-05
20:9778937 G T 0.083009 6.1769e-05
20:9780416 A C 1.059055 -2.9837e-05
20:9784870 G A 0.065446 -5.0868e-06
20:9785288 T C 0.056237 -2.8044e-05
20:9790683 C T 0.042673 3.0100e-05
20:9794516 C T 0.909438 2.7672e-05
20:9807527 C T 0.745498 -7.8474e-06
20:9809953 T C 0.090591 -2.5585e-05
20:9811029 G A 0.044916 5.6086e-07
20:9813564 T C 0.170146 2.8174e-06
20:9813850 A G 0.186057 -1.5506e-06
20:9814669 G A 0.418789 5.3409e-05
20:9815575 G A 1.274688 2.9995e-05
20:9821733 C G 0.048058 -1.0904e-05
20:9836704 C A 1.808892 7.1154e-06
20:9844170 A G 0.236257 3.3120e-06
20:9848854 A G 0.026174 -7.0664e-06
20:9850419 T C 0.193123 8.7653e-06
20:9852475 T C 0.028807 3.0607e-05
20:9853114 C A 0.525980 -4.8283e-05
20:9853375 T C 0.129622 4.7341e-06
20:9854514 A G 0.115026 -1.2654e-05
20:9858755 G A 0.059350 8.3915e-06
20:9863811 G A 0.795357 -2.4470e-05
20:9872884 A G 0.078526 1.4210e-05
20:9876508 A G 0.059720 1.7849e-05
20:9878897 T C 0.072989 1.3185e-08
20:9880208 T C 1.117389 2.4240e-05
20:9881565 T C 0.060784 7.4475e-07
20:9883253 T G 0.092603 -3.1618e-05
20:9885055 A G 0.206366 1.8822e-05
20:9885653 T C 1.727513 -2.9755e-05
20:9887689 G T 0.038846 4.2378e-06
20:9892542 G A 0.170218 1.4008e-05
20:9892842 A G 0.041754 1.7745e-05
20:9892913 C T 0.770085 -2.1737e-05
20:9893549 A C 0.025902 -6.0721e-06
20:9904213 A G 1.485202 -2.9193e-05
20:9905530 T C 0.058698 5.9107e-06
20:9908633 C A 0.950284 -6.8607e-06
20:9910001 A T 0.101000 -6.7363e-05
20:9917579 A G 0.787321 3.4550e-07
20:9923687 C T 0.098641 -1.1643e-05
20:9935686 C T 1.001561 -2.0215e-05
20:9943635 T C 1.412837 -1.0218e-05
20:9948220 T C 0.975046 -1.5225e-05
20:9949198 G T 0.334281 3.9218e-06
20:9950480 T G 0.055306 -4.2201e-05
20:9950715 A G 0.959249 -1.7406e-05
20:9952046 T C 0.035123 5.4326e-06
20:9952118 G A 0.201501 9.5422e-07
20:9952563 A G 0.067270 2.0420e-05
20:9955496 A G 0.097563 -4.7217e-06
20:9959478 G A 0.862276 -1.0275e-05
20:9961532 T C 0.165586 -1.1390e-06
20:9961606 A C 0.021831 -2.0995e-05
20:9967527 T C 0.552748 3.7087e-06
20:9969081 G A 0.794789 -3.9137e-06
20:9969480 T C 0.199456 -2.9774e-05
20:9974573 A G 0.110881 -1.9309e-05
20:9976721 G T 0.637412 -1.0811e-06
20:9982725 A G 1.900808 2.3079e-05
20:9983716 C A 0.084622 -5.4688e-06
20:9984116 G C 0.042582 6.0469e-06
20:9984284 C T 0.034516 6.4048e-06
20:9985041 G A 0.782974 -1.7572e-05
20:9986855 A C 0.320912 6.6917e-06
20:9989828 T C 1.844398 1.7972e-05
20:9989934 A G 0.386292 -8.6437e-06
20:9995619 T G 0.127204 5.4765e-05
20:9996454 C T 0.087926 4.2592e-05
20:10003358 C A 1.118018 7.2324e-06
20:10003446 T G 0.020679 2.8781e-05
20:10004725 G A 0.627778 -3.1058e-05
20:10005278 G A 0.085599 1.4616e-05
20:10006291 A G 0.847813 1.3936e-05
20:10006987 A G 0.061768 -1.1303e-05
20:10013574 A G 1.082188 1.1702e-05
20:10016207 G C 0.366963 2.7739e-05
20:10020718 G A 0.047863 -2.7684e-05
20:10023080 C T 0.051790 -6.0532e-05
20:10025882 G A 0.028998 -4.6054e-05
20:10028146 C T 0.328838 -1.8060e-05
20:10030188 A T 0.532909 3.7696e-05
20:10030452 A G 0.490136 8.6536e-05
20:10030931 A C 1.161103 5.3729e-05
20:10036484 C T 0.035526 -3.3847e-05
20:10037682 A C 0.036292 8.4238e-06
20:10041550 G A 0.077342 -1.0453e-05
20:10044683 A G 0.247893 -1.4755e-05
20:10044849 G A 0.819198 1.6288e-05
20:10045026 T C 0.111293 6.1974e-05
20:10046489 T C 0.021792 9.7606e-06
20:10046537 G A 1.481194 1.1420e-05
20:10046828 C T 0.402353 -6.8642e-06
20:10048606 A G 0.413924 -4.7118e-05
20:10052320 T C 0.080964 -1.7342e-05
20:10052688 A C 0.109881 -8.9782e-06
20:10053037 A G 0.021491 -1.6106e-05
20:10053395 C G 0.600614 5.9074e-06
20:10054095 C T 0.121092 -8.1463e-06
20:10055046 G A 0.165547 -2.3042e-05
20:10055348 T C 0.045425 -1.3244e-05
20:10057665 T C 0.048080 -8.6825e-06
20:10066675 A C 0.023779 -2.5567e-05
20:10069948 A G 0.461109 -4.5607e-05
20:10071135 T C 1.374773 -4.8894e-05
20:10073900 A G 0.082373 2.5117e-05
20:10074731 G A 0.039245 -1.3305e-05
20:10074806 A G 0.186778 -5.9699e-06
20:10075463 A G 0.075472 -6.1426e-06
20:10075479 G A 1.284240 -4.1498e-05
20:10075927 C T 0.053611 -7.9530e-06
20:10076399 A G 1.033958 -3.5392e-05
20:10076796 G A 0.542128 -1.6028e-05
20:10082063 T C 0.258809 -7.3528e-07
20:10082540 C T 0.058954 -1.2699e-05
20:10082892 T C 1.646932 -4.8782e-06
20:10087394 G T 0.415245 -5.4347e-06
20:10087804 T C 1.639863 1.4056e-05
20:10090583 T G 0.021052 -4.5781e-05
20:10092159 A G 0.095820 2.6537e-07
20:10093330 T C 0.053488 1.2450e-05
20:10096768 C A 1.671292 1.6508e-05
20:10100679 T C 0.057240 2.4875e-05
20:10102248 C T 1.670529 1.6930e-05
20:10102727 T G 1.671120 2.0140e-05
20:10106564 G A 0.110670 -1.9779e-05
20:10107615 T C 0.067198 -5.8675e-07
20:10107652 C T 0.081590 -6.8198e-06
20:10110505 C T 0.030644 6.2575e-06
20:10112331 A G 0.095586 -6.9356e-06
20:10112391 T G 0.581626 -6.9700e-06
20:10115599 A C 1.214244 -4.1427e-05
20:10115790 T C 0.088747 5.2710e-06
20:10116212 A G 0.121764 1.1081e-04
20:10124075 C G 0.203796 1.4224e-05
20:10127791 G A 0.240895 -2.7072e-05
20:10129396 G A 0.213348 1.0258e-05
20:10129600 G A 1.310684 -2.6675e-05
20:10132504 C T 0.180189 -2.5045e-05
20:10133139 C T 0.574712 2.6269e-06
20:10147586 T C 0.286110 4.1761e-05
20:10148803 G A 0.767878 4.6198e-05
20:10152526 G A 0.591299 -7.8675e-06
20:10153544 T C 0.035470 -4.7222e-07
20:10154444 C T 0.198976 -2.9744e-06
20:10155441 A G 0.067796 5.3287e-05
20:10161787 T C 0.073093 1.2372e-05
20:10164318 G C 0.029167 -9.5551e-07
20:10164632 A G 0.456538 -6.8372e-05
20:10169314 G A 0.060580 2.7408e-06
20:10172242 G A 0.065845 3.0414e-05
20:10172419 T C 0.036986 -1.9036e-05
20:10173814 A G 0.028089 -3.1841e-06
20:10174570 T A 0.045500 6.1919e-06
20:10175125 C T 0.793517 1.8348e-05
20:10183714 A G 0.062317 4.9951e-06
20:10185723 G A 0.032374 -3.3402e-05
20:10194246 C T 1.167030 2.1440e-06
20:10196515 C T 0.032030 2.8795e-06
20:10197086 C T 1.303167 -1.0123e-06
20:10203817 G A 0.428134 3.1677e-05
20:10218321 A G 0.112695 -2.7125e-06
20:10220656 A G 1.802615 -1.5481e-05
20:10221135 A G 0.033432 -6.4355e-06
20:10223549 C T 0.599319 5.0553e-05
20:10231659 G A 0.095109 5.6105e-05
20:10232782 A G 0.099257 -2.5229e-05
20:10234531 A G 0.080117 1.3925e-05
20:10235585 C T 0.088001 1.2223e-05
20:10246091 G A 1.742307 -3.2682e-05
20:10246676 T C 0.021260 1.3875e-05
20:10246713 G A 0.049544 -3.4550e-06
20:10250606 G A 0.027158 -4.8715e-05
20:10261142 G T 0.273704 9.5033e-06
20:10263915 G A 0.122020 3.6602e-06
20:10269890 G A 0.938839 2.6402e-06
20:10271367 G A 0.030543 -9.8751e-06
20:10273084 T G 0.046980 -2.7354e-06
20:10275151 G A 0.034516 2.6788e-06
20:10280439 G A 0.089552 -1.1490e-05
20:10280505 C T 0.344191 1.2278e-05
20:10281370 A G 0.877438 2.8701e-05
20:10281572 A G 0.084148 2.4060e-05
20:10282027 T C 0.947106 1.1931e-05
20:10283950 C T 0.770254 -2.5790e-05
20:10284418 G A 0.666264 -2.9735e-05
20:10284678 G A 0.104772 -3.4930e-05
20:10287084 T G 1.283640 -1.0759e-05
20:10291007 A C 1.434941 -3.1847e-05
20:10294521 G C 0.662071 8.8211e-06
20:10295257 T C 0.682961 -2.7083e-05
20:10302574 A G 0.112818 -3.4719e-05
20:10304542 A G 0.079302 4.0769e-05
20:10308070 C A 0.969002 1.7929e-05
20:10309098 T C 1.555997 -1.6979e-05
20:10311759 G A 0.344045 1.3208e-05
20:10311789 C G 0.164281 2.4582e-05
20:10314383 C A 1.572583 4.2572e-05
20:10319831 G A 0.082778 -1.8709e-05
20:10320183 A G 0.020312 3.2308e-06
20:10321276 A C 1.535305 2.7097e-05
20:10324253 G T 0.879739 -2.9003e-05
20:10326528 A G 0.405400 -1.0119e-04
20:10334090 A G 1.365600 -1.0692e-05
20:10337546 G A 0.648201 -7.2658e-05
20:10343298 G A 0.021867 -3.6464e-06
20:10343523 C T 0.046587 -2.9043e-05
20:10344537 A G 0.047217 6.9571e-06
20:10351565 G A 0.073219 -6.1281e-06
20:10354379 G A 1.471349 1.7491e-05
20:10355176 C T 0.388889 -7.9831e-06
20:10358486 G A 0.058431 9.9020e-06
20:10364140 T C 1.545513 -2.7660e-06
20:10372600 A G 1.316393 -2.9644e-06
20:10386059 A G 0.221946 -1.9280e-06
20:10393439 A C 0.020991 -2.9579e-06
20:10402591 C T 0.109764 7.0866e-06
20:10402904 A G 0.041040 1.5396e-05
20:10408627 T C 0.044403 -1.2479e-05
20:10409054 T C 0.202208 -1.1251e-05
20:10410431 G A 1.127532 5.4851e-06
20:10412596 T C 1.007793 1.0831e-05
20:10417511 G A 0.119362 -1.3472e-05
20:10418449 T A 0.211397 -1.1841e-05
20:10418778 T G 0.051826 -2.1326e-05
20:10419081 A G 1.221034 -1.0335e-05
20:10420416 C T 0.044916 3.4399e-05
20:10428146 A G 0.239328 -2.3590e-06
20:10429851 T C 1.227805 -1.8017e-05
20:10455168 G A 1.796016 3.0060e-05
20:10455258 G A 0.150911 3.8570e-06
20:10455385 A G 1.516927 1.5107e-05
20:10455795 A G 0.029579 5.5720e-06
20:10457574 C T 1.489146 4.0800e-05
20:10465120 A G 0.396176 8.7088e-05
20:10465239 A G 0.080909 -5.7371e-05
20:10467841 C T 0.022104 -5.7115e-06
20:10468779 T C 0.833788 -2.0282e-05
20:10469972 T C 0.051420 -5.6297e-06
20:10503203 A G 0.057019 9.0936e-06
20:10512813 T C 0.026788 3.1056e-05
20:10520966 G A 0.034386 4.3360e-05
20:10522592 C T 0.057039 9.3931e-06
20:10523896 G A 0.061005 -3.6974e-05
20:10532071 T C 0.038093 -1.2298e-05
20:10549503 A G 0.455931 -1.1665e-05
20:10552183 G T 0.493242 9.1438e-06
20:10552650 C T 1.258241 4.7474e-05
20:10572384 A G 0.119612 1.3065e-05
20:10574767 A C 0.111020 1.8025e-05
20:10576245 G A 0.512078 4.1107e-06
20:10583644 G A 0.049548 6.4984e-05
20:10584030 T C 0.091604 -3.2387e-05
20:10587426 C G 0.116931 -7.6621e-06
20:10592612 G A 0.054027 1.1169e-05
20:10596241 T C 0.032010 -8.7126e-06
20:10597222 C T 1.288216 1.6225e-05
20:10599514 C T 0.168523 1.7325e-05
20:10601745 T C 0.124380 1.2878e-05
20:10603326 G A 0.201796 -6.5033e-05
20:10603750 A G 0.327556 -4.6979e-05
20:10618574 C T 1.156695 1.1265e-05
20:10619390 C T 0.022088 -2.2134e-06
20:10621213 T C 0.571512 3.1556e-05
20:10622501 C G 0.137506 3.9714e-06
20:10625804 G T 0.196674 1.4748e-05
20:10628115 C T 0.044478 -3.5517e-05
20:10629525 C T 0.162321 -1.7416e-05
20:10631780 C T 0.176777 -2.6903e-05
20:10633237 A G 0.902275 4.1815e-05
20:10633313 C T 1.197158 -1.8879e-06
20:10636324 T C 0.158318 -1.2223e-05
20:10638874 T G 0.084716 -3.3781e-06
20:10639543 A G 0.809489 6.0924e-05
20:10643323 G A 0.021569 3.2874e-05
20:10643659 G T 0.216591 -2.2980e-05
20:10650354 T C 0.459596 -1.7324e-05
20:10652959 A G 0.245323 2.1916e-05
20:10658046 A G 0.102880 -3.4317e-05
20:10665206 C A 0.079841 -4.0002e-05
20:10671393 A G 0.020468 -6.1670e-06
20:10686376 C A 1.089598 -3.4946e-05
20:10691066 T C 1.928540 -4.9768e-05
20:10692279 G C 0.210920 2.1025e-05
20:10695574 C T 0.088322 -9.5634e-06
20:10698047 A G 0.045247 5.5781e-06
20:10699564 A G 0.030355 -1.8717e-05
20:10699762 G A 0.166550 -3.3914e-05
20:10701594 T G 1.715380 -3.9133e-06
20:10702162 C T 0.127788 -1.6392e-06
20:10704033 C T 0.021520 1.9221e-05
20:10706876 C A 0.904423 2.0085e-06
20:10709411 T C 0.037236 4.2680e-05
20:10709478 G C 0.142067 -3.2529e-05
20:10710415 A G 0.085868 -7.8118e-06
20:10710957 C T 0.029144 7.8337e-07
20:10710979 G A 0.207476 -9.3914e-06
20:10712503 A G 0.032942 1.9160e-05
20:10714315 C T 0.145579 1.0099e-05
20:10715404 C T 0.678267 1.3564e-05
20:10716450 A C 0.720431 -3.3240e-05
20:10718605 T C 0.083888 -2.4121e-05
20:10719667 A C 0.148565 -2.2981e-06
20:10720229 A G 1.088426 -7.0322e-05
20:10720969 C T 0.053047 -2.2056e-05
20:10725976 A G 0.031631 -1.2895e-05
20:10726917 T G 1.248608 -4.8722e-05
20:10729314 C A 0.117541 2.4115e-05
20:10729513 C T 0.868232 -1.9933e-05
20:10729707 A G 0.052810 -1.2472e-05
20:10741779 T C 0.036486 1.7140e-05
20:10743782 T G 1.021731 -7.1715e-05
20:10747540 C T 0.455597 -7.5720e-06
20:10748999 T G 0.022150 2.4241e-05
20:10751977 T C 0.030670 6.1855e-06
20:10759245 G A 0.481872 -1.5792e-05
20:10765282 C A 0.055121 -1.5089e-05
20:10766399 A C 0.560239 -1.6118e-05
20:10773298 C T 0.374477 -2.6694e-05
20:10775664 G A 0.724588 -1.6028e-05
20:10780891 T C 0.559798 -1.1458e-06
20:10794102 A G 0.561865 -2.3593e-06
20:10807191 A C 0.065316 -2.2893e-05
20:10808683 C T 1.464903 -1.9206e-05
20:10818510 A G 0.038317 2.6145e-05
20:10822711 A G 0.028489 2.6519e-06
20:10828267 C A 1.313618 3.8274e-05
20:10830040 A C 0.051054 -7.9927e-07
20:10831752 A G 0.390239 1.1926e-05
20:10835397 T C 0.042069 2.7026e-06
20:10845344 A G 0.034649 -1.1306e-05
20:10846917 C G 0.843519 5.6106e-05
20:10848081 C T 0.038294 2.8843e-05
20:10850464 T G 0.208856 -3.2217e-05
20:10861920 G T 0.305601 -2.2374e-05
20:10871255 T G 0.030709 -7.8222e-06
20:10875129 A G 0.091006 8.4087e-05
20:10876713 C T 0.021831 -1.9268e-05
20:10879336 T C 1.129645 -1.1968e-04
20:10879927 C T 0.220590 -4.2556e-05
20:10887723 G A 0.038797 2.5492e-05
20:10889521 A C 0.576829 -3.0172e-05
20:10892348 G C 0.456373 1.4797e-05
20:10896395 G A 0.137522 1.5685e-05
20:10900208 C A 0.426427 -1.0373e-05
20:10903755 G T 0.061077 2.7624e-05
20:10906653 T C 1.889989 -1.4770e-05
20:10907703 A G 0.453020 -3.0829e-05
20:10909042 C T 1.636568 5.9533e-05
20:10909444 G A 0.612234 3.4874e-05
20:10915768 T C 0.074566 -2.7050e-05
20:10931701 C T 0.966185 1.9417e-05
20:10934348 A G 0.020101 1.1355e-05
20:10945743 T C 0.138097 -1.2049e-05
20:10947097 T A 0.052608 -1.8614e-07
20:10950118 G A 0.088660 -6.7917e-06
20:10950239 T C 1.050378 1.1506e-05
20:10951206 C T 0.089987 -1.6178e-05
20:10952122 G T 0.024581 -1.8864e-06
20:10958224 T C 0.041388 1.1007e-05
20:10959169 T C 0.155420 -5.3980e-06
20:10968274 G T 0.188472 -2.1024e-05
20:10969030 G A 0.955334 6.1018e-05
20:10969259 A G 0.028641 -4.3193e-05
20:10977631 G A 0.575654 6.7318e-05
20:10979503 C T 0.050654 -3.2080e-05
20:10984105 T C 0.693312 -4.3204e-05
20:10986278 T C 0.040427 -3.9126e-06
20:10993288 G A 0.660120 6.8059e-05
20:10995117 C T 0.048061 -1.7987e-05
20:10996294 C G 0.085576 -1.8104e-05
20:10996682 T C 0.049343 2.6178e-05
20:10998392 T C 0.033909 1.2800e-05
20:10998608 A G 0.034915 1.9462e-05
20:11002423 G A 0.052115 1.1009e-05
20:11008150 C G 0.035737 -5.7527e-06
20:11008382 C A 0.508715 6.1906e-04
20:11009108 T G 0.125354 -1.6506e-05
20:11012899 G A 0.829169 8.2535e-05
20:11013174 C T 0.087582 1.7509e-06
20:11015371 C G 1.014285 -1.5855e-05
20:11015873 C T 0.500604 2.0409e-05
20:11022084 C T 0.258845 -6.3598e-05
20:11023250 T G 0.465666 5.5809e-06
20:11030784 T C 0.107677 4.2663e-06
20:11030966 C A 0.077481 -2.1991e-05
20:11031122 G A 1.387532 -1.4140e-05
20:11031878 C T 0.458843 3.9096e-05
20:11036502 A G 0.032176 -8.0594e-07
20:11038970 T C 0.030904 3.3649e-06
20:11041269 C T 0.100724 -6.3929e-06
20:11045987 A G 0.026307 -6.8609e-06
20:11048999 T G 0.068997 -4.6233e-06
20:11049035 T C 0.198541 -4.9691e-06
20:11053158 A C 0.022607 3.0567e-05
20:11053407 A G 0.274487 3.5863e-06
20:11056736 T C 0.301278 -3.4272e-05
20:11058978 T C 0.165148 -3.3707e-05
20:11060925 A G 0.031861 2.1136e-05
20:11062130 T C 0.021903 -2.4448e-05
20:11063477 A G 0.810963 8.2286e-05
20:11064757 A G 0.074054 -5.2588e-05
20:11067360 A G 0.025986 -1.8042e-05
20:11074910 C A 0.052913 1.5534e-05
20:11077279 T G 0.024298 2.4934e-05
20:11078254 A G 0.477406 7.4593e-06
20:11079082 C G 0.045743 -1.7881e-05
20:11079205 A G 1.598667 4.9685e-05
20:11079395 T C 0.082230 -3.4744e-06
20:11079479 T C 0.783000 -4.6231e-06
20:11081580 G C 0.073229 5.0975e-06
20:11091189 G A 1.338913 -2.3636e-07
20:11091840 G A 0.242798 7.2518e-05
20:11091970 C A 0.320087 2.2704e-05
20:11092292 A G 0.458986 5.2607e-05
20:11099387 C T 0.110637 1.1602e-06
20:11104750 A G 0.069052 8.3830e-06
20:11115594 C T 0.026045 -4.9765e-05
20:11116192 G A 0.549350 -1.0905e-05
20:11117741 C T 0.057909 9.0794e-06
20:11119122 A G 0.071843 1.9299e-06
20:11119922 G C 0.072567 -2.9377e-07
20:11120000 C A 0.702553 -2.8010e-05
20:11122593 T C 0.101585 -2.7435e-05
20:11123406 T C 0.143608 -2.6019e-05
20:11123648 T C 0.155469 -2.5012e-06
20:11137290 T C 0.068370 9.7409e-07
20:11138661 G A 0.087910 1.2424e-05
20:11139280 C T 0.274061 -3.6126e-05
20:11140477 T C 0.043260 1.0024e-05
20:11140508 A G 1.102003 4.7046e-04
20:11143031 C G 0.718016 2.3685e-05
20:11143298 T G 0.048700 3.0881e-05
20:11144338 A G 0.687979 -4.3680e-05
20:11145491 C T 0.081039 -2.1538e-06
20:11150594 C T 0.076108 2.4844e-06
20:11158078 G A 1.424453 1.6189e-05
20:11162761 G A 0.834505 7.7388e-05
20:11165116 C T 0.159753 -1.7840e-05
20:11171752 C T 0.031377 1.2462e-05
20:11174903 A G 1.450878 1.0177e-05
20:11175036 T G 0.051745 2.4242e-05
20:11177286 C T 0.132206 -7.7738e-06
20:11177529 A G 1.000688 -3.5199e-05
20:11179042 A C 0.032536 -2.1133e-05
20:11179330 C T 0.067916 -2.9097e-05
20:11182001 A G 0.049483 4.5346e-05
20:11189634 T G 0.038823 1.5608e-05
20:11189668 G A 0.061015 -1.7541e-05
20:11193515 A C 0.022828 5.7744e-06
20:11193550 G T 0.154086 5.5598e-06
20:11194225 G A 1.303124 -2.4948e-05
20:11199355 T C 0.899944 -1.2676e-05
20:11208274 G A 0.923730 2.1897e-05
20:11213586 C A 0.042683 3.3238e-05
20:11228641 T C 0.117002 6.4351e-06
20:11229447 G A 0.080548 3.2081e-05
20:11231274 G A 0.044458 -9.7306e-06
20:11238838 A G 0.112377 4.6638e-06
20:11239036 G A 1.353873 -9.8460e-06
20:11242516 G A 1.042478 4.2093e-06
20:11243052 G T 0.614139 1.2284e-06
20:11243745 G T 0.049304 2.2042e-05
20:11243881 A G 0.806364 9.6560e-06
20:11245151 G A 0.135682 -3.4396e-05
20:11246950 G A 0.145640 -8.1965e-05
20:11247552 G A 0.558779 1.3003e-05
20:11249077 T C 0.060690 2.4055e-05
20:11250722 A C 0.052134 -3.0594e-05
20:11251165 G T 0.840422 -8.9644e-06
20:11251418 A G 0.117197 1.6063e-06
20:11251496 C T 0.043507 -4.9000e-05
20:11251709 T C 0.187667 9.4662e-06
20:11254354 A G 0.037541 -1.0280e-05
20:11255043 G A 0.240516 -1.9470e-05
20:11255390 G T 1.409932 -1.4415e-05
20:11258632 T C 1.771799 -3.3301e-05
20:11259150 T C 0.652184 1.2208e-05
20:11264194 C T 1.555085 -1.1787e-05
20:11267351 T C 0.107239 -7.8531e-06
20:11275243 G T 0.265359 -1.5342e-05
20:11279046 A G 0.079406 1.1566e-06
20:11289485 G A 0.077257 8.2411e-06
20:11294320 A G 0.069328 -1.1520e-05
20:11297353 G A 1.432542 -2.4031e-05
20:11315941 C A 0.041670 1.4205e-05
20:11333305 G A 0.894102 -1.0856e-05
20:11335058 T C 0.733871 -5.7179e-06
20:11338707 C T 0.536431 -1.8615e-05
20:11348982 T C 0.142316 3.2668e-05
20:11373559 G T 1.739974 -2.5912e-05
20:11379842 C T 1.897698 -4.5636e-06
20:11385840 A G 0.748734 -1.4846e-05
20:11399913 G T 0.084411 -1.3818e-05
20:11412308 C A 0.074979 -7.2728e-06
20:11424166 T G 0.118288 -1.2234e-05
20:11427553 G A 1.437119 -1.8185e-05
20:11427794 A C 0.051865 -1.0806e-05
20:11432228 C T 0.058652 3.0145e-05
20:11439479 C T 0.093808 2.9699e-05
20:11440128 C T 0.744735 -7.2049e-06
20:11473890 G A 0.155238 1.4876e-05
20:11502205 T C 0.189589 1.7183e-05
20:11505817 C T 0.104243 -1.0332e-05
20:11522212 C T 0.035805 3.1032e-06
20:11523814 A G 1.307977 -2.6669e-05
20:11529740 T C 0.084589 -1.1684e-05
20:11531338 A G 0.250805 8.3781e-06
20:11540851 T G 0.315485 2.1367e-05
20:11553830 G C 0.036912 -5.5218e-06
20:11554375 G C 0.183769 1.5470e-05
20:11563028 A G 0.640408 3.1590e-06
20:11571155 G A 0.433753 -1.5880e-05
20:11574248 G T 0.029073 -1.5719e-05
20:11584565 C T 0.080591 1.1333e-06
20:11585551 C T 0.271864 -3.0754e-05
20:11592801 T G 0.098280 -1.2385e-05
20:11595937 G A 0.044338 7.5658e-07
20:11597971 C T 0.277615 -9.7910e-05
20:11602031 C T 1.546688 -2.1945e-05
20:11602358 A G 0.135896 -3.9178e-07
20:11602803 T G 0.035594 1.4446e-05
20:11612893 A C 0.039239 -2.2062e-05
20:11626200 A C 0.358200 -1.1192e-04
20:11628998 G A 0.112160 1.6548e-05
20:11629397 T C 0.040751 2.1450e-05
20:11632471 C T 0.048859 6.8148e-07
20:11637885 C A 0.917511 -3.4924e-05
20:11645870 C A 0.484530 -4.4883e-05
20:11655406 C T 0.417959 -4.8133e-05
20:11660188 T C 0.029501 1.7433e-05
20:11661832 C T 0.082863 3.6392e-05
20:11665191 G T 0.889454 -4.1652e-07
20:11670337 A G 0.083856 -1.2695e-05
20:11695389 C T 0.064326 -2.9229e-07
20:11700334 C A 1.935333 -3.7580e-06
20:11702778 T C 0.087657 -1.5507e-06
20:11703287 C T 0.126691 5.7239e-06
20:11708274 T C 0.786194 -1.9686e-05
20:11728453 C T 0.107002 3.2130e-06
20:11733986 T C 0.035769 1.0489e-05
20:11738423 A G 0.036804 8.2351e-06
20:11748434 T C 0.119333 2.6414e-05
20:11751139 A G 0.024139 -1.3908e-05
20:11751340 A G 0.035470 -5.9807e-06
20:11752515 A G 0.212430 -2.8408e-05
20:11754341 A C 0.160516 -8.6819e-06
20:11758999 C T 1.335291 -2.6535e-05
20:11767137 A C 0.109456 -2.2926e-05
20:11773203 G T 0.647520 -2.7192e-05
20:11775501 G A 1.515950 8.2035e-06
20:11775827 G T 0.076618 -4.6486e-06
20:11778162 T C 0.043144 5.4567e-06
20:11782442 G A 0.024402 -1.0194e-05
20:11783449 G A 0.036639 1.7753e-05
20:11783658 A G 0.057269 1.7284e-05
20:11786432 T C 0.145949 7.7082e-06
20:11792455 C A 0.039924 -1.5582e-05
20:11792614 T C 0.680672 1.1653e-05
20:11793351 T C 0.232265 -2.6424e-05
20:11794014 G A 1.479714 -4.2382e-05
20:11801253 C T 0.793871 -5.6455e-05
20:11801764 T G 0.036438 -1.4308e-06
20:11801824 G A 0.022997 -1.2975e-06
20:11811263 G A 0.053102 1.5310e-06
20:11826062 T C 0.044747 -1.6502e-05
20:11829507 T C 0.658159 8.8004e-06
20:11833118 C T 0.128570 4.8680e-05
20:11845145 T C 0.084869 1.5113e-05
20:11846730 T C 0.741194 1.1089e-05
20:11851347 T C 1.559957 -6.3838e-05
20:11860291 A G 0.830386 -6.0860e-05
20:11867142 C T 0.082223 -6.4312e-06
20:11869988 C T 0.819581 -5.9160e-05
20:11875007 A G 0.113451 4.3402e-06
20:11886193 C T 0.041822 -1.4998e-05
20:11887966 G T 0.047999 4.4941e-06
20:11891477 A C 0.105174 8.4479e-06
20:11897415 G A 1.523425 -4.6203e-05
20:11906553 C T 1.675031 -1.2332e-05
20:11908851 A G 0.387535 -3.0684e-05
20:11924620 C A 1.664602 -2.0103e-05
20:11931732 C T 0.744313 -3.9814e-05
20:11935078 A C 0.066452 2.8625e-05
20:11938051 T C 0.237650 6.0573e-06
20:11939146 T G 0.049635 1.2469e-05
20:11939516 T C 1.755083 -2.1767e-05
20:11941963 A G 0.027823 -1.2467e-05
20:11948576 T C 0.034000 6.4009e-06
20:11949114 A G 1.640103 -2.6459e-05
20:11954279 C T 0.025071 -1.5875e-05
20:11958403 C T 0.044211 -2.9730e-05
20:11960693 A G 1.693711 -9.4517e-06
20:11967154 T C 1.264743 -2.3508e-05
20:11967450 C A 0.147260 -8.6430e-06
20:11972933 C T 1.171918 4.1239e-05
20:11983660 T C 1.279712 -2.7269e-05
20:11991178 G A 1.787282 -7.7122e-05
20:11993624 G A 0.326517 -2.4246e-05
20:11995427 G A 1.505223 -1.3195e-05
20:11999532 A G 0.674707 -1.3426e-05
20:12001010 T C 0.047191 1.0403e-06
20:12001651 A G 0.392200 -3.7244e-05
20:12002915 G A 0.768225 8.4103e-06
20:12009396 G A 1.522779 -3.4381e-05
20:12010858 G A 0.031037 8.9175e-06
20:12011271 C T 0.115681 -7.4290e-06
20:12018469 A G 0.247394 1.5740e-06
20:12025424 C G 1.580263 1.2911e-05
20:12037984 T C 0.061093 -2.6142e-05
20:12041419 A C 0.288849 -5.2244e-06
20:12047120 C T 0.233385 -8.6900e-06
20:12050845 T G 0.193743 -1.1941e-05
20:12051590 C A 1.903265 4.6752e-07
20:12061279 C G 0.096816 2.2340e-05
20:12067965 G A 0.458921 -1.0371e-04
20:12069732 C T 0.391434 6.4712e-06
20:12076491 T C 1.964578 -1.9752e-05
20:12078876 T C 0.178196 8.3252e-06
20:12092870 T G 0.123565 -3.7549e-05
20:12093724 G A 0.851637 3.8449e-05
20:12097572 A G 0.114091 5.6963e-06
20:12125074 T C 0.031631 -2.4722e-05
20:12125337 G A 1.610718 1.2168e-05
20:12132461 C G 0.047379 3.3147e-05
20:12137144 G A 0.283383 -2.8785e-05
20:12153396 C T 0.325011 7.7832e-06
20:12157833 A G 0.112874 -2.2325e-05
20:12159534 C A 0.093301 1.1204e-05
20:12163816 T C 0.299778 -8.5984e-06
20:12172792 G A 0.386549 -3.6282e-05
20:12183209 T C 0.468493 2.0754e-05
20:12184534 A G 0.040531 9.8627e-06
20:12193446 G A 0.121865 2.1176e-05
20:12194424 G T 0.414219 1.4907e-05
20:12195355 G A 0.402823 -3.0412e-05
20:12204835 G A 0.202669 1.2758e-06
20:12214984 A T 0.020260 -1.9773e-05
20:12215369 C T 0.909497 -8.8430e-06
20:12223868 A G 1.578185 5.1548e-05
20:12224896 C T 1.434188 2.7681e-05
20:12224954 A G 0.140586 -3.1452e-05
20:12226412 A G 0.047454 1.0939e-05
20:12229823 A G 1.142748 -7.4508e-06
20:12230651 C T 1.444552 3.1885e-05
20:12230896 C T 0.064559 1.1320e-06
20:12234802 C T 0.411275 -3.5074e-06
20:12246331 G A 0.080464 -3.7061e-05
20:12247029 T A 0.392057 1.6354e-05
20:12248958 C A 0.577069 1.3478e-05
20:12249855 C T 0.237731 -1.5590e-05
20:12264116 A C 1.208483 2.0163e-05
20:12275166 T C 0.026350 6.7030e-06
20:12276356 G A 0.418738 3.7087e-05
20:12282658 T C 0.276077 1.0049e-05
20:12291523 A C 0.086754 -4.7013e-05
20:12292965 A G 0.443815 5.3915e-06
20:12293243 C T 0.126905 1.4453e-05
20:12293261 G T 0.819789 -5.4901e-06
20:12299029 T C 0.426962 -3.4936e-05
20:12311079 G A 0.469450 -1.7008e-05
20:12311995 A G 0.228107 2.2004e-05
20:12334081 G A 0.901226 1.4975e-05
20:12337419 T C 0.624666 4.3750e-06
20:12355399 T G 1.955182 -4.4119e-05
20:12356371 A G 0.126347 -1.2419e-05
20:12359879 C T 0.367145 -1.8322e-06
20:12366753 G A 0.078465 1.3687e-05
20:12368689 A G 0.031744 6.4358e-06
20:12371027 C T 0.055877 2.2507e-05
20:12379951 A G 0.360894 2.0005e-05
20:12383725 G A 1.581590 2.1394e-05
20:12384671 A G 0.023977 3.1858e-05
20:12388243 T G 0.129775 3.4015e-05
20:12399726 A G 1.081873 7.7090e-06
20:12402274 T C 0.059980 -1.1710e-05
20:12402378 C T 0.182198 8.2210e-06
20:12414386 G A 0.039158 -1.1989e-05
20:12416479 A G 0.023844 7.2437e-06
20:12420731 A G 0.589072 -1.0527e-06
20:12421390 G A 1.270183 5.1098e-06
20:12429918 A G 0.061418 -1.8736e-05
20:12431171 C T 0.063258 1.5474e-05
20:12433726 T C 0.182854 1.0325e-05
20:12441661 A G 1.905030 2.5881e-05
20:12445831 A C 0.417244 1.1483e-05
20:12454095 A G 0.101909 -2.0413e-05
20:12454998 C T 0.033964 -1.9333e-05
20:12464082 T C 0.050203 2.2979e-05
20:12464849 T C 0.352484 6.9821e-06
20:12465365 T C 0.567056 9.9284e-06
20:12468570 C T 0.138636 -2.8490e-05
20:12471726 T C 0.025720 3.6736e-05
20:12482470 T C 0.612646 -3.1061e-05
20:12484534 A G 0.034390 -3.4121e-05
20:12485875 T C 0.693403 4.0587e-05
20:12486206 A G 0.490389 -8.8345e-06
20:12486404 A G 0.048645 -8.7309e-06
20:12490157 G C 0.085862 1.0402e-05
20:12494552 A G 0.045691 -9.9638e-06
20:12497922 G A 0.255680 7.7024e-06
20:12499236 A G 0.214315 -1.6258e-05
20:12506042 T C 0.037739 -2.3851e-06
20:12506644 T A 1.282286 2.8523e-05
20:12510662 G A 0.783896 -1.4260e-06
20:12531180 A G 0.081061 3.2644e-05
20:12547803 T C 0.619394 -2.5718e-05
20:12552233 C T 0.114604 7.6422e-06
20:12552253 A G 0.159990 1.1226e-05
20:12559831 C T 0.044653 -5.2324e-07
20:12582254 A G 0.079068 -1.3914e-05
20:12588604 T C 0.108080 -5.0540e-06
20:12589937 C T 0.080347 3.3386e-05
20:12593880 A G 0.067968 2.8894e-05
20:12593956 T C 0.040836 1.8462e-05
20:12602846 C T 0.302965 -3.0534e-05
20:12604963 T G 0.040005 3.3578e-05
20:12608832 C G 0.436443 -1.0851e-05
20:12612383 C T 0.375237 -5.6205e-05
20:12613881 C T 0.097712 -9.6044e-06
20:12617963 C T 0.395400 1.4371e-06
20:12618453 C A 0.186220 -4.1641e-05
20:12619357 A G 0.183844 -2.4705e-05
20:12624490 C A 0.024548 1.7908e-05
20:12626426 G A 0.622614 -4.3177e-06
20:12631837 T C 0.530073 -8.4154e-06
20:12632600 A G 0.213695 1.6927e-05
20:12632735 C T 0.257644 2.2572e-05
20:12632926 C T 0.023896 6.2706e-07
20:12633280 A G 0.075024 1.5224e-05
20:12633762 T G 0.043257 2.6180e-05
20:12634152 C T 0.430672 7.0177e-05
20:12635302 A C 1.171909 -1.7524e-05
20:12637163 T G 0.097346 -3.8071e-05
20:12637470 A G 0.039161 2.8229e-05
20:12640401 C T 0.295143 -1.6505e-05
20:12641032 G A 0.154823 -7.8652e-05
20:12649066 C T 0.087407 3.0413e-05
20:12650359 T C 1.144241 -3.8145e-07
20:12651422 A G 0.066150 -9.9217e-06
20:12654828 C T 0.649058 2.0168e-05
20:12654924 C T 0.305231 1.0848e-05
20:12656955 C T 0.100682 2.8141e-05
20:12657624 G T 0.906050 -2.2353e-05
20:12660479 G C 0.038005 1.4276e-06
20:12663090 C T 0.178183 2.0235e-05
20:12666256 C T 0.379758 -1.6945e-05
20:12668393 G T 0.041488 9.0880e-06
20:12669126 A G 0.023065 -8.3685e-07
20:12669310 T G 0.069363 1.2148e-05
20:12670231 G T 1.261886 -2.3949e-05
20:12674367 C A 0.041917 -2.4505e-05
20:12679649 A C 0.123182 -2.2550e-06
20:12679999 G A 0.256618 8.6531e-06
20:12688242 C T 0.171688 -2.6925e-05
20:12692140 C T 0.990314 -8.8947e-06
20:12693615 T C 0.690384 1.1677e-05
20:12704383 A G 0.082872 6.2865e-06
20:12706966 G A 0.266722 -2.0569e-05
20:12707998 T C 0.298863 -1.4127e-05
20:12711998 A G 1.173441 -1.2092e-05
20:12717334 T C 0.229808 -1.1762e-05
20:12718211 A C 0.023490 -9.6818e-07
20:12718736 A G 0.250633 -1.4568e-05
20:12719204 A G 0.075401 5.7422e-06
20:12720395 T C 0.210099 2.4693e-05
20:12721079 A G 0.034007 -8.3509e-06
20:12721536 T A 0.310746 -1.1460e-05
20:12721633 C T 0.045390 4.0565e-06
20:12721693 A G 0.044974 5.9012e-05
20:12722303 A G 0.030495 8.3131e-06
20:12724246 A G 0.038457 -9.2053e-06
20:12724326 C T 0.383624 -1.6959e-05
20:12725017 G C 1.374601 -1.0763e-05
20:12725101 C T 0.200203 -3.6066e-05
20:12727479 T C 0.050927 -5.8056e-05
20:12729400 C A 0.664437 -2.4269e-05
20:12740522 G A 1.123380 -2.0737e-06
20:12744789 T C 0.217165 5.7206e-06
20:12752203 G A 0.388425 -1.9799e-05
20:12752354 G A 0.053595 3.4646e-05
20:12754769 A C 0.030157 -2.2519e-05
20:12756942 C T 0.039002 -9.1401e-06
20:12762743 T C 1.321570 2.0906e-05
20:12764051 T C 0.072862 1.1926e-05
20:12767170 T C 0.068026 2.4373e-05
20:12768801 C T 0.139119 5.7117e-06
20:12770811 T C 1.703734 8.6873e-06
20:12778551 T C 0.067903 -2.3779e-06
20:12787988 T G 0.065887 1.7425e-05
20:12796299 C G 0.058227 -5.0365e-06
20:12796458 A C 0.094554 -4.7197e-06
20:12803554 T G 1.727857 2.0921e-05
20:12803688 G A 0.216386 -9.8322e-06
20:12809182 T C 0.271358 4.4407e-05
20:12809535 C T 0.354795 4.3214e-05
20:12816528 T G 0.022476 -5.0120e-07
20:12816532 T G 0.117350 -2.2602e-06
20:12823287 T C 1.749072 2.5643e-05
20:12823870 C G 1.034557 -1.2193e-05
20:12826552 T C 1.627535 1.5961e-05
20:12845707 G A 0.860167 -3.6107e-05
20:12847508 C T 0.029696 1.3251e-05
20:12851665 A G 0.095187 -3.7623e-05
20:12855908 A G 0.043043 3.1469e-05
20:12856917 G T 0.125217 -4.1198e-06
20:12859263 G A 0.656644 -3.6557e-05
20:12860134 A G 0.180809 -1.2923e-06
20:12867839 C T 0.917926 -3.2808e-05
20:12869986 G A 0.038924 3.1723e-05
20:12872151 C G 0.060791 -2.6869e-06
20:12874585 C T 0.878463 8.3417e-05
20:12874900 A G 0.801378 -3.0073e-05
20:12875977 C T 1.704948 2.8777e-05
20:12887363 C T 0.166018 7.8573e-06
20:12893710 A G 1.857748 3.3771e-05
20:12893973 T C 0.128596 -1.4337e-05
20:12894601 T C 1.899198 8.6689e-06
20:12895385 A G 0.020095 -2.8711e-05
20:12896525 T C 0.139645 2.5325e-05
20:12896633 T C 0.049914 4.4549e-05
20:12897812 T A 0.465364 -6.0940e-05
20:12897856 C T 0.248403 -3.9536e-06
20:12900769 T G 0.069782 -1.6456e-05
20:12904241 T C 0.034007 -1.8053e-05
20:12910094 C T 0.058204 4.1737e-05
20:12914264 A G 0.034441 -7.4040e-06
20:12917368 G A 0.593730 -1.7626e-05
20:12928649 C T 0.700488 1.6914e-05
20:12936520 G A 0.158166 1.3661e-05
20:12942311 T C 0.040015 1.8447e-06
20:12942600 A C 0.502019 -2.2662e-05
20:12945013 C T 0.515031 -3.4346e-06
20:12946722 G C 0.038632 -2.4823e-05
20:12965240 G C 0.196739 7.2719e-08
20:12965454 A G 0.021575 1.3693e-05
20:12969181 G A 0.091305 1.3230e-05
20:12969348 A G 0.089507 1.6054e-05
20:12969400 G A 1.211897 -9.7738e-06
20:12970434 C T 0.025512 3.2299e-05
20:12980668 C T 0.577699 1.4009e-05
20:12993893 C A 0.491665 -3.4100e-05
20:12994040 G C 0.863617 7.2019e-05
20:12996363 A C 0.126243 2.3535e-06
20:13006207 T C 0.069503 -3.7947e-06
20:13009688 G A 0.190738 1.9542e-05
20:13010019 C T 0.022961 -1.3139e-05
20:13011334 T G 0.053923 -7.5136e-06
20:13018737 C T 0.031270 -1.3145e-06
20:13024386 G A 0.294718 -8.0834e-06
20:13027128 C T 1.619284 2.7038e-05
20:13039055 T C 0.853016 3.2963e-05
20:13042424 A C 0.105723 2.4035e-05
20:13047445 A G 1.452507 6.0382e-06
20:13050909 C T 0.038310 6.2581e-06
20:13051832 A G 0.236163 8.5087e-06
20:13054417 G A 0.170214 1.1414e-05
20:13059641 C T 0.058616 -3.6993e-06
20:13064936 C A 0.315449 -1.0161e-05
20:13066751 T C 0.583414 2.7874e-05
20:13067301 C A 0.896134 1.3969e-05
20:13067373 G T 0.214169 -7.8191e-06
20:13068779 A C 0.020423 5.9870e-06
20:13068877 T C 0.024366 2.1355e-05
20:13072443 C T 0.056156 -2.3973e-05
20:13072768 G A 0.334992 3.9003e-05
20:13073290 C A 0.921363 -1.1591e-05
20:13077195 G A 0.099033 -1.9701e-05
20:13077232 C T 0.795065 -2.4377e-05
20:13081949 A G 0.053988 -7.4499e-06
20:13083118 T C 1.401723 1.9278e-05
20:13085703 A G 0.108842 1.7601e-04
20:13095940 A G 0.781803 3.8737e-05
20:13096169 G T 1.297360 4.1660e-05
20:13102335 C T 1.378538 2.2072e-05
20:13110280 C T 0.068665 2.0059e-06
20:13111136 A G 0.049194 -4.0757e-05
20:13117956 T C 0.076160 -9.9409e-06
20:13122491 A G 0.056721 -6.8712e-06
20:13123733 G T 0.266625 6.9433e-06
20:13128360 T C 0.060697 1.3255e-05
20:13131078 T G 0.448969 -3.8308e-05
20:13131108 G A 0.494764 -3.6955e-05
20:13134931 G C 1.400032 -5.3849e-05
20:13138378 C T 0.034506 3.6157e-05
20:13138451 A G 0.060561 3.4573e-05
20:13140093 T C 0.063800 6.8721e-06
20:13140720 A G 0.078481 -2.5993e-05
20:13141809 C T 0.099819 3.4351e-06
20:13161033 G T 0.042894 3.5798e-05
20:13174957 G A 0.598433 -1.7463e-05
20:13183918 G A 0.075842 -7.5374e-06
20:13183971 C T 0.034919 2.5554e-06
20:13185666 A C 0.740597 -5.8478e-05
20:13189298 C A 0.100384 -2.7535e-05
20:13190012 A G 0.073485 5.4806e-06
20:13196079 T C 0.547396 -2.4751e-05
20:13197049 T C 0.095810 2.0474e-05
20:13203998 G A 0.054296 1.0091e-05
20:13204062 G A 0.707515 -4.3465e-05
20:13204935 G T 1.013022 5.5492e-06
20:13205338 T C 0.321820 -2.1043e-06
20:13211726 G A 0.319866 1.7379e-05
20:13213514 A G 0.273513 -5.7539e-05
20:13215928 C A 0.445902 -2.2547e-05
20:13216898 C A 0.056685 -3.0660e-06
20:13219871 A G 0.039323 1.5564e-05
20:13224043 C T 0.083077 1.2972e-05
20:13230986 A G 0.020484 7.7258e-06
20:13231128 C T 0.049619 1.7460e-05
20:13232466 T G 0.032468 2.8356e-05
20:13232933 A G 0.049788 -2.9919e-05
20:13232983 G T 0.161223 2.3084e-05
20:13237714 G A 0.125708 1.2779e-05
20:13242252 T C 0.026126 -1.2103e-05
20:13242328 G A 0.163187 -1.3237e-05
20:13244273 G A 0.061297 -3.7057e-05
20:13244733 A C 0.236799 2.8309e-06
20:13245916 C T 0.030793 2.5371e-06
20:13245958 G T 0.174723 -1.2050e-05
20:13246323 C T 0.146737 -5.1586e-06
20:13246766 G C 0.206931 -4.2770e-05
20:13247500 A C 1.055091 -2.4632e-05
20:13247799 T C 0.032845 -1.3940e-05
20:13247965 T C 0.088858 2.5528e-05
20:13251316 C T 0.068123 5.7860e-07
20:13251844 A G 0.680536 -5.8383e-06
20:13251970 G A 0.401574 -1.5979e-05
20:13252068 T C 0.140570 -1.0639e-05
20:13252996 A G 0.280400 1.4267e-05
20:13254618 G T 0.247919 5.7502e-06
20:13255467 A G 0.034403 3.2496e-05
20:13256786 T G 0.750867 -3.7877e-07
20:13257981 C T 0.126905 3.0585e-05
20:13258148 G A 0.214750 -2.7927e-05
20:13258316 C T 0.221096 -2.3359e-06
20:13258751 G A 0.185629 -4.1698e-05
20:13258886 A C 0.074488 -2.3794e-05
20:13259584 T C 0.075774 2.6273e-05
20:13261373 C T 0.434405 1.6886e-05
20:13261628 T C 0.756018 -1.1293e-05
20:13267656 A G 0.074261 -9.4592e-06
20:13268336 A G 1.024292 -5.0094e-05
20:13270765 T C 0.327410 -4.3537e-05
20:13276190 A G 0.054244 8.3204e-06
20:13276381 G A 0.692461 -1.3906e-05
20:13278607 A G 1.125607 -4.7997e-05
20:13281515 C T 0.161464 -1.3421e-05
20:13282221 T C 1.652327 -3.6099e-05
20:13282880 C T 0.231892 -2.5162e-05
20:13283585 A G 0.935466 1.4008e-05
20:13286416 T C 0.169770 -3.6770e-05
20:13289134 A G 0.269615 4.4102e-06
20:13296912 A G 0.273117 1.4600e-05
20:13300759 A G 0.031647 1.1424e-05
20:13301379 T C 0.104256 -8.3032e-05
20:13302009 C A 0.267015 4.5254e-05
20:13313513 C T 0.331525 -3.0887e-05
20:13314439 T C 0.033111 3.0211e-05
20:13315759 A G 0.052306 8.4991e-06
20:13315936 T C 0.070714 -1.5210e-05
20:13322077 C T 0.183831 -1.0049e-04
20:13324054 C T 0.508618 -3.2567e-05
20:13329572 A G 0.035655 -4.9061e-06
20:13333612 A G 0.056101 2.8319e-05
20:13337838 G T 0.149425 -1.0927e-04
20:13338148 T C 0.096583 -5.1006e-06
20:13344672 A C 0.444558 6.1332e-05
20:13347418 C G 0.077212 9.4282e-06
20:13347963 A G 1.180536 -4.6789e-05
20:13367602 C T 0.026970 -1.3827e-05
20:13382443 A C 0.278898 -1.5371e-05
20:13397811 C T 0.045773 2.2035e-05
20:13399358 T C 0.074187 3.9673e-05
20:13410638 T C 0.063709 4.1303e-06
20:13421045 C T 0.112390 8.8620e-07
20:13421187 A G 0.064040 8.0373e-05
20:13426300 G T 0.069633 -2.2392e-05
20:13435157 A G 0.861669 -5.9441e-05
20:13442030 C T 0.050625 2.3363e-05
20:13460647 C T 0.041086 4.7218e-07
20:13463391 A G 0.055533 2.9354e-06
20:13474770 A G 0.022877 2.0865e-05
20:13475269 G A 0.495024 -4.4218e-06
20:13475327 T C 0.025710 6.0710e-05
20:13476583 T C 1.347852 -7.2868e-05
20:13516026 C T 0.489669 3.0198e-06
20:13526274 C T 0.068727 -2.9597e-05
20:13562324 A C 0.040914 1.0173e-05
20:13562481 T C 0.833113 3.0832e-06
20:13562587 A G 0.066932 2.9353e-05
20:13581505 C T 0.041764 1.8874e-05
20:13584315 A G 0.048486 -1.8006e-05
20:13593846 G T 0.822346 4.4943e-05
20:13601523 G A 0.349546 1.5821e-05
20:13609358 C T 0.133540 -1.2235e-05
20:13627319 C T 0.088760 -6.1026e-06
20:13650883 G T 0.784857 6.6887e-05
20:13665598 T C 0.825345 3.4107e-05
20:13668372 T C 0.058207 -3.9151e-06
20:13672406 C T 0.023195 7.6805e-06
20:13677405 A G 0.428696 -8.3412e-06
20:13678212 A C 0.163087 1.0782e-05
20:13683165 T C 0.065150 3.7623e-05
20:13689239 T C 0.102467 -9.4312e-06
20:13689276 G A 0.048892 8.5818e-06
20:13696129 C G 1.483842 -3.3293e-05
20:13706377 T C 0.063579 -8.1468e-06
20:13706428 G A 1.281936 -2.8362e-05
20:13718235 G T 0.066497 6.0958e-05
20:13724763 A G 0.044172 1.7443e-05
20:13738891 C T 0.047613 -2.3790e-05
20:13739296 T G 1.266856 -2.6649e-05
20:13739914 A G 0.047071 1.3413e-05
20:13740566 C T 0.191968 6.8547e-05
20:13744976 G A 0.054423 -1.1636e-05
20:13747441 G A 1.330665 -2.3536e-05
20:13748370 A C 0.049229 1.1683e-05
20:13756089 C T 0.064657 1.2049e-06
20:13758869 T C 0.030043 8.7139e-06
20:13760783 A G 0.273227 -1.5773e-05
20:13770673 C T 1.488792 9.7200e-07
20:13771222 T C 0.037940 -1.2918e-05
20:13779690 C T 0.708700 -2.8130e-05
20:13780552 G T 0.191637 7.0974e-05
20:13781124 G A 0.199794 3.9687e-06
20:13781639 A G 0.058623 -2.1332e-05
20:13785733 G A 0.060515 -1.9836e-05
20:13790884 G A 0.049353 9.9567e-06
20:13792314 C T 1.902158 -1.5709e-05
20:13792674 G A 0.030193 5.4064e-06
20:13800437 C T 0.070753 -6.4695e-05
20:13801398 G A 0.087212 -4.2590e-05
20:13804064 C T 0.033448 2.0498e-05
20:13804892 G T 0.036756 -1.1638e-05
20:13805463 C T 1.968814 -1.1259e-05
20:13810578 C T 0.345515 -6.0184e-07
20:13811869 G A 0.033276 -3.7480e-05
20:13812179 T G 0.073268 1.9246e-05
20:13813474 C T 0.501633 -1.3630e-05
20:13814538 C T 0.080561 -2.6491e-05
20:13816672 T C 0.030942 -1.7628e-05
20:13818297 C T 0.947272 -1.3612e-05
20:13819741 C T 0.289739 7.7809e-05
20:13829806 T C 0.029920 -1.4248e-06
20:13830137 C A 0.516700 -9.0898e-06
20:13831387 G T 0.221829 -3.4598e-05
20:13833252 A G 0.027667 -1.7900e-05
20:13836292 A G 0.064021 8.8538e-06
20:13836351 T C 0.049515 1.3807e-05
20:13839527 A C 0.186314 2.8288e-05
20:13846191 G A 0.690871 1.2958e-06
20:13848378 C T 0.217113 -7.3969e-06
20:13851773 T C 0.265804 7.6422e-05
20:13860912 G A 0.105947 6.5613e-06
20:13884010 C T 0.534714 9.9797e-06
20:13893397 T G 0.056412 -4.8392e-06
20:13898178 G A 0.503415 7.4485e-06
20:13903489 A G 0.447496 4.4621e-05
20:13905460 G A 0.727071 -6.3441e-07
20:13909450 A G 1.812005 -2.8934e-05
20:13916028 C A 0.303189 -8.3914e-06
20:13918640 C T 0.801859 1.2047e-06
20:13922719 T G 0.023902 1.5154e-05
20:13957184 A T 0.055958 2.5125e-06
20:13957835 A G 0.069613 -9.1449e-06
20:13969825 G A 0.066718 -2.5722e-06
20:13974040 C T 0.352597 -1.3179e-05
20:13974054 T C 0.048502 -1.9605e-05
20:13987668 T C 0.091127 -6.1754e-06
20:13989396 A G 0.078942 9.0601e-06
20:13999918 A G 0.126831 1.4981e-05
20:14002621 G A 1.973004 -8.4221e-06
20:14013079 T C 0.066465 2.0518e-05
20:14017004 A G 0.292683 1.3276e-05
20:14020712 A G 0.801050 1.7742e-06
20:14026110 C T 1.804682 -2.4302e-05
20:14054963 T C 0.064485 -7.1520e-06
20:14057568 T C 0.067468 9.0035e-05
20:14060528 T G 0.020361 2.9157e-05
20:14061351 A G 0.060129 1.1235e-06
20:14067454 T G 0.029670 1.3298e-06
20:14069898 A G 0.087222 2.3587e-05
20:14077625 T C 0.070756 1.7231e-05
20:14080114 C T 0.299012 1.6085e-05
20:14080338 G A 0.034717 -4.7352e-08
20:14100277 C T 0.045500 2.6924e-05
20:14109488 A G 0.032698 4.9961e-05
20:14129065 G A 0.351503 3.1893e-05
20:14135671 A G 1.967545 -5.4906e-05
20:14142942 A G 0.514285 -2.4410e-06
20:14146332 A G 0.062080 2.4643e-05
20:14188396 G A 0.063287 -2.1789e-05
20:14191572 A G 1.898276 -5.7036e-05
20:14202012 C T 0.066017 2.2158e-05
20:14217495 G C 0.325384 6.5514e-06
20:14228081 C T 1.764895 -4.1934e-05
20:14234321 G A 0.098764 6.1259e-06
20:14241269 A G 0.059292 1.4378e-05
20:14243010 G T 1.491765 -2.1169e-05
20:14245838 T C 0.406037 -4.1140e-06
20:14245880 A C 1.964796 -3.8195e-05
20:14262828 T G 1.463926 -3.1265e-05
20:14280596 C T 0.038827 3.3360e-05
20:14281428 A C 0.041261 4.3480e-06
20:14284986 T C 0.028394 -6.0415e-06
20:14288800 T G 1.836741 -2.5597e-05
20:14290463 C T 0.037502 -2.1122e-05
20:14306773 G T 0.051216 3.9814e-06
20:14306896 A G 0.518485 1.8611e-05
20:14307019 G T 0.060028 -1.3434e-06
20:14307024 T C 0.023733 3.5892e-05
20:14317347 C T 0.133988 4.3924e-06
20:14327899 A G 1.078458 -1.2682e-05
20:14342271 G T 1.391713 -5.2454e-05
20:14352704 A G 1.783805 -3.5687e-05
20:14353801 A G 0.056851 6.0249e-05
20:14358926 G A 1.961712 -3.8687e-05
20:14360976 C T 0.178563 -4.4535e-05
20:14363905 T C 0.035574 6.4487e-07
20:14364927 T C 0.152564 5.0965e-05
20:14371534 G A 0.101744 -2.5924e-06
20:14376421 C A 0.115490 -2.2815e-06
20:14385961 G A 0.080847 6.1954e-06
20:14388215 T C 0.591490 1.7078e-05
20:14389985 C A 0.034818 -9.0537e-06
20:14390005 A G 0.073810 5.4323e-08
20:14402312 A G 0.329769 3.8818e-05
20:14409362 C T 0.094155 3.6764e-05
20:14421894 C A 0.436781 -1.5635e-05
20:14431435 T C 0.053319 -5.0522e-06
20:14434250 G A 0.591182 -7.1459e-05
20:14435201 A C 0.049424 -6.9050e-06
20:14459366 T G 0.074342 -1.1179e-05
20:14467744 T C 0.050963 -8.6505e-06
20:14476048 G A 0.304072 4.4676e-05
20:14477413 G T 0.035412 -2.5065e-05
20:14477975 C T 0.030504 -9.4653e-06
20:14489658 G A 0.302362 5.7482e-05
20:14501223 C A 0.408124 -5.1002e-05
20:14502953 G C 0.060256 -2.4986e-06
20:14506766 A G 1.566335 1.1828e-05
20:14507255 T C 0.025830 -5.5972e-06
20:14509143 A C 1.804218 -8.7423e-05
20:14509517 A C 0.026914 -1.9888e-05
20:14509995 A C 0.061245 -1.5672e-05
20:14510045 T C 0.053121 4.5392e-06
20:14510068 A G 0.029738 2.1943e-05
20:14513687 A G 1.625373 -4.7636e-09
20:14514261 A G 0.065958 1.6552e-05
20:14517610 C T 0.129041 1.9927e-05
20:14520882 T C 0.291491 -3.2011e-05
20:14523969 G A 0.727669 5.4412e-05
20:14537160 G A 1.248439 3.3453e-05
20:14542663 C T 0.021598 -1.5069e-06
20:14543149 T G 0.021478 -9.2522e-07
20:14547060 A G 0.072249 -6.3157e-06
20:14550380 A G 1.435603 2.5611e-05
20:14572425 A G 1.372939 3.4627e-05
20:14573967 A G 0.142326 2.3830e-06
20:14583895 C G 0.020351 -5.0187e-06
20:14596677 A G 0.061976 -2.2045e-05
20:14600877 T C 1.510299 -1.4005e-05
20:14609091 G A 0.030998 2.1424e-05
20:14622728 G A 0.062739 -1.0117e-05
20:14626845 A C 0.818883 -4.2241e-05
20:14636950 A G 0.037811 6.0895e-06
20:14640546 G A 0.102081 1.0236e-05
20:14644379 A G 0.166277 -9.0418e-06
20:14646516 G C 0.045555 -2.6642e-06
20:14652403 T C 0.085638 -1.8273e-05
20:14652973 T G 0.143420 -8.1901e-06
20:14658870 T G 0.517112 -3.3440e-05
20:14668243 T G 0.072866 2.0995e-05
20:14670446 G A 0.038495 -1.6269e-06
20:14671202 A G 1.206723 -1.9149e-05
20:14678135 T G 0.612461 -9.1625e-07
20:14679824 T C 0.021046 -9.8217e-07
20:14684825 T C 0.021987 -3.1975e-06
20:14688781 G A 0.095814 5.4485e-06
20:14710482 G A 0.241295 3.9565e-05
20:14711738 T C 0.097836 2.5436e-05
20:14726581 T C 0.041426 1.0467e-05
20:14734876 T C 0.126711 -1.3711e-05
20:14740618 A G 0.049781 6.6722e-06
20:14741693 T C 0.168585 -5.3390e-06
20:14747046 C A 0.054520 1.6945e-05
20:14758111 T C 1.858209 1.0269e-06
20:14768075 G A 0.124672 -1.5542e-05
20:14768374 T C 0.111728 -3.9531e-06
20:14768906 C T 0.094269 -7.7546e-05
20:14780319 C T 1.634682 -3.7859e-05
20:14830596 G C 0.844905 -6.5459e-05
20:14833800 C A 1.345706 -6.5913e-05
20:14839080 C G 0.118833 -1.2859e-05
20:14840134 A G 0.416436 2.1911e-05
20:14847134 A G 0.658127 3.7887e-06
20:14860884 A G 1.752957 -1.7680e-05
20:14867581 C T 0.251266 -1.9403e-05
20:14878479 A G 0.025694 7.8469e-05
20:14879339 T C 0.055955 2.1587e-05
20:14883583 G A 0.093701 -1.8030e-06
20:14888151 A G 0.034464 1.8374e-05
20:14888422 C T 0.052819 2.7162e-06
20:14890023 G A 0.456610 -3.1236e-05
20:14891391 T G 0.130654 3.5522e-06
20:14893490 A G 0.069461 -4.3250e-05
20:14897830 G C 0.022724 8.2051e-05
20:14906526 A G 0.125575 4.8271e-05
20:14911003 C T 0.124607 -4.6729e-06
20:14915051 T C 1.232794 7.3317e-05
20:14916657 G A 0.356726 -6.9845e-06
20:14928658 C T 0.322823 1.2698e-06
20:14929281 A C 0.038648 7.5348e-06
20:14931245 C T 0.447810 -7.7535e-06
20:14936703 C T 0.126448 6.9985e-06
20:14940228 T G 0.078364 -2.2645e-06
20:14944545 C G 0.390515 -1.5452e-05
20:14946077 T C 0.193058 6.1947e-06
20:14958405 C T 0.858391 3.6530e-05
20:14965447 A G 0.044500 -2.7153e-05
20:14984812 G A 0.045545 -4.1407e-05
20:14989136 A G 0.074414 -1.1636e-05
20:14995003 C T 0.073440 1.5671e-05
20:14995343 T G 0.272666 -4.2187e-05
20:14996868 C G 0.308581 -4.0440e-06
20:14999630 A G 0.071652 1.0313e-05
20:15005527 T C 0.070996 1.6317e-06
20:15009112 G T 0.096446 -2.5688e-07
20:15009419 G A 0.020189 3.8208e-07
20:15010242 T C 0.092590 5.9183e-08
20:15016102 G A 0.086446 3.6458e-05
20:15017945 G A 1.967996 2.0768e-05
20:15020631 T C 0.374656 3.2059e-05
20:15024432 A G 0.048863 -1.3723e-05
20:15025831 A G 0.300956 -2.7108e-05
20:15028413 C T 0.123108 1.3803e-05
20:15033929 A G 0.373296 2.2539e-05
20:15038587 T C 1.064426 -2.5143e-05
20:15041494 G A 0.158137 -1.8225e-05
20:15041578 A C 0.469755 -5.6777e-05
20:15042429 C T 0.035217 3.5106e-05
20:15043203 G A 1.448106 -2.2865e-05
20:15056960 T C 1.316711 -2.6605e-05
20:15058620 T C 0.028563 -1.8597e-05
20:15060998 T C 0.554988 -3.6414e-06
20:15061394 A G 1.507754 -2.9915e-05
20:15064141 A G 0.258274 -1.6625e-05
20:15064452 C T 1.251418 -1.6347e-05
20:15065709 G A 0.138087 -3.7778e-05
20:15066394 A G 0.062998 -9.0228e-06
20:15066460 C T 0.099838 -2.9276e-05
20:15075433 G A 0.301638 1.6595e-05
20:15076610 T A 0.020605 -1.9579e-05
20:15078343 A G 0.124945 -2.6607e-05
20:15081464 C T 0.080578 1.4224e-05
20:15088999 G A 0.642914 1.9098e-05
20:15090732 T C 0.167069 -3.9677e-05
20:15093907 T C 0.044056 -3.5820e-05
20:15094254 C T 0.061680 -7.2670e-05
20:15099245 G T 1.736072 4.5214e-06
20:15102526 C T 0.113175 1.1196e-05
20:15105544 A G 0.045805 2.2562e-05
20:15110079 G C 0.084015 -2.9021e-05
20:15111045 G A 0.127178 -2.1238e-05
20:15119797 C G 0.630511 2.1709e-05
20:15120323 G A 1.192588 5.0255e-06
20:15125837 A G 1.196392 9.4819e-06
20:15140831 G C 1.728821 1.0229e-05
20:15146357 A G 1.044585 -1.8590e-06
20:15152311 T G 0.125792 3.9321e-07
20:15154317 A G 0.044133 -3.6520e-06
20:15156130 G A 0.165537 -5.1635e-06
20:15159356 T G 0.025941 9.2099e-06
20:15162263 T C 0.022977 7.3245e-06
20:15164690 G A 0.071730 -2.2620e-08
20:15168947 A G 0.041521 -1.9517e-05
20:15177759 T G 0.326017 -1.6219e-05
20:15180933 C T 0.221317 2.4027e-06
20:15181595 T C 0.023850 -1.1839e-06
20:15186580 C A 0.029586 -2.4731e-05
20:15189967 A G 0.291933 -4.3079e-05
20:15191076 A G 1.230600 -2.2530e-05
20:15197697 G A 0.139441 3.0012e-06
20:15197971 A G 0.040508 2.2459e-05
20:15211056 A G 1.872968 -1.1705e-05
20:15211159 C T 0.526473 5.5679e-07
20:15218593 A G 0.174901 -7.6893e-06
20:15221699 C T 0.052391 5.1541e-05
20:15227016 A G 0.025950 -3.8292e-05
20:15229815 T C 0.234267 5.5956e-06
20:15233464 T C 0.079143 -3.8101e-05
20:15234201 A G 0.062593 -4.0691e-06
20:15235072 A G 0.155310 -1.9094e-05
20:15236542 T C 0.052722 -6.3948e-05
20:15237847 T C 0.805254 -4.7597e-05
20:15239983 C T 0.185028 -7.1311e-06
20:15244765 A C 0.050664 2.5281e-05
20:15252715 A G 1.871469 6.3817e-06
20:15254475 C A 0.472031 -2.2551e-06
20:15254689 C G 0.897279 -8.6242e-06
20:15254794 T C 0.404300 2.6097e-06
20:15255145 T C 0.093567 -2.4930e-05
20:15258815 G T 0.096891 3.2983e-05
20:15264521 T C 0.037174 -1.8607e-05
20:15267008 A G 0.086793 7.2373e-06
20:15267542 T G 0.237981 -9.0283e-06
20:15274419 G A 0.359780 1.2440e-05
20:15277072 A G 0.087449 7.7053e-06
20:15281550 A G 0.472891 -1.4281e-05
20:15290797 G A 0.023292 6.6543e-06
20:15291552 G A 0.366016 2.8552e-05
20:15291696 A G 0.116908 -2.6022e-05
20:15292300 T G 0.096615 3.6937e-05
20:15296071 C A 0.098647 3.0156e-05
20:15300435 G A 0.027976 -2.2469e-05
20:15312723 C T 0.165784 -1.1589e-05
20:15313516 G A 0.329386 2.5094e-05
20:15323282 G A 1.197840 2.9440e-06
20:15335754 C T 0.236566 -8.1286e-07
20:15335823 T C 0.031939 -2.6185e-05
20:15344181 A G 0.652343 -1.4632e-05
20:15354464 G A 0.335784 1.0299e-06
20:15356533 C A 0.116431 1.8750e-05
20:15356706 C T 0.116918 -9.8342e-07
20:15358864 A G 0.163213 1.0822e-05
20:15359868 G T 1.797996 4.3039e-05
20:15363130 C T 0.697930 -7.0975e-06
20:15363696 A G 0.105713 -4.6498e-05
20:15366056 C A 0.143719 2.4377e-05
20:15369787 G A 0.117054 -3.3452e-06
20:15373162 G A 0.022698 -1.2723e-05
20:15374019 C T 1.885984 7.3521e-05
20:15374120 G T 0.043371 7.4845e-06
20:15376395 A C 0.068308 2.1018e-05
20:15377114 G T 0.029602 3.9858e-05
20:15379676 G T 0.794354 4.9492e-05
20:15386092 A C 0.290823 4.4846e-05
20:15386180 G A 0.099339 1.2240e-05
20:15387399 G A 1.470934 4.7222e-05
20:15390918 T C 0.897851 6.9486e-06
20:15392520 A G 0.309204 -1.8241e-05
20:15393915 C A 0.242671 -4.5042e-06
20:15394160 C T 1.912321 -2.0881e-05
20:15394638 A G 0.059337 9.7447e-06
20:15395266 A G 0.075115 -1.0560e-05
20:15395359 G A 0.052939 6.6002e-07
20:15397049 A G 1.658205 -1.7761e-06
20:15400290 A G 0.520549 1.0865e-05
20:15402820 T C 0.876149 -9.1456e-06
20:15402870 G A 0.073375 1.6633e-05
20:15405526 G A 1.270692 -3.3870e-05
20:15405577 T G 0.072103 -9.6154e-06
20:15406124 T G 0.624867 9.3091e-06
20:15416547 A C 0.046078 1.9981e-05
20:15416755 G A 0.442977 1.0826e-05
20:15421770 T G 0.044004 3.8067e-06
20:15428410 C T 0.096200 1.6411e-05
20:15438832 A G 0.113188 -2.2404e-05
20:15440032 G A 0.933360 -4.2476e-05
20:15440663 A C 0.048707 -7.2769e-06
20:15442520 A G 1.286412 -2.5913e-05
20:15447158 A G 1.195184 -2.5285e-06
20:15450622 G A 0.146627 -1.5955e-06
20:15454181 A C 0.096180 3.0989e-05
20:15454466 G A 0.243073 4.0436e-05
20:15461606 A G 1.598443 4.3989e-05
20:15462611 C T 1.005109 2.3924e-05
20:15465947 C A 0.044166 2.1545e-05
20:15466861 A G 0.093782 1.8134e-05
20:15470764 T C 0.023506 -1.4217e-06
20:15472878 C T 0.113708 -1.3233e-05
20:15480588 C A 0.057052 -8.2573e-06
20:15482394 G A 0.290161 3.5287e-05
20:15482993 C T 0.071863 -5.8273e-06
20:15486020 T C 0.062002 -1.3529e-05
20:15492701 C T 0.850465 -2.3793e-05
20:15500880 T C 0.021069 2.0097e-06
20:15501953 A G 0.089767 2.7806e-07
20:15503398 A G 0.666527 -1.1558e-06
20:15503664 T C 0.033822 -1.9454e-05
20:15504687 G A 0.071025 -7.9451e-06
20:15507765 T C 0.148785 3.4052e-05
20:15509412 G A 0.038655 2.1270e-05
20:15525780 T A 1.936619 3.2385e-07
20:15528591 G A 0.308513 -2.2041e-05
20:15532942 A C 0.113438 -2.1246e-05
20:15538292 T C 0.074355 -2.0009e-06
20:15540043 C T 0.164067 2.5462e-05
20:15540344 T C 0.026492 -1.2882e-05
20:15543234 A G 0.091802 -3.6301e-05
20:15544323 G A 0.144248 2.1287e-05
20:15547561 G C 0.424577 -2.6978e-05
20:15548187 C T 0.020484 -9.0599e-06
20:15550306 G T 1.945564 7.0810e-06
20:15551102 A G 0.024123 -5.9147e-06
20:15552811 A C 1.973891 1.0848e-06
20:15553902 T G 1.649902 3.4680e-05
20:15554753 G A 1.659286 2.8012e-06
20:15557909 G A 1.889058 2.1222e-06
20:15558011 G A 0.049496 -1.5364e-05
20:15558837 G A 1.826387 2.9122e-05
20:15559611 T C 0.535821 -1.4680e-05
20:15561104 C T 0.044140 -4.4573e-05
20:15561894 T C 0.537132 -1.7265e-05
20:15562149 A G 0.786097 1.9456e-05
20:15563026 C T 0.121654 -3.1069e-05
20:15563680 A G 0.028849 -4.0068e-06
20:15565140 G A 0.097501 -1.6067e-05
20:15571167 G T 0.053485 1.9187e-05
20:15572198 A G 1.321421 2.6086e-05
20:15572666 A G 0.071178 -1.2234e-05
20:15575150 A G 0.028920 -2.8206e-05
20:15575550 C T 0.032095 9.1939e-06
20:15577007 A G 0.175460 2.1183e-06
20:15583516 A G 0.046188 -2.4492e-05
20:15585543 T C 0.035685 -1.0068e-05
20:15585983 G A 0.866704 -1.3176e-05
20:15587248 A G 1.954987 1.8416e-05
20:15590488 A G 0.027242 1.5567e-05
20:15590588 G A 0.029423 -1.9170e-05
20:15591869 A G 0.094408 1.9044e-05
20:15592014 C T 0.292092 5.4853e-05
20:15595397 G A 0.051089 1.2516e-05
20:15597178 T C 0.757131 -1.5674e-05
20:15598817 T C 0.048778 -3.6077e-05
20:15599531 A G 0.233024 3.9654e-05
20:15600204 T C 0.267222 -2.3933e-05
20:15600897 A G 0.029823 2.4177e-05
20:15606421 C T 0.239224 3.7510e-05
20:15606452 C A 0.108651 -2.6362e-06
20:15609292 C G 0.249546 -4.5263e-05
20:15614541 A C 0.045435 -1.8205e-05
20:15614621 A G 0.021705 -6.7750e-06
20:15617180 T C 1.685135 1.9282e-05
20:15619549 C T 1.698476 -8.4585e-06
20:15619659 G A 0.508949 4.3694e-05
20:15624156 G A 1.108154 -6.9050e-06
20:15631653 C T 0.075131 -7.4406e-06
20:15632993 C T 0.319649 -3.8067e-05
20:15633116 G A 0.077267 -4.8068e-05
20:15633808 G T 0.118171 -5.4256e-05
20:15634819 C A 0.810405 -2.9802e-06
20:15636722 C T 1.099679 -2.7505e-05
20:15639525 G A 1.115905 -9.1454e-05
20:15644956 G A 0.118388 -6.6013e-05
20:15646981 C A 0.982268 -6.4241e-06
20:15650771 C T 0.122416 -1.5898e-05
20:15650897 C T 0.023292 1.7921e-06
20:15652202 C T 0.146620 7.0129e-05
20:15654234 C G 0.921892 -2.2629e-05
20:15655313 G A 1.933535 -4.6383e-05
20:15656007 A G 0.023464 9.1866e-06
20:15656090 G T 0.046480 8.9195e-06
20:15656143 C T 0.522166 -5.6106e-05
20:15657595 A G 0.345184 4.7953e-05
20:15658091 C T 0.032864 -1.8245e-05
20:15658199 T G 0.033588 -3.9802e-05
20:15662298 C G 0.030813 -1.8060e-05
20:15663151 C T 0.056799 -8.4904e-06
20:15663847 T G 0.076799 1.4542e-05
20:15664896 C G 1.711592 2.2846e-05
20:15669073 G A 0.228879 1.8164e-05
20:15671749 A G 0.059460 7.5001e-06
20:15671854 G T 0.089552 -1.2973e-05
20:15685341 A G 0.313839 1.2643e-05
20:15687866 A C 0.377584 2.1116e-05
20:15688871 A C 0.185950 2.3755e-06
20:15691125 T C 1.057656 -3.2788e-06
20:15691180 T G 1.627269 -1.0818e-06
20:15693355 A G 0.075436 8.4662e-06
20:15693977 G A 0.105252 -2.0308e-05
20:15694503 G A 1.193182 1.6260e-05
20:15696442 A G 1.842526 7.2949e-05
20:15696848 T A 1.765807 4.6287e-05
20:15697294 T C 0.058467 -2.5177e-06
20:15701814 G A 1.604019 3.1934e-05
20:15706717 A C 0.160094 -5.2653e-07
20:15709211 G C 0.119226 -6.1176e-06
20:15710357 T C 1.482697 2.1579e-05
20:15716517 G T 1.843623 5.1207e-06
20:15718470 A G 0.040239 -8.5634e-06
20:15719984 T G 0.093061 -1.2295e-05
20:15720025 A G 0.300145 -5.6154e-06
20:15720962 G A 0.740363 -2.1217e-05
20:15722035 T C 0.027813 -1.0228e-05
20:15724399 C T 0.342999 1.1630e-05
20:15729314 C T 0.362455 -1.8773e-05
20:15734700 G A 0.246777 -6.9859e-06
20:15736793 G A 0.022653 -3.4150e-05
20:15737042 A G 0.167673 2.3877e-06
20:15746833 G T 0.036714 -1.2901e-05
20:15747170 T C 0.292903 3.4465e-07
20:15751000 G A 0.806792 -2.9147e-05
20:15755104 A G 0.065215 -1.8045e-07
20:15755890 C A 0.034568 -8.2341e-06
20:15756007 T C 0.025869 7.3234e-06
20:15756176 G A 0.439751 2.0749e-06
20:15756694 T C 0.077822 3.0257e-06
20:15760969 G A 0.471872 -8.5569e-06
20:15785661 A C 0.196256 1.6749e-06
20:15798618 T C 0.043455 3.3015e-06
20:15799593 C A 0.431549 2.8043e-06
20:15802809 C T 0.107145 6.6581e-06
20:15804432 T C 0.590831 -1.7084e-06
20:15804803 G C 0.399967 2.2239e-05
20:15807441 C T 0.159594 8.6210e-06
20:15813491 T C 0.065790 -2.5323e-05
20:15814392 G T 1.309464 -1.7848e-06
20:15814825 T C 0.031715 1.3678e-05
20:15822996 A G 1.638090 2.6272e-05
20:15823894 T G 0.659565 -5.5794e-05
20:15824414 A G 0.093210 1.5086e-05
20:15825803 T C 0.466250 2.6740e-05
20:15826445 T C 0.031942 1.0667e-05
20:15841573 C T 0.039245 -3.0592e-05
20:15844418 G A 0.128116 6.3652e-06
20:15848434 A G 0.070045 1.0506e-05
20:15848436 C T 0.098462 2.3707e-05
20:15849473 T G 0.051232 -5.0050e-05
20:15858977 A G 1.615457 1.5715e-05
20:15860386 A G 0.362134 -1.0897e-05
20:15860966 G A 0.185041 2.9675e-05
20:15867605 T G 0.046889 3.4206e-06
20:15869977 A G 0.042550 -1.1811e-05
20:15883156 C G 0.474001 1.6405e-05
20:15890634 G T 0.082217 -2.7949e-05
20:15904145 T C 0.021270 -3.0953e-06
20:15912757 T C 0.040975 2.3574e-05
20:15923008 A G 1.516012 3.7448e-05
20:15937907 C A 0.105622 -2.9213e-05
20:15938555 C G 0.077867 2.7153e-05
20:15942876 C T 1.455756 3.5174e-05
20:15947447 C T 0.171175 -1.5790e-06
20:15954795 A G 0.023678 -5.3472e-07
20:15958081 C T 0.030017 7.1665e-06
20:15959530 T G 0.094522 -1.0747e-05
20:15959908 G A 1.021195 8.6745e-05
20:15959943 A G 0.374672 3.9478e-06
20:15962105 T G 0.354402 7.0631e-05
20:15967390 T C 0.365704 -1.8113e-05
20:15969603 A G 0.874276 -3.8164e-05
20:15970094 T C 1.415651 -3.4256e-05
20:15971823 G C 0.181042 2.4869e-05
20:15980838 G A 0.397481 -1.4249e-05
20:15980941 G A 0.027245 -1.0328e-06
20:15981785 T C 0.151759 -1.3786e-05
20:15983051 T G 0.483839 9.2632e-05
20:15991007 G A 0.784211 -4.0901e-05
20:15994372 A G 0.169812 -4.6760e-06
20:15999954 A G 0.060957 1.8714e-05
20:16000249 C G 0.082405 -8.3188e-06
20:16001328 T C 0.513269 5.2411e-05
20:16005757 A G 0.321262 3.9526e-06
20:16008011 G A 0.312492 -2.2723e-06
20:16010855 A G 0.024142 -1.1399e-05
20:16011595 C T 0.046519 -5.3991e-06
20:16012937 A G 0.040722 6.6533e-06
20:16014931 A G 0.022688 2.0251e-05
20:16015163 T C 0.614071 1.9268e-05
20:16017518 G A 1.700959 2.3778e-05
20:16018619 A G 0.028125 -1.7368e-05
20:16019675 A C 0.255813 1.2458e-05
20:16023243 G A 0.048441 -8.5000e-06
20:16025289 T G 0.126503 -4.1611e-06
20:16027036 C T 0.500850 -3.5775e-05
20:16028569 C T 1.752279 4.1301e-05
20:16031427 C G 0.094785 2.3853e-05
20:16032383 T C 0.082908 2.7262e-05
20:16032866 T C 0.056607 -3.1315e-05
20:16032947 G A 0.121598 -3.0762e-06
20:16033060 T C 0.290258 1.3522e-05
20:16033116 A G 1.492528 1.6208e-06
20:16034378 T C 1.023795 -4.2293e-05
20:16034611 T G 0.688284 -2.9451e-05
20:16036666 C T 0.178663 -9.8384e-06
20:16040896 C G 0.243622 2.3379e-05
20:16043747 C T 0.144387 -2.1037e-05
20:16045679 G A 1.669461 2.7360e-05
20:16046356 C G 0.897088 2.0927e-05
20:16055088 T C 0.511782 6.1030e-06
20:16058992 C A 0.489055 9.5297e-06
20:16059405 C T 0.116931 -9.3871e-06
20:16061147 C T 0.049103 -2.2903e-05
20:16063312 T C 0.027723 2.3263e-05
20:16069695 A G 0.304507 5.7241e-05
20:16074195 T C 0.150726 4.6472e-06
20:16074334 T C 0.041118 1.6219e-05
20:16075563 C T 0.202893 -5.5215e-05
20:16075721 T C 1.108411 -3.8182e-05
20:16076022 G A 1.024292 -1.5085e-05
20:16076419 C G 0.067672 1.4654e-06
20:16076569 C G 1.080178 -2.3524e-05
20:16080560 T C 0.915105 -2.0827e-05
20:16081996 G A 0.085505 -5.3336e-06
20:16083696 A G 0.126931 -6.9038e-05
20:16090340 G A 1.186385 2.5896e-05
20:16091259 T C 0.021160 3.1908e-06
20:16091715 C T 0.101244 -2.4800e-05
20:16092392 T C 0.181688 1.2529e-05
20:16096535 G T 0.051894 1.1256e-05
20:16104148 T C 1.678877 7.7602e-05
20:16104247 G A 0.152489 -1.8239e-05
20:16106179 G A 0.083535 7.3528e-06
20:16108094 T A 0.094976 7.4855e-05
20:16130181 A G 0.181166 -3.1479e-05
20:16138249 G A 0.670769 -4.9403e-06
20:16139884 A C 0.143738 -1.9995e-05
20:16140831 G A 0.023626 6.5404e-06
20:16140998 T C 0.118742 -4.7678e-05
20:16144345 A G 0.360342 -6.9128e-06
20:16145275 T C 0.179955 -1.9799e-05
20:16148952 T C 0.831435 -4.2213e-05
20:16150464 C T 0.661256 2.5148e-05
20:16151886 G T 0.576968 -1.2674e-05
20:16152550 T C 0.391995 -4.7341e-05
20:16154876 A C 0.050830 2.1461e-05
20:16156984 C T 0.048710 -1.5539e-05
20:16158244 C G 0.040628 -1.5254e-05
20:16160428 A G 0.204104 -9.4431e-05
20:16166527 C T 0.032916 -1.2280e-05
20:16168193 C T 0.091945 5.5182e-06
20:16177027 G T 1.893829 -4.9087e-05
20:16182800 T C 0.369180 2.1362e-05
20:16184748 C T 0.031871 2.4979e-05
20:16187524 A G 1.044354 -2.2768e-05
20:16189993 G C 0.040436 1.2091e-05
20:16191519 C T 0.395715 1.2236e-06
20:16192329 C T 0.035584 7.8929e-06
20:16195368 C T 0.857940 2.6941e-05
20:16195797 G A 0.122900 4.3065e-06
20:16197404 T C 0.526752 -1.3246e-05
20:16198482 C T 0.062937 -9.7392e-06
20:16202121 C A 0.042829 -2.6646e-05
20:16202670 T C 1.523990 -3.2051e-05
20:16204352 C G 0.056529 1.7109e-05
20:16206763 C A 0.272912 1.2838e-05
20:16212519 A C 0.021523 1.4630e-07
20:16213138 C T 0.040320 -6.6621e-06
20:16213705 A G 1.796321 -2.2500e-05
20:16213805 C T 0.087647 -3.6087e-06
20:16220389 C T 1.103636 -9.8056e-06
20:16223957 C T 0.316462 -1.7931e-06
20:16237582 G T 0.027687 8.1710e-06
20:16240118 T C 0.110579 -6.9981e-05
20:16245200 A G 0.115792 2.9427e-05
20:16247239 T C 0.328916 2.7240e-05
20:16250154 T C 0.264733 3.8188e-05
20:16257484 A G 1.120109 -2.5364e-06
20:16259471 T C 0.334226 -3.4127e-05
20:16262599 G A 0.040459 -2.9446e-05
20:16263044 A G 0.066919 1.1898e-05
20:16268507 C T 0.853156 2.1525e-05
20:16270972 G A 0.585631 -3.6945e-06
20:16299019 C T 0.494904 -7.0826e-06
20:16311310 C T 1.314134 -8.9119e-06
20:16312851 G A 0.110920 -1.0601e-06
20:16325865 A C 0.294409 -4.2850e-05
20:16333924 T C 0.034941 -5.2269e-05
20:16340425 T C 1.173554 -9.7752e-06
20:16348291 G T 0.070853 2.0580e-06
20:16350498 G A 1.939946 -2.1197e-07
20:16354949 A C 0.034811 -4.7336e-05
20:16359650 T C 0.419529 -4.5647e-05
20:16360219 T C 0.034873 -3.7173e-05
20:16362089 T C 0.042498 2.6444e-05
20:16367806 T G 0.303569 3.0861e-05
20:16388535 C T 0.063336 2.3068e-06
20:16391849 T C 0.039291 -1.2810e-05
20:16394797 T G 0.829208 -1.8788e-05
20:16398879 A G 0.168014 9.0540e-05
20:16408022 A T 0.027284 -2.7775e-06
20:16410060 A G 1.935330 -2.0753e-05
20:16421353 A C 0.365194 -3.6812e-05
20:16423618 C T 0.062239 -8.4074e-06
20:16431797 G A 0.071622 8.5545e-05
20:16451642 C A 0.432448 1.2280e-05
20:16452047 C T 0.080370 -4.2378e-06
20:16456611 A G 0.518738 -1.1248e-05
20:16459309 A G 0.389152 1.4800e-05
20:16460715 T G 0.157202 1.6392e-06
20:16467350 G A 0.766177 -3.1690e-05
20:16467526 G A 0.156050 -9.4572e-07
20:16469519 A G 0.029177 -7.5183e-06
20:16472825 A G 0.914164 -2.7742e-05
20:16475205 T C 0.043699 -1.0828e-05
20:16479717 C T 0.170403 3.6991e-08
20:16484173 A G 0.051661 -1.6240e-05
20:16494919 A G 0.613789 -3.0855e-05
20:16506016 T C 0.133650 1.9728e-05
20:16513342 G A 1.512425 -5.6792e-06
20:16528451 C T 0.138464 1.8544e-05
20:16528914 T C 0.390463 -3.9169e-06
20:16532541 T C 0.684373 -1.4925e-05
20:16543987 A G 0.026398 7.8563e-06
20:16545359 A T 0.857697 3.4895e-06
20:16546192 A G 0.075956 2.5072e-05
20:16552964 A C 0.256219 -1.6475e-05
20:16555386 T C 0.406949 2.2422e-05
20:16562007 A G 0.260757 -1.0547e-05
20:16562574 G A 0.048769 2.3567e-05
20:16564210 A C 1.562810 -3.1896e-06
20:16586131 A G 0.043458 1.8353e-05
20:16588308 T C 0.550813 -2.0502e-05
20:16588347 T G 0.091909 3.5494e-06
20:16588595 G A 0.129031 7.2861e-06
20:16597324 A C 0.549791 -2.3891e-05
20:16605010 C T 0.166624 1.0830e-05
20:16605771 T C 1.446493 6.0834e-06
20:16612845 T C 0.068552 -1.0250e-05
20:16613575 A G 0.153839 1.6686e-05
20:16620994 A G 0.059853 3.2044e-05
20:16623093 C T 0.249747 5.1094e-05
20:16623216 C T 1.061401 5.4657e-05
20:16625371 C T 0.353139 -7.0788e-06
20:16636212 T C 0.046967 -4.6204e-06
20:16637008 A G 0.123987 2.4905e-05
20:16641481 A C 0.128781 2.9975e-07
20:16642372 T C 0.035616 -1.6011e-05
20:16647112 C T 0.812752 1.2672e-05
20:16647469 G A 0.711715 -2.6977e-06
20:16653029 T C 0.417020 3.5650e-06
20:16654521 T C 1.092993 1.0031e-05
20:16658506 T C 0.291251 -9.1262e-06
20:16659946 A C 0.282410 -3.4188e-06
20:16660162 G A 0.108589 1.2075e-05
20:16662559 T C 0.089056 -2.2804e-05
20:16666047 G A 0.025532 1.3288e-05
20:16666663 G A 1.076858 4.0059e-05
20:16672698 A C 0.195123 -3.6074e-07
20:16681577 C T 0.551365 -1.9036e-05
20:16682047 C T 0.051836 8.2459e-06
20:16684579 A G 0.280287 1.4735e-06
20:16691770 A G 0.042751 -2.1433e-05
20:16692106 C T 0.153135 -7.3885e-06
20:16695588 C G 0.085975 -5.7793e-06
20:16696462 G A 1.202465 2.1978e-05
20:16702575 A G 0.636685 2.2995e-05
20:16702950 T C 0.112669 -2.0087e-05
20:16705102 T G 1.380213 3.7173e-05
20:16709648 T G 0.040303 -2.0674e-06
20:16709853 C T 0.254693 1.6915e-05
20:16710922 T C 0.021724 -1.5103e-05
20:16711212 T C 0.249240 1.0563e-05
20:16711313 T C 0.075371 1.3897e-06
20:16715064 A G 0.292559 1.4789e-05
20:16717293 T C 0.772588 3.5895e-06
20:16717640 T C 0.201241 -3.8496e-05
20:16721653 C T 0.052057 -3.2363e-05
20:16724500 C A 0.082535 -4.1326e-05
20:16724770 T C 1.048593 -3.8127e-05
20:16725578 A G 1.246852 1.6761e-05
20:16725846 T C 0.244061 1.5341e-05
20:16726350 T C 0.122105 1.4990e-05
20:16727996 G A 0.354632 2.5394e-05
20:16729048 C T 0.084710 1.6237e-05
20:16729138 C T 0.354123 2.3885e-05
20:16730479 T C 1.197771 2.5903e-05
20:16731951 A G 0.077728 -4.2297e-05
20:16733414 A G 0.053296 8.6285e-06
20:16734527 T C 0.312180 -1.2829e-05
20:16734805 T C 0.033338 -2.5370e-06
20:16735422 A G 0.213248 3.9973e-05
20:16738747 G C 0.071444 -3.8340e-06
20:16739385 C T 0.053767 9.4213e-06
20:16739676 C G 0.181971 3.1589e-06
20:16740242 A G 1.484735 -6.5351e-05
20:16740421 C T 0.218525 -9.1238e-06
20:16740702 A G 1.206256 -3.1447e-05
20:16741159 A G 1.267560 -3.5375e-05
20:16742329 T C 1.825969 -3.1898e-05
20:16742358 G A 0.059051 -2.2810e-05
20:16744526 A C 0.050064 4.3496e-06
20:16745211 T C 0.143034 -3.9508e-06
20:16747003 G A 0.029605 2.6458e-05
20:16747222 G A 1.436843 -4.7355e-05
20:16767120 A G 0.074277 -2.5355e-05
20:16777212 C T 0.075193 -2.1091e-05
20:16779973 A G 0.027177 4.6106e-06
20:16780700 C A 0.628752 -1.1883e-06
20:16781008 A G 0.334343 -9.2161e-07
20:16785600 C T 0.059649 -2.2170e-05
20:16787974 C T 0.784945 -3.2713e-05
20:16791031 C T 0.073067 -2.6225e-05
20:16795743 T C 0.141901 -2.5893e-05
20:16801745 T C 0.142781 1.3081e-05
20:16809627 A G 0.798853 -1.5711e-05
20:16810558 A G 0.044951 1.8428e-05
20:16811167 G T 0.137957 -1.3609e-05
20:16812087 A G 0.030167 2.1480e-06
20:16813302 T C 0.473790 4.4278e-06
20:16821830 T C 0.040492 -2.8337e-05
20:16829853 G A 0.067309 3.5623e-05
20:16831676 G A 0.961349 -3.3240e-05
20:16844694 A G 0.492921 -2.2684e-05
20:16851411 T C 0.857680 -2.4556e-05
20:16854470 G A 0.709197 5.0270e-06
20:16856681 A G 1.716185 -5.9414e-06
20:16857152 A C 0.628132 7.5862e-06
20:16859716 C T 0.323683 -4.2852e-05
20:16866777 C G 1.511130 -1.1162e-05
20:16874257 G A 0.047133 2.3644e-05
20:16877845 A G 0.416569 -1.3254e-05
20:16877989 C T 0.116009 3.0153e-05
20:16899568 C A 0.266008 -1.7170e-05
20:16901388 T C 0.773912 2.4620e-05
20:16931050 G A 1.952023 2.2267e-05
20:16935491 G A 0.050794 -4.2201e-06
20:16937771 A C 0.498978 2.3881e-05
20:16938784 C T 0.679861 -3.6124e-05
20:16948875 G A 0.354454 7.0091e-06
20:16951692 G A 0.045156 7.3455e-06
20:16953012 G A 0.431899 -2.2156e-05
20:16955890 C A 1.953095 1.7024e-05
20:16959489 G A 0.453591 3.1962e-06
20:16963615 T C 0.050622 3.2930e-05
20:16963721 T C 0.162535 -1.0445e-05
20:16964394 C T 0.059749 -1.7193e-05
20:16967730 C T 0.039119 1.3874e-05
20:16968836 G A 0.494992 -1.9060e-05
20:16977710 A G 0.576611 -4.6021e-06
20:16977871 C T 0.321077 -2.2423e-06
20:16978242 G A 0.144735 -2.8451e-05
20:16981186 T C 1.817549 2.8622e-06
20:16984929 T C 0.679147 5.3276e-06
20:16986879 T G 0.498867 -8.1766e-06
20:16992523 G A 0.020030 3.4506e-06
20:16994337 G A 0.230360 1.2140e-05
20:16995693 C T 0.203289 -3.3366e-05
20:17003560 C T 0.046704 6.1109e-06
20:17006201 T C 0.072466 -2.8986e-05
20:17009925 G A 1.408218 6.2487e-06
20:17015232 G T 0.057165 1.2087e-05
20:17015433 G C 0.046821 1.1523e-05
20:17022166 T C 0.409201 2.4841e-06
20:17028380 C A 1.138470 -9.9481e-06
20:17037976 C T 0.138681 -9.5011e-06
20:17039959 T C 0.781413 -1.6331e-05
20:17041076 T G 0.088877 3.7294e-05
20:17063370 G A 0.640369 4.5930e-05
20:17064369 G T 0.369164 2.5909e-05
20:17068415 G T 0.070519 -1.3791e-05
20:17069087 G C 0.052527 -4.9123e-06
20:17069246 A G 1.860215 1.9868e-06
20:17072239 T C 0.175658 -6.5475e-05
20:17084763 C T 0.054273 -3.8612e-06
20:17086030 C A 0.020517 9.9686e-06
20:17092041 C T 0.263016 1.1601e-05
20:17111967 A G 0.351156 -6.9432e-06
20:17122593 G A 1.287872 9.5795e-06
20:17124454 G A 0.020092 2.6117e-05
20:17130079 T G 0.027213 -1.6333e-05
20:17131925 G T 0.251652 -8.0422e-06
20:17133350 A G 0.069623 -1.6772e-05
20:17143375 G A 0.300288 -2.7040e-05
20:17148809 A G 0.072460 2.3598e-06
20:17152872 C T 0.076683 -8.9220e-06
20:17153796 T G 1.846174 -2.4049e-06
20:17169379 C T 0.029375 3.7708e-05
20:17181267 A G 0.098267 -1.5710e-05
20:17183484 T G 0.316202 -1.0519e-05
20:17187351 G C 0.141982 5.2266e-06
20:17189360 G A 0.072087 -1.7174e-05
20:17190014 G A 0.035928 -9.0831e-06
20:17190191 T G 0.171091 -1.0488e-06
20:17194831 A G 0.145351 -1.6637e-05
20:17195065 C T 0.444016 -1.2686e-05
20:17196608 T C 1.458658 -2.6116e-06
20:17201851 C T 0.103918 -1.0789e-05
20:17206970 G C 0.134854 -7.7779e-06
20:17211578 C T 0.781192 2.5316e-05
20:17214050 A G 0.122543 2.5793e-05
20:17225582 T A 0.139700 3.3636e-06
20:17232210 G A 0.055903 -9.5915e-06
20:17238538 T C 0.053809 5.1895e-06
20:17239697 C T 0.987150 -3.6945e-05
20:17242137 C T 1.781033 -8.4786e-07
20:17251533 C G 0.135663 -1.8143e-05
20:17264604 A G 0.512461 2.2411e-05
20:17272251 A G 1.453367 7.5539e-06
20:17287844 C A 0.378324 -6.4626e-06
20:17288277 G A 0.165436 -3.0789e-05
20:17292244 T C 0.043932 1.3851e-05
20:17294458 T C 0.025736 6.3771e-06
20:17311800 C T 0.487192 2.3100e-06
20:17314277 T C 0.120608 -2.9922e-05
20:17315826 A G 1.285561 2.3587e-06
20:17316930 G A 1.767738 -1.8336e-06
20:17319814 A G 0.051859 -1.0487e-05
20:17324003 T C 1.893605 6.1057e-05
20:17327785 T G 0.024564 1.1100e-05
20:17330080 C T 0.460196 3.2586e-06
20:17336549 T G 0.035039 -1.2877e-05
20:17337736 C G 0.036538 -3.0063e-05
20:17357573 A G 0.330253 5.6022e-06
20:17360322 G A 0.032848 -3.6388e-05
20:17362001 A G 0.043874 -2.0583e-05
20:17368542 T C 0.361397 3.3271e-05
20:17368967 G A 0.815962 5.6621e-06
20:17374513 G A 0.088079 1.7473e-05
20:17398188 A G 0.095570 1.3457e-06
20:17408836 G A 0.044523 -1.8923e-05
20:17410843 C T 0.160795 -1.4914e-07
20:17416197 T G 0.049165 6.2253e-05
20:17418997 C T 0.029612 7.3480e-05
20:17422063 C T 1.306484 1.3030e-06
20:17424339 T C 0.109939 -3.0992e-05
20:17425502 G A 0.046607 -9.9285e-06
20:17432333 T G 0.255115 1.5595e-05
20:17440590 A G 0.096855 -2.9674e-05
20:17443747 T C 0.069354 2.2283e-05
20:17444505 A C 0.043741 3.2151e-06
20:17447354 A G 0.778281 -4.4294e-07
20:17451220 G A 1.799395 1.1116e-05
20:17451285 G A 1.210820 1.8846e-05
20:17454126 C T 0.081876 -4.2871e-06
20:17455020 A G 0.540764 5.3324e-05
20:17456954 T C 0.186713 -3.6992e-05
20:17459905 A G 0.266411 1.4297e-05
20:17460781 G T 0.072457 1.9320e-05
20:17463347 C T 0.078705 -1.3569e-05
20:17470415 T C 0.343210 -2.4060e-05
20:17471061 G A 1.051138 2.4453e-05
20:17477592 T C 0.472323 6.6037e-05
20:17477781 A G 0.036840 4.7500e-06
20:17482358 A G 0.020462 1.3324e-05
20:17483253 A G 0.052998 -3.8022e-07
20:17483624 C T 0.516833 6.5281e-06
20:17484628 T C 0.173184 -3.2681e-05
20:17487079 C T 0.044598 1.1024e-05
20:17487606 T C 0.126250 5.6764e-06
20:17487650 G A 0.211229 -9.7571e-06
20:17488699 A G 0.051407 -7.7881e-06
20:17490171 A G 0.889694 6.6168e-06
20:17490412 T C 0.143754 1.3443e-05
20:17490923 G C 0.043166 8.5631e-06
20:17491216 A G 0.163856 3.4974e-05
20:17491882 G A 0.398162 1.6902e-05
20:17492960 A G 0.032939 1.1740e-05
20:17494999 C T 0.062414 -1.0733e-06
20:17500435 T C 0.060801 -6.6864e-07
20:17504005 A G 0.039002 -4.2297e-05
20:17504581 A G 0.055452 1.8673e-05
20:17505136 A G 0.077643 1.0467e-05
20:17505226 T C 0.839179 4.3309e-05
20:17506678 G A 0.093697 -2.6078e-05
20:17506948 A G 0.183172 1.4517e-04
20:17508795 C T 0.056169 -1.6479e-06
20:17509014 A G 0.097287 4.8508e-05
20:17512360 C T 0.059421 -1.3759e-05
20:17514152 G A 0.229827 1.2260e-04
20:17515122 T C 0.025253 1.1782e-05
20:17523352 C T 0.129265 -1.8116e-05
20:17524058 G A 0.485455 5.3482e-06
20:17526348 G A 0.209067 -8.4016e-06
20:17536869 T C 1.001136 3.6334e-05
20:17538157 A G 0.052569 8.6714e-05
20:17539746 A G 0.079497 1.9825e-05
20:17539858 G A 0.047571 -2.9568e-05
20:17551427 T C 0.574401 2.5637e-06
20:17558996 T G 0.059532 -8.7310e-06
20:17559246 A G 0.046217 -3.7208e-05
20:17563241 C T 0.187605 8.2189e-05
20:17567578 A G 0.605950 -9.8190e-06
20:17593315 T C 0.312940 -5.3571e-05
20:17594729 A G 0.364052 -6.0949e-05
20:17596155 A C 0.311349 -3.4017e-05
20:17597045 T C 1.519335 2.6867e-06
20:17597074 A G 0.047824 -4.4137e-05
20:17598099 T C 0.027745 -2.3192e-05
20:17600357 A G 1.449602 1.8838e-06
20:17602571 G A 0.118067 1.2144e-05
20:17602887 G C 0.499387 8.3930e-06
20:17603956 T C 0.073067 -7.6127e-06
20:17605269 T C 0.045782 -3.5325e-05
20:17607788 A G 0.392706 -2.4657e-05
20:17618564 A G 0.047931 -2.4427e-05
20:17618920 T C 0.021851 4.7324e-06
20:17619973 A G 0.027615 -1.3352e-05
20:17620609 A G 0.053150 -7.3955e-06
20:17621201 T C 0.136448 -3.1895e-07
20:17622676 T C 0.395744 6.4273e-06
20:17629162 A G 0.836579 5.0083e-05
20:17632184 A G 0.033770 -4.0470e-05
20:17633799 C T 0.337624 -1.5578e-04
20:17639366 C T 0.129840 -2.0599e-07
20:17641928 C T 0.727101 3.3227e-05
20:17643014 T C 0.149276 -1.9188e-06
20:17651515 A G 0.102179 2.7316e-06
20:17668733 T C 0.059136 -7.0673e-06
20:17669186 A G 1.182928 -6.9273e-05
20:17670934 G A 0.770082 1.9243e-05
20:17672583 G T 0.044802 -2.1904e-05
20:17675130 C T 0.259523 -3.1802e-05
20:17677670 C T 1.770088 2.0321e-06
20:17680544 T C 1.464945 4.5002e-05
20:17681135 T C 0.429579 3.0427e-05
20:17681410 T C 0.296321 -5.4008e-05
20:17685319 C T 0.057815 -4.4379e-06
20:17705677 G A 1.914855 4.0311e-07
20:17712357 A G 0.423093 1.8485e-05
20:17714723 G A 0.143144 -4.6622e-06
20:17721590 T C 0.295653 -1.8094e-05
20:17724911 T C 0.541095 -5.3769e-05
20:17732391 C A 0.053137 -5.4405e-05
20:17734643 C T 0.414398 5.5037e-06
20:17736900 T C 0.083041 8.1868e-05
20:17737381 G A 0.241791 3.1891e-06
20:17740273 C T 0.022231 6.2773e-06
20:17747099 T C 0.232404 1.3247e-04
20:17752011 C T 0.478078 7.2926e-05
20:17753526 G T 1.118008 1.1480e-05
20:17763295 A G 0.409020 -5.8984e-05
20:17769540 A G 0.875273 2.7408e-05
20:17773838 G A 1.286074 -1.0548e-05
20:17775584 A G 0.038142 -4.8573e-05
20:17778004 A G 0.183558 -5.4142e-05
20:17779549 A C 0.546461 8.8819e-05
20:17781816 T C 0.094187 -7.7361e-06
20:17784986 C T 0.097245 8.9915e-06
20:17787078 T C 0.270157 -7.2858e-05
20:17790556 G C 0.363821 9.2662e-06
20:17790557 A G 0.037493 -3.5082e-05
20:17793047 G A 0.182711 -1.1403e-05
20:17800460 G A 0.115756 3.2705e-05
20:17803149 C T 0.398652 -7.2423e-06
20:17805955 G A 1.913512 -4.0215e-05
20:17809167 A C 0.516012 8.2841e-06
20:17810794 T C 0.039602 6.3242e-06
20:17813094 T C 0.587933 -3.2330e-05
20:17813603 T C 0.044163 1.1751e-05
20:17814026 C A 0.188816 -1.4853e-05
20:17818120 T C 0.096713 1.0223e-06
20:17818141 G A 0.579195 2.1469e-05
20:17823708 T C 0.042361 1.8029e-05
20:17825143 C T 0.698044 6.5465e-06
20:17827073 T C 0.104879 1.2373e-05
20:17828822 T C 0.049064 1.4746e-05
20:17832405 C G 0.804312 -9.1911e-06
20:17834953 G A 0.115571 -3.8523e-05
20:17837293 T C 0.493580 4.3772e-05
20:17838452 C T 0.187635 -3.2301e-05
20:17840642 G A 0.060408 -6.3127e-05
20:17841380 C A 0.084612 -2.1481e-05
20:17842885 G A 0.038262 -4.0836e-06
20:17844684 T G 1.321447 -3.4614e-05
20:17845977 T C 0.371696 3.5695e-05
20:17847735 C T 1.691656 3.0289e-06
20:17848206 G T 0.631297 -1.8362e-05
20:17848968 T C 0.036094 -1.2923e-05
20:17850889 G A 0.701277 -1.0148e-05
20:17851979 C A 0.451748 1.0677e-05
20:17853631 C T 0.618005 -1.5717e-05
20:17854659 G A 1.409919 4.2450e-06
20:17855224 T G 0.055101 5.2229e-05
20:17856146 T C 0.032449 -4.7960e-05
20:17856592 G T 0.022903 -9.7392e-06
20:17857205 C T 0.044182 -1.5310e-05
20:17860022 C G 0.359673 9.3922e-07
20:17862510 G A 0.083463 4.9804e-06
20:17862821 G C 0.086810 1.5040e-05
20:17865837 T C 0.633744 3.3087e-05
20:17866949 T C 1.582817 -3.9345e-06
20:17867605 T C 0.049424 3.0818e-07
20:17868104 A C 0.080221 1.7347e-05
20:17868854 C T 0.499724 -1.6244e-05
20:17869184 G A 0.102640 -1.1288e-05
20:17870361 C T 0.171100 -9.2315e-06
20:17876282 G A 0.897744 3.1840e-05
20:17880677 A G 0.043397 -2.1569e-05
20:17882808 G A 0.769647 -5.9099e-05
20:17885375 C T 0.776690 5.1632e-05
20:17889881 T C 0.516573 -6.2025e-05
20:17891945 C T 1.027697 -1.1525e-04
20:17898737 A C 0.323002 -9.2136e-05
20:17901543 T A 0.084525 1.4906e-05
20:17904680 G A 0.726805 -4.8973e-05
20:17906490 C T 0.139528 -9.4791e-06
20:17906891 C T 0.075404 -1.9691e-05
20:17908137 T C 0.731590 1.1980e-05
20:17916045 A C 0.078500 3.1094e-05
20:17917012 T C 0.592681 -3.0295e-06
20:17918404 G C 0.477925 -4.0248e-06
20:17922239 A G 0.265148 -6.0664e-06
20:17935977 G A 0.080136 2.9093e-05
20:17938883 A G 0.247166 1.1921e-05
20:17947646 A G 1.327987 -1.2357e-05
20:17948366 G A 0.269972 -4.4789e-06
20:17950545 T A 0.252817 2.2584e-05
20:17955153 A G 1.076092 -7.6874e-06
20:17955689 G T 0.059373 -8.3053e-06
20:17957289 G T 0.020864 1.0694e-05
20:17967910 T C 0.592568 -7.4265e-06
20:17968871 T C 0.034604 -2.9982e-07
20:17986916 A G 0.072262 -1.2786e-05
20:17999412 T C 0.163525 -3.1704e-05
20:18005113 T C 1.241515 1.1842e-06
20:18010045 T C 0.215714 -1.1042e-05
20:18013115 T C 0.666800 3.3613e-05
20:18013736 T C 0.077277 -8.9892e-06
20:18014977 T C 0.778498 -5.8166e-05
20:18016384 A G 0.260348 -4.2591e-05
20:18017930 T C 0.260763 4.6723e-05
20:18019166 A G 0.115970 -4.8842e-06
20:18021576 A G 0.482550 -2.2229e-05
20:18023670 T C 0.477195 -2.4432e-05
20:18028652 T C 0.166569 3.3930e-05
20:18032205 C A 1.918280 -4.8009e-06
20:18032957 A C 0.074420 -1.1995e-05
20:18040309 G A 0.175291 -2.0725e-05
20:18042600 A G 0.039002 -1.5929e-05
20:18042785 G C 0.034841 -1.1538e-05
20:18043285 G T 0.917488 -3.8342e-05
20:18047244 T C 0.055156 -5.0024e-05
20:18052897 A G 0.431361 2.1145e-05
20:18055822 A G 0.264058 2.4156e-06
20:18058399 A G 0.285480 -1.8247e-05
20:18058971 T G 0.194010 1.7419e-05
20:18059474 G A 0.047233 2.1116e-05
20:18060481 T G 0.155027 -1.0012e-06
20:18067362 A G 0.764295 1.2290e-05
20:18067580 G C 0.082450 3.8103e-05
20:18067856 T G 0.063686 3.3447e-05
20:18067941 A G 0.065650 2.5411e-05
20:18068017 T C 0.088303 -8.7650e-06
20:18075375 A G 0.227727 -2.0069e-05
20:18076235 G A 0.045227 -2.2135e-05
20:18076624 C G 0.338832 3.4289e-05
20:18078935 A G 0.087566 5.2181e-05
20:18079131 C T 0.234521 -3.0105e-05
20:18082288 G C 0.389827 -3.4666e-06
20:18082967 C T 0.155215 1.4121e-05
20:18088624 C T 0.963024 -1.7704e-05
20:18094732 A C 0.749224 -2.8905e-05
20:18113904 A G 0.042783 -1.2485e-05
20:18117431 C T 0.058435 2.7035e-05
20:18118740 G T 1.949930 2.2206e-05
20:18119044 T G 0.694376 -2.1847e-05
20:18119924 G T 0.023944 1.2407e-05
20:18123022 C T 0.174382 -3.4979e-05
20:18124999 T C 0.036652 -6.0484e-07
20:18128748 T C 0.039041 -4.3020e-05
20:18129237 G A 0.029138 5.3686e-06
20:18139359 A G 0.146974 -3.8477e-06
20:18142462 G A 0.130080 3.5994e-05
20:18143117 G T 1.953228 2.0374e-05
20:18144731 G A 1.954257 1.9199e-05
20:18150542 A C 0.118242 -1.2056e-05
20:18153233 T C 0.088127 2.1893e-05
20:18162481 G C 0.091766 -8.7000e-06
20:18165726 A G 0.176229 3.3933e-05
20:18169276 G A 0.623186 -6.9686e-06
20:18174457 G A 0.835281 -2.4679e-05
20:18185981 G A 0.204980 7.1005e-05
20:18192788 C T 0.059201 2.8493e-05
20:18196555 G A 0.697908 -2.5985e-05
20:18198782 G A 0.710862 6.4636e-05
20:18200939 T C 0.212180 2.0590e-05
20:18215400 C T 0.026872 1.2753e-05
20:18219201 C T 0.055659 6.4269e-06
20:18225671 A G 0.028498 1.1001e-05
20:18227170 A G 0.195159 -1.0597e-05
20:18235507 C A 1.761149 -1.5489e-05
20:18236665 G A 1.960943 5.0321e-06
20:18241192 A G 0.093473 -2.1093e-07
20:18241282 A G 0.026859 1.5081e-05
20:18245275 A G 0.708418 7.5833e-06
20:18249327 A G 0.198735 1.6589e-05
20:18253117 C T 0.096794 1.2743e-05
20:18259161 A G 0.284792 1.1443e-06
20:18263219 T G 0.028222 -3.3910e-05
20:18265965 C T 0.108203 7.9257e-07
20:18272854 A G 0.036889 2.0265e-05
20:18273552 A G 0.740902 1.1980e-05
20:18274023 A C 0.028492 2.9463e-05
20:18286130 C T 0.271880 2.7990e-07
20:18289998 A G 0.410775 -4.1668e-05
20:18294270 G A 0.181984 -8.5929e-06
20:18295564 G A 0.200303 -3.2757e-05
20:18296076 A G 0.154183 -4.2415e-05
20:18296473 T C 0.138022 -2.8107e-05
20:18313175 C T 0.049888 2.6118e-05
20:18329239 T C 0.035840 -5.5032e-06
20:18331035 C T 0.770361 -4.4988e-06
20:18333507 C T 0.066241 4.6022e-06
20:18336721 T C 0.081123 -5.5528e-06
20:18346943 T C 0.047428 3.4644e-05
20:18357556 T C 0.034818 1.2566e-05
20:18360804 A G 0.621926 -1.7359e-05
20:18367336 G T 0.040719 -2.9987e-05
20:18369847 T C 1.021354 3.0980e-05
20:18389203 C T 0.925232 1.2788e-05
20:18395988 T C 0.614045 -1.2588e-05
20:18397206 T C 0.024116 -7.1795e-06
20:18408187 G A 0.915346 1.3996e-05
20:18414309 T C 0.023535 -1.2695e-05
20:18418332 C T 1.786227 4.7090e-05
20:18420252 T C 0.021948 -4.8412e-06
20:18420294 T C 0.362377 1.5354e-05
20:18422030 C G 0.055812 -5.7058e-06
20:18433335 C T 0.211284 2.5377e-05
20:18437112 G C 0.474546 -3.7282e-07
20:18439411 G C 0.283111 7.9548e-06
20:18445266 T C 0.417971 3.8780e-05
20:18445963 G A 1.117914 -9.1987e-06
20:18446363 A G 0.035032 -1.1209e-05
20:18447124 T G 0.130800 -2.1093e-05
20:18454573 C T 1.974176 -1.0340e-05
20:18457863 T C 0.051489 -5.0415e-06
20:18458060 T C 1.619446 5.5731e-05
20:18464673 T G 1.760130 3.1818e-05
20:18464925 C A 0.129460 -2.7562e-05
20:18467397 C A 0.026759 -1.5810e-05
20:18473958 G T 0.949284 4.4915e-05
20:18477276 G A 0.027216 1.0577e-05
20:18477614 G A 1.845246 2.4059e-05
20:18487792 G A 0.129992 -1.2023e-05
20:18496826 G A 0.231470 2.2186e-06
20:18497517 T G 0.101760 1.9720e-05
20:18503423 T C 1.625039 6.9303e-05
20:18506512 T C 0.030163 2.1170e-05
20:18510175 G A 1.618456 7.8331e-05
20:18515616 G T 0.041894 -1.3430e-05
20:18523002 G C 0.218866 -4.7442e-05
20:18523958 T G 0.345284 -7.9539e-05
20:18524024 T C 0.048444 2.4436e-05
20:18524102 C T 0.027190 9.6818e-06
20:18533489 T C 1.618284 6.9205e-05
20:18533866 C T 0.036467 -1.5125e-05
20:18542591 C A 0.859024 3.7832e-05
20:18550937 A G 0.355220 -7.6382e-05
20:18571509 A G 0.376964 1.8299e-05
20:18572878 G A 0.042296 -1.4530e-05
20:18572950 G A 0.272685 -4.0087e-05
20:18595108 A C 0.774928 3.4954e-05
20:18595927 G A 1.091841 -1.9897e-05
20:18604257 T C 1.048454 -1.3958e-05
20:18608184 G A 0.027839 1.5654e-05
20:18611962 G A 0.755336 1.2415e-05
20:18628426 A C 1.867035 2.4883e-05
20:18630410 A G 0.032449 2.3707e-06
20:18645698 T C 0.101520 -3.1484e-06
20:18648669 A G 0.267485 -4.2219e-05
20:18661293 G A 1.042173 6.4188e-06
20:18663947 A G 0.776337 4.5617e-06
20:18674643 G A 0.149100 -3.7852e-06
20:18680719 A G 0.824829 1.0031e-05
20:18682139 C T 1.865801 2.6078e-05
20:18688402 T C 0.048486 2.8593e-06
20:18698513 C G 0.123212 8.6595e-06
20:18703359 G A 0.026755 1.0021e-05
20:18704332 C T 0.027963 4.3411e-05
20:18706805 A G 0.149730 -2.2932e-05
20:18708951 G C 0.037814 -2.1010e-06
20:18709460 G A 0.045409 3.4493e-05
20:18719287 T C 0.375312 1.6997e-05
20:18724990 A G 0.698969 2.5332e-05
20:18725787 G A 1.867064 3.1884e-05
20:18729066 G A 0.076105 1.8629e-05
20:18744741 C T 0.593769 1.8597e-05
20:18747988 A G 0.163719 -1.4746e-05
20:18763887 C T 0.072509 2.4909e-05
20:18765987 G A 0.070220 -7.9279e-07
20:18773479 G A 0.421763 2.0512e-05
20:18776814 C T 0.066095 2.8544e-05
20:18778844 C G 0.092857 -1.3683e-05
20:18783521 A G 0.312982 -6.1453e-05
20:18784100 T C 1.435697 -4.4411e-05
20:18795113 A G 0.107671 9.2459e-07
20:18798399 G A 0.355892 -7.2083e-06
20:18799300 C A 0.029245 2.4462e-05
20:18800254 C T 0.070769 1.2274e-05
20:18801461 G T 0.343785 -1.5154e-05
20:18801733 A C 0.054037 -1.5613e-05
20:18806046 T C 0.732839 -3.0077e-05
20:18812487 C A 0.468217 -4.6226e-06
20:18817327 A G 0.058522 -7.8914e-06
20:18827961 A G 0.086255 1.4586e-05
20:18833210 G A 0.087504 5.7972e-06
20:18834041 C T 0.020436 -1.3396e-06
20:18840701 C T 0.037489 2.4309e-05
20:18867199 T C 0.079607 1.7364e-05
20:18868608 T C 0.035045 5.9060e-06
20:18870649 G A 0.020520 -1.7659e-06
20:18870991 A G 0.710771 1.2345e-05
20:18874259 C T 1.928254 -3.1841e-05
20:18885007 T C 1.608622 -8.5483e-06
20:18887075 A G 0.082048 2.0232e-05
20:18891674 A C 0.108829 -6.3846e-05
20:18898651 C G 1.688881 -1.0801e-06
20:18898782 T G 0.232239 -1.2408e-05
20:18899166 G A 1.048129 -6.8147e-05
20:18905898 A C 0.373322 -5.4989e-05
20:18908881 T C 0.581353 -2.1061e-05
20:18909558 G A 0.755430 -1.3237e-05
20:18910490 T G 1.272221 -8.1275e-05
20:18928679 T C 0.095284 2.8320e-05
20:18935357 T C 0.451861 5.3795e-05
20:18935780 T C 0.308538 -1.8721e-05
20:18940622 C T 1.238977 -1.0547e-04
20:18941592 T C 0.028583 -2.7024e-05
20:18945059 C T 0.469006 -3.5848e-05
20:18950921 G A 0.554708 -3.1732e-05
20:18955117 C G 0.028304 -3.6662e-05
20:18956622 C T 1.899178 -7.1575e-06
20:18959197 G A 0.227133 2.4524e-05
20:18960704 C A 0.213316 2.2435e-05
20:18963654 T C 0.045429 1.7873e-06
20:18964360 C T 0.681484 -7.0887e-07
20:18964545 T C 0.071515 1.7334e-05
20:18966033 T C 1.257177 5.4952e-05
20:18966069 C G 0.128921 -2.3448e-06
20:18966325 G C 0.810363 9.4274e-06
20:18966849 T G 0.289836 -5.9164e-06
20:18968197 A C 0.953432 -3.5002e-06
20:18969280 C G 1.411804 -6.4762e-06
20:18972402 T C 0.024646 -1.1544e-06
20:18973867 T C 0.060944 -8.8126e-06
20:18975564 T C 1.940965 -9.1679e-05
20:18977115 G T 0.137438 -9.7015e-06
20:18978482 A G 0.055328 -1.3422e-05
20:18981314 T C 0.592207 -2.9119e-05
20:18984611 G A 0.029706 3.6184e-05
20:18989892 A G 0.220048 5.1679e-06
20:18989951 C A 1.592055 -3.1699e-05
20:18991145 A G 0.912963 -1.0698e-05
20:18993527 T C 0.034182 -2.5436e-05
20:18993730 G A 0.471498 -1.2488e-05
20:18996000 C T 0.202114 -1.6132e-05
20:18997724 A C 0.105230 4.9066e-06
20:18999140 G A 1.193480 2.9121e-05
20:19004547 A G 0.066867 -1.3244e-05
20:19006113 C A 0.090578 7.4862e-06
20:19007615 A G 0.026152 -2.2713e-06
20:19008212 C G 0.190569 -2.1396e-05
20:19011644 C T 0.261321 3.8620e-05
20:19019927 G C 0.086238 -1.6816e-05
20:19021664 A G 0.076812 -6.3601e-06
20:19021787 G A 0.731749 -7.8354e-06
20:19026336 T C 0.055293 6.0124e-06
20:19044372 T C 0.100166 2.6858e-05
20:19051102 C T 0.405783 1.8850e-05
20:19051335 T C 0.036850 -4.3522e-05
20:19052992 A C 1.016950 1.7090e-05
20:19055731 A G 1.721317 -8.3283e-06
20:19057704 A G 0.114870 -4.6718e-05
20:19058288 C A 0.192231 1.5236e-04
20:19058826 C T 0.271633 -2.3059e-05
20:19059674 C G 0.214263 -1.3201e-05
20:19062060 G A 1.260422 1.8253e-05
20:19072755 C G 0.075764 -3.8308e-05
20:19074620 C A 0.084086 -1.5951e-05
20:19076763 C T 1.634348 -3.5813e-06
20:19084208 G A 0.199969 5.9906e-05
20:19086821 G C 0.730100 6.0432e-06
20:19087221 A C 0.049820 -1.4208e-07
20:19092526 G A 0.467980 -5.7759e-05
20:19095999 T C 0.131729 1.2380e-05
20:19096625 G A 1.541514 -1.0984e-05
20:19098200 A G 0.232765 -3.1614e-05
20:19102422 C G 0.698771 -8.5232e-05
20:19106845 A G 0.087517 2.5109e-05
20:19116949 A G 0.027145 -4.7910e-07
20:19118163 G A 1.244898 1.2260e-05
20:19118916 G A 0.046023 -1.6056e-05
20:19122991 C T 0.113279 4.6175e-05
20:19123150 T G 1.228464 -3.1241e-05
20:19127297 C A 0.057675 2.0431e-05
20:19127428 G T 0.056724 4.6546e-06
20:19128910 G A 0.061482 2.2674e-05
20:19137826 A G 0.044672 2.0337e-05
20:19151271 A G 0.322729 -5.6227e-05
20:19163920 G A 1.238393 -2.7419e-05
20:19190195 C T 0.641739 -1.6705e-05
20:19195377 A G 0.638327 -4.2319e-05
20:19197918 A G 0.050784 3.8147e-05
20:19202364 T C 0.123328 1.5595e-05
20:19210620 A G 0.115733 -1.2184e-05
20:19212012 A G 0.087082 4.6522e-05
20:19214797 A G 0.047301 4.2612e-05
20:19216793 G A 0.048110 7.1256e-06
20:19220328 G A 0.202514 -8.3011e-06
20:19226906 G A 0.051433 2.8643e-05
20:19230327 G A 0.464306 5.5770e-05
20:19233357 A G 0.104817 -5.2585e-07
20:19238808 A G 0.095664 -2.2893e-05
20:19241476 G A 0.369258 1.8303e-05
20:19242731 G T 0.350906 -5.2544e-05
20:19251375 G C 0.028979 -6.7680e-06
20:19256507 T C 0.199904 1.0043e-06
20:19259793 G T 0.099082 -1.8802e-05
20:19261623 A G 0.852506 6.2726e-05
20:19261696 T C 0.027077 6.0106e-05
20:19262417 A G 0.094859 4.1175e-05
20:19268079 C T 0.043023 1.8769e-05
20:19290604 T C 0.057639 -8.0042e-06
20:19292926 A G 0.712157 9.7276e-05
20:19293255 G A 0.054608 2.9041e-05
20:19298464 T G 0.072560 -2.9835e-05
20:19304077 G T 0.801427 1.0319e-04
20:19311789 A G 0.028836 1.2655e-05
20:19314847 A G 0.040534 -7.6688e-06
20:19316043 G T 0.035905 1.7486e-05
20:19319846 G A 0.795763 9.7415e-05
20:19323901 T C 0.767511 1.1247e-04
20:19336000 G A 0.029826 9.9133e-06
20:19341841 C T 0.844197 9.0809e-05
20:19344568 C T 1.968532 -5.3405e-06
20:19349009 T C 0.054851 1.0930e-05
20:19350290 C A 0.022873 -2.5388e-05
20:19352286 A G 0.048220 -2.4474e-05
20:19353135 A G 0.086167 -7.8913e-06
20:19353310 C G 0.135215 -1.2676e-05
20:19363979 C T 0.285331 -2.6331e-05
20:19372521 T C 0.108190 2.7347e-05
20:19384073 A G 0.114273 2.0556e-05
20:19387476 C T 0.898003 6.2129e-05
20:19387506 G C 0.029537 3.4965e-05
20:19388983 A T 1.006680 1.1360e-04
20:19392891 C T 0.034292 1.8300e-05
20:19393525 T C 0.073498 -2.2881e-05
20:19394102 T G 0.025330 6.2787e-06
20:19406983 G T 0.973793 9.3107e-06
20:19410180 C T 0.768501 -1.6421e-05
20:19412148 T C 0.167540 -1.4725e-05
20:19416489 G A 0.036275 -2.5546e-05
20:19419671 A G 0.064306 3.3767e-05
20:19419739 C T 0.126879 -2.0703e-05
20:19420149 C G 0.797425 -3.2503e-05
20:19427042 A G 0.108985 1.2466e-06
20:19428144 G A 0.034766 -2.5403e-05
20:19431714 G A 0.136493 2.8471e-05
20:19433314 G A 0.864980 -1.9567e-05
20:19434136 G A 0.033179 2.0429e-05
20:19435168 C T 0.026431 3.8827e-06
20:19437656 G A 0.084080 -7.4742e-06
20:19440789 C T 1.147867 -4.6799e-07
20:19442834 A G 0.063245 1.5876e-05
20:19443585 G T 0.055776 7.3220e-05
20:19443910 T G 1.118327 7.3411e-06
20:19454026 C G 0.608923 6.5966e-07
20:19456621 A G 1.165696 -1.8513e-05
20:19462800 A G 0.183250 1.5877e-05
20:19473155 G A 0.228402 1.2808e-05
20:19477390 G A 0.507404 -6.4347e-08
20:19478261 T C 0.735244 8.4533e-06
20:19478293 C G 0.067633 8.6061e-06
20:19498645 T C 0.511721 -3.7806e-05
20:19502984 T C 0.043738 -1.4836e-05
20:19509918 A G 0.225978 1.8107e-05
20:19511715 A G 0.027778 -1.9178e-05
20:19512189 T C 0.064803 -1.1359e-05
20:19514637 T C 0.026820 -1.0929e-06
20:19521674 A C 1.802608 2.1217e-06
20:19521911 G A 0.022688 -8.8346e-07
20:19522665 C T 1.030706 1.1471e-05
20:19533453 T C 1.396961 9.6971e-06
20:19535889 A G 0.058577 1.4676e-05
20:19538337 A G 0.027898 3.1401e-05
20:19541675 A G 0.032257 -2.1509e-05
20:19544018 G A 0.091928 -6.2807e-06
20:19544537 G A 0.035477 -7.4045e-06
20:19551082 T C 0.085628 8.9407e-06
20:19561885 T C 1.637350 1.5464e-06
20:19564667 T G 0.043147 1.2827e-06
20:19565693 A G 0.077380 -2.8419e-05
20:19567378 T C 0.032595 -1.3823e-05
20:19570596 T C 0.156757 1.6054e-05
20:19571581 C G 0.285214 -2.3844e-05
20:19574176 A C 0.468428 4.9045e-06
20:19576045 G A 0.791167 1.1560e-06
20:19576372 C T 0.943536 -9.5331e-06
20:19578672 T C 0.093548 7.7078e-05
20:19582365 A G 0.067835 -2.0733e-05
20:19591731 T C 0.327926 5.6053e-05
20:19591835 G A 1.398169 -4.0599e-05
20:19592796 A G 1.968606 4.9703e-06
20:19595451 G A 0.028833 -2.6706e-06
20:19597062 T C 1.395546 -4.4225e-05
20:19601622 G C 0.093541 4.4354e-06
20:19613250 G A 0.065400 -2.1454e-06
20:19613399 G A 1.736481 -1.1814e-05
20:19614751 C A 0.210495 -8.6125e-06
20:19615443 T C 0.074050 -5.0529e-06
20:19615504 T C 0.040654 1.2363e-05
20:19616344 A G 0.026116 -5.2541e-06
20:19616837 G A 0.466224 -4.6607e-06
20:19618037 A G 0.043286 2.3148e-05
20:19630524 A G 1.301930 3.3018e-06
20:19634002 C A 0.045289 3.7571e-06
20:19635814 A G 0.053692 3.1480e-05
20:19642336 G A 0.673103 2.9329e-06
20:19645702 G A 0.069986 8.6031e-06
20:19652144 G T 0.359229 9.6546e-07
20:19665255 C T 0.170730 1.0008e-05
20:19673231 A G 0.037710 1.8275e-05
20:19677994 G A 0.631365 -2.1457e-05
20:19689404 G A 0.048963 2.7331e-05
20:19689552 C T 1.099358 2.8801e-05
20:19689590 C T 0.200245 7.3529e-05
20:19696322 T G 0.112744 -1.5821e-05
20:19708351 C T 0.407004 3.5223e-05
20:19712003 A G 0.382271 -2.0376e-05
20:19714785 A G 0.821200 1.0422e-05
20:19715318 T C 0.031215 1.6219e-06
20:19716093 T C 0.763941 4.2637e-06
20:19717134 T C 0.345249 -3.3826e-07
20:19720937 G C 0.051125 7.6353e-06
20:19721433 A G 0.680864 5.8397e-06
20:19722107 C A 1.791573 1.8682e-06
20:19722260 G A 1.045743 6.0725e-06
20:19727038 A G 0.118093 -1.8357e-05
20:19731170 C A 0.177083 1.2887e-05
20:19741223 C G 0.030913 7.6124e-06
20:19749957 G A 1.311752 -1.9363e-06
20:19756558 C T 0.053131 -1.4617e-05
20:19767325 G A 0.024996 -8.7942e-06
20:19767548 A G 0.119498 3.3439e-05
20:19775370 C T 0.040469 -1.6367e-05
20:19775686 G A 0.192241 -2.9744e-06
20:19778140 G C 0.039966 -1.0563e-05
20:19791253 T C 0.188089 -3.9634e-05
20:19794642 A G 0.536188 5.3247e-07
20:19799500 A G 0.055575 2.9338e-05
20:19803886 G A 0.722203 1.5550e-05
20:19805211 G A 0.650405 -3.9595e-05
20:19805661 A G 0.095508 -1.4071e-05
20:19807479 G A 0.759890 -1.6927e-05
20:19813703 A G 0.134845 -2.0253e-05
20:19816447 A G 1.523746 6.5735e-06
20:19817929 G A 0.134861 2.1907e-06
20:19823319 C T 0.137065 -2.5659e-05
20:19829906 G A 0.148678 2.8406e-05
20:19831060 A G 0.026444 -8.3855e-07
20:19832512 G A 0.081522 -2.3232e-05
20:19832870 T G 0.583324 -1.5012e-05
20:19833016 C T 0.190608 1.5620e-05
20:19833437 T C 0.904034 1.2806e-05
20:19836217 G A 1.061716 -1.8547e-05
20:19839235 A G 0.809392 -3.5796e-05
20:19839455 A G 0.067039 -9.4203e-05
20:19845443 T C 0.357333 -1.8854e-05
20:19849409 A G 0.605687 -5.1098e-06
20:19852503 A G 1.433110 -1.3334e-06
20:19859126 G A 1.657874 -2.8217e-05
20:19861692 G A 0.168043 -1.6549e-05
20:19866926 A G 0.043247 -8.9428e-06
20:19869093 T C 1.021471 1.1812e-05
20:19870338 A G 0.062089 -5.9514e-06
20:19873581 T C 0.026512 -1.1359e-05
20:19873822 C T 1.193289 6.5092e-06
20:19875958 T C 0.145299 6.0168e-06
20:19880541 C T 0.069727 1.0281e-05
20:19881146 T C 0.179410 4.6222e-06
20:19882851 G A 0.743060 -3.4596e-05
20:19883823 G A 0.922620 -3.0181e-05
20:19885390 A G 0.966759 -5.0777e-06
20:19886799 T C 0.051661 1.3662e-06
20:19888736 A G 0.338851 -3.8193e-05
20:19893510 G A 0.958713 1.4254e-05
20:19897944 G A 0.344226 -6.1649e-06
20:19900980 G A 1.215565 2.7907e-05
20:19902817 A G 0.600143 2.6715e-05
20:19907195 T G 0.149487 -1.4655e-05
20:19907398 C T 0.949290 3.5381e-05
20:19907740 T C 0.058795 2.8011e-06
20:19911340 T C 1.084807 2.5398e-05
20:19914325 A G 0.221248 -2.5930e-05
20:19916352 A G 1.959271 5.1126e-05
20:19916462 A G 0.163966 -1.0456e-05
20:19916778 C T 0.116201 2.2739e-05
20:19917570 G A 0.139454 -3.5692e-05
20:19921187 T C 0.332175 7.8424e-07
20:19923397 A G 0.041472 -6.1624e-06
20:19925200 G A 0.213140 -7.0744e-06
20:19925841 G C 0.042692 1.0389e-05
20:19925998 C T 0.193750 -9.3109e-06
20:19931842 C T 0.038340 -3.1636e-06
20:19931890 T C 0.449949 -1.8898e-05
20:19932410 G A 0.120761 1.6282e-05
20:19936395 A G 0.380612 1.0424e-05
20:19937312 A G 0.079581 1.2596e-05
20:19937969 C A 0.217964 -1.7282e-05
20:19941419 T C 0.024590 1.1355e-05
20:19946076 C T 0.265966 1.0393e-07
20:19946181 G T 0.356450 1.3208e-05
20:19950896 G A 0.355304 3.0125e-05
20:19951534 A T 0.317646 1.3813e-05
20:19951862 T C 0.321632 1.9875e-05
20:19955473 T C 0.047136 -1.5398e-05
20:19961792 A G 0.878807 -1.3439e-05
20:19965057 A C 0.485550 7.7817e-06
20:19968295 G T 0.025610 4.0203e-06
20:19969286 T G 0.268612 1.6883e-05
20:19971710 G A 0.707376 -1.2172e-05
20:19973873 T C 0.350384 -1.4357e-05
20:19978547 G A 0.225315 6.9062e-06
20:19979773 G C 0.093266 -2.2400e-05
20:19979799 A G 0.056033 -4.8992e-05
20:19983850 G A 0.070084 -1.3081e-05
20:19984025 C T 0.265022 -3.2657e-05
20:19984196 G A 0.084512 -1.8897e-05
20:19984467 C T 0.248358 -5.3818e-05
20:19985946 A G 1.152385 1.3430e-05
20:19986426 A G 0.117236 -3.9701e-05
20:19990712 A G 0.035568 -1.3328e-05
20:19992313 G A 1.564439 2.9747e-05
20:20000121 G A 0.098306 2.2101e-05
20:20002782 T C 0.039128 6.6820e-06
20:20006368 C T 0.136844 1.2623e-05
20:20008074 T C 0.137117 1.4620e-05
20:20008581 C T 0.898695 2.3116e-05
20:20026375 C T 0.112974 -1.5683e-05
20:20030998 T C 0.208684 -7.9089e-06
20:20033137 A T 1.174288 1.5662e-05
20:20033319 G A 0.946187 -8.4936e-06
20:20033367 G C 0.879200 1.7186e-06
20:20033423 A G 0.879921 4.5791e-06
20:20037794 A C 0.294666 1.1467e-05
20:20043815 A G 0.299171 -1.9836e-05
20:20044759 T C 0.206691 6.8528e-05
20:20045795 A T 0.073177 -1.7369e-05
20:20045922 C G 0.213075 1.2957e-05
20:20048723 A G 0.089218 2.6145e-05
20:20050748 G A 0.177160 -3.4839e-05
20:20057518 C A 1.397653 5.4317e-06
20:20058992 A G 0.874185 2.6988e-06
20:20059715 T C 0.447440 3.0834e-05
20:20062990 C T 1.230291 -5.0056e-06
20:20065823 T C 0.208875 -2.0290e-05
20:20068635 G C 0.555731 -2.2456e-05
20:20072247 G A 0.053589 1.4464e-05
20:20077897 G A 1.456753 -1.1107e-06
20:20079360 G A 0.317026 6.4656e-07
20:20080535 T C 0.039498 -4.4507e-06
20:20083881 A T 0.174239 -3.3216e-05
20:20084880 G A 0.898597 1.8991e-06
20:20097058 A G 0.054108 -8.8940e-06
20:20111561 G A 0.492268 -1.7595e-05
20:20113150 A G 0.731311 3.7717e-05
20:20113823 A G 0.064004 3.9491e-05
20:20115333 A G 0.308649 -1.4109e-05
20:20139464 G A 1.889872 2.7182e-05
20:20143564 C T 0.079792 -2.4726e-05
20:20144772 A G 1.157806 -2.6337e-05
20:20147599 T C 0.051131 1.5485e-05
20:20148329 G A 0.184288 3.0460e-06
20:20150926 C T 0.549895 -7.0100e-06
20:20155586 T C 0.354658 6.7716e-06
20:20162965 C T 1.890807 2.6643e-05
20:20169162 T C 0.581129 1.8454e-06
20:20169675 A G 0.842493 2.0446e-05
20:20173047 C T 0.026684 3.5023e-05
20:20186875 C A 0.051683 1.6490e-05
20:20188671 T G 0.076063 -1.6274e-05
20:20192800 C T 0.227166 2.7672e-05
20:20195141 T C 0.028265 -1.2047e-05
20:20196222 G A 0.032591 2.3408e-05
20:20196539 A G 0.160104 3.8832e-06
20:20197029 C T 0.041998 6.1098e-05
20:20204214 A G 0.601140 7.7095e-06
20:20214260 T C 0.315498 1.0268e-06
20:20215075 T G 0.044734 -2.6283e-05
20:20223312 A G 0.054475 -6.1714e-06
20:20228904 C T 0.228363 -1.7955e-06
20:20237103 C T 0.846138 -3.9173e-06
20:20241575 A G 1.342295 -2.6089e-06
20:20244469 C T 0.038135 -2.3269e-05
20:20245743 T C 0.233196 3.0780e-05
20:20247354 T G 0.226981 1.4360e-05
20:20251154 A G 0.041472 3.9860e-06
20:20254012 T C 0.263616 -1.4397e-05
20:20258183 A G 0.110095 -2.2865e-05
20:20258734 G A 0.037739 -1.4877e-05
20:20259855 G A 0.628726 -1.9138e-05
20:20260314 A G 0.606914 1.8068e-05
20:20266062 G C 0.066647 -2.1637e-06
20:20267533 A G 0.073599 1.7028e-05
20:20268695 G A 0.202549 1.0229e-05
20:20270013 C T 0.947710 7.1840e-06
20:20270952 A C 0.025139 -2.2853e-06
20:20272103 C T 0.025898 2.9622e-05
20:20273021 G A 1.660162 -1.5079e-06
20:20274973 C T 0.088257 1.3458e-05
20:20275237 G A 1.916699 -7.2531e-06
20:20277956 T C 0.230934 3.3399e-06
20:20285123 A G 1.115159 -1.6553e-05
20:20287287 G A 0.076481 2.0871e-05
20:20288114 A C 0.216763 5.3968e-06
20:20292567 G A 0.028914 4.3683e-05
20:20300690 C A 0.232223 2.5198e-06
20:20305360 C G 1.075053 1.0241e-05
20:20306364 A G 0.042365 -3.0757e-05
20:20320507 A C 0.046681 -1.8190e-06
20:20324110 T C 0.102591 1.9376e-05
20:20324341 A G 0.954679 4.1569e-06
20:20328193 G T 0.650191 -3.9107e-05
20:20338971 G C 0.096021 -3.7132e-06
20:20341191 T C 1.243356 2.0240e-05
20:20344343 G A 1.438930 -6.2295e-05
20:20352894 G T 0.909117 -1.0049e-05
20:20354867 G A 0.033825 1.5750e-05
20:20356386 T C 0.509260 -7.1154e-06
20:20364427 G A 0.282040 2.0611e-05
20:20371744 G A 0.609569 1.1486e-05
20:20371853 G A 0.099553 2.2841e-05
20:20372452 T C 1.095392 -1.1561e-05
20:20373813 T C 0.029923 1.1216e-05
20:20374988 A C 1.324612 -1.4715e-05
20:20375622 T C 0.034484 8.2137e-06
20:20376573 T G 0.057896 8.3137e-07
20:20378182 A C 0.025061 -5.2910e-07
20:20381302 A G 0.028229 1.8049e-05
20:20381930 C T 0.200414 1.9590e-06
20:20382912 C T 1.163223 -1.3500e-05
20:20390623 T C 0.065868 4.0995e-05
20:20393306 G C 0.098845 -1.0010e-05
20:20397254 A G 0.082545 1.6223e-06
20:20400136 C T 1.234650 9.2963e-06
20:20406245 C T 1.205643 1.2049e-05
20:20412880 T C 0.827033 -7.4808e-06
20:20413655 G C 0.097070 9.1490e-06
20:20415159 T C 0.101981 4.7361e-05
20:20415338 C A 0.039843 -1.2444e-05
20:20421149 G C 0.137636 -3.7421e-05
20:20423019 A G 0.046665 -1.9537e-05
20:20428603 G A 0.217711 -2.2247e-05
20:20433027 T C 0.038044 4.2139e-05
20:20461125 G A 0.509783 3.3042e-05
20:20462885 T C 0.153268 -1.0538e-06
20:20477901 T C 0.064037 -1.9604e-05
20:20482776 G A 0.080646 3.1360e-05
20:20484043 G A 0.070902 -1.3013e-05
20:20485588 G A 0.592243 1.2739e-05
20:20493222 A G 0.822745 1.6040e-05
20:20493550 C T 0.153820 3.8846e-05
20:20497448 A G 0.047486 -1.3442e-05
20:20515790 T G 0.139058 2.5267e-05
20:20554075 G T 0.077170 1.1217e-05
20:20558813 A T 0.041972 -4.7299e-06
20:20572016 C A 0.090520 -3.0669e-05
20:20579393 T C 0.021273 -7.9824e-06
20:20582599 G T 0.082762 -9.1578e-07
20:20583756 T C 0.156747 -3.0589e-05
20:20584526 A G 0.114029 1.2689e-05
20:20595549 T C 0.098099 -6.6717e-06
20:20619306 T C 1.776223 9.0888e-06
20:20620529 C T 0.022627 2.9259e-05
20:20646768 G A 0.026437 -2.1732e-05
20:20649416 G A 0.130171 1.1317e-05
20:20664761 T C 0.383647 2.3405e-05
20:20681135 A G 0.071353 -1.2173e-05
20:20686968 A G 0.137117 -1.1863e-05
20:20697416 T C 0.040060 3.6527e-05
20:20722990 G T 0.296594 -2.0305e-05
20:20726803 C T 0.040024 -1.5340e-05
20:20730098 T G 0.055861 -3.1750e-05
20:20742495 T C 0.051157 4.2057e-05
20:20745437 G A 0.786934 -6.8771e-06
20:20753544 T C 0.825670 1.0014e-05
20:20761230 A C 0.081561 -8.9721e-06
20:20762860 G A 0.039138 -6.9702e-06
20:20776456 A G 0.097397 -2.4189e-05
20:20778794 A C 1.596223 -3.7732e-05
20:20785098 T C 0.812086 1.5984e-06
20:20787613 G A 0.147967 1.9913e-05
20:20788288 A G 1.772851 -1.5398e-06
20:20794677 C T 1.686771 -3.6257e-05
20:20797537 T G 0.136825 -1.0797e-05
20:20799344 C T 0.063225 -6.2700e-06
20:20802413 T C 0.131550 4.1419e-05
20:20808074 G T 0.928676 -1.3283e-05
20:20809362 C T 0.159172 -3.6110e-05
20:20810699 T C 0.035360 -3.5632e-06
20:20814388 C A 0.063135 -1.0273e-05
20:20814794 G A 0.216490 2.4800e-05
20:20822204 T C 0.127905 -6.9932e-06
20:20823515 T C 1.477438 2.4181e-05
20:20838118 T G 0.869790 2.0563e-06
20:20847256 G A 0.283111 -8.0845e-05
20:20847421 T C 0.024506 -2.8022e-06
20:20850035 T C 0.420815 3.8987e-05
20:20850760 A C 0.025425 4.4212e-06
20:20856254 C T 0.596641 -9.3184e-06
20:20857715 A C 0.048437 1.4970e-05
20:20862302 A G 0.343671 3.7194e-05
20:20864647 T C 0.059950 -2.2029e-05
20:20865526 A G 0.035039 -4.6337e-06
20:20875263 T C 0.063407 -4.0532e-06
20:20884605 A G 0.038674 1.6687e-05
20:20891546 G A 0.070120 1.3454e-05
20:20896942 G A 1.803744 -1.4997e-04
20:20906747 G A 1.931922 -5.2344e-06
20:20910340 A G 0.090760 2.5389e-06
20:20913394 A G 0.025243 -5.9701e-06
20:20913881 A G 0.501428 -2.6282e-05
20:20914876 T C 0.776116 3.1900e-05
20:20935450 G A 0.051401 -2.1481e-05
20:20940527 A C 0.206435 -3.5702e-05
20:20943988 C T 0.027177 2.6410e-06
20:20950071 C A 0.237627 -4.8545e-06
20:20954001 G A 0.054605 -1.4908e-05
20:20955709 A G 0.030144 1.4768e-05
20:20957651 A G 0.054747 -1.2449e-05
20:20959637 C G 0.185359 -1.7462e-06
20:20961267 A C 0.393683 -1.7916e-05
20:20962105 C A 0.078565 -8.1948e-05
20:20965751 T C 1.563988 -8.9281e-06
20:20977792 T C 0.621498 1.6858e-05
20:20978172 T C 0.143284 1.3786e-05
20:20978663 T C 0.041388 -1.1417e-05
20:20982800 C A 0.027924 3.0167e-05
20:20984764 A G 0.048054 4.2448e-05
20:20993287 C T 0.115224 -4.9658e-06
20:20994659 T C 0.028021 1.0676e-05
20:20995372 C T 1.438819 5.2629e-07
20:20997702 T C 0.650243 9.2895e-07
20:21007093 C T 0.044828 1.0747e-05
20:21007974 A G 0.153927 4.4194e-05
20:21010962 C T 0.030861 -2.8987e-06
20:21011091 A G 0.060934 1.1034e-05
20:21012077 A G 0.120767 -3.1770e-05
20:21012445 T C 0.070350 -8.8664e-05
20:21015383 A G 1.557477 7.0243e-07
20:21015707 G A 0.059788 8.8325e-06
20:21016567 G T 0.394517 4.2744e-06
20:21026550 A G 0.107239 3.0829e-05
20:21026943 T C 0.237604 7.0274e-05
20:21034133 G A 0.025223 2.7314e-05
20:21043102 C T 1.022656 1.6913e-05
20:21049362 G T 0.396033 -6.6318e-06
20:21055113 G A 0.403054 -1.6538e-05
20:21070604 G A 0.126915 -2.0314e-05
20:21070717 A G 0.077601 -9.5036e-06
20:21077772 T C 0.061492 -1.2665e-05
20:21079330 G T 0.041358 -9.1810e-07
20:21081455 C A 0.298723 -1.1786e-05
20:21110460 T C 0.134630 -3.0187e-05
20:21111948 G A 0.145183 9.1471e-06
20:21114838 A G 0.045302 7.0961e-06
20:21122814 T C 0.048249 -8.4032e-06
20:21127925 G A 0.052284 1.4577e-05
20:21128127 G A 1.324495 -2.0799e-05
20:21142523 G C 1.336797 -1.9888e-05
20:21142813 C T 1.346550 -1.9759e-05
20:21143409 G A 0.026658 -8.3018e-06
20:21147896 A G 0.034678 1.0319e-05
20:21171828 G A 0.044185 7.3003e-06
20:21187315 G C 0.867707 -6.9989e-06
20:21197124 G C 0.127201 2.3357e-05
20:21210785 G C 0.089017 -3.6901e-06
20:21211467 C T 0.563612 3.1514e-05
20:21217196 T C 0.059509 -2.2542e-06
20:21217976 C A 1.333911 -1.1596e-05
20:21220145 A G 0.024126 -2.6859e-05
20:21231919 T C 1.554332 2.8143e-06
20:21237452 T C 0.026762 -2.3505e-05
20:21253368 A G 0.048061 -4.9654e-05
20:21253906 C T 1.946944 -2.1659e-05
20:21262279 C A 0.389054 3.2589e-05
20:21271932 G A 0.023649 -8.3295e-07
20:21274636 C T 0.029407 -3.6492e-05
20:21282895 C A 0.044903 -1.5557e-05
20:21315858 A G 0.025278 1.2072e-05
20:21325434 T C 0.078526 3.5364e-05
20:21339857 G A 1.415219 -2.1559e-05
20:21361628 C T 0.056786 -7.6405e-07
20:21362821 A C 0.065702 4.6398e-06
20:21363655 C A 0.038161 -3.5592e-05
20:21367741 G A 0.106307 4.7728e-06
20:21375909 G C 1.611053 -2.0829e-05
20:21380284 A G 0.041498 4.4009e-07
20:21383269 A G 0.047538 1.8171e-05
20:21413918 G A 0.059746 -2.5017e-07
20:21420946 A G 0.061281 -1.0166e-05
20:21423656 A G 0.081707 2.1956e-05
20:21430570 A G 0.674096 -1.0462e-05
20:21430729 T C 0.036658 -1.4799e-05
20:21438209 G A 1.819938 2.1073e-06
20:21447889 C A 0.384397 1.3340e-05
20:21452795 A G 0.045331 1.6746e-06
20:21454793 A G 0.081977 2.8725e-05
20:21457220 T C 0.187466 -2.9411e-05
20:21459054 T G 0.026278 9.4741e-06
20:21470352 A G 0.026966 3.9995e-05
20:21470650 G A 0.060950 -8.2793e-06
20:21481585 G A 0.079831 2.0734e-05
20:21483388 T C 0.061950 -1.7319e-05
20:21493018 G C 0.036438 -1.0755e-06
20:21509563 A G 0.261915 -2.2396e-05
20:21511553 C T 0.075034 -4.1483e-06
20:21514963 A G 0.255696 2.6939e-05
20:21517405 C T 0.426920 6.4633e-05
20:21518019 T C 0.104678 -1.4182e-05
20:21527873 G A 0.151191 -2.1288e-05
20:21529274 C T 0.736673 4.4913e-06
20:21535001 T C 0.023675 6.1975e-06
20:21535408 G A 0.095447 9.2979e-06
20:21537904 C T 0.337485 3.2858e-05
20:21538170 A C 0.076806 2.5549e-05
20:21538856 T C 0.072483 -7.0000e-06
20:21541504 T C 0.220671 -3.4851e-06
20:21554357 C T 0.164547 -1.4653e-05
20:21554699 C T 0.157416 2.5618e-06
20:21563567 C T 1.576115 -2.5626e-05
20:21575220 A G 0.080626 -1.5474e-05
20:21575481 C A 1.549184 -3.3941e-05
20:21585570 T C 0.076154 7.0557e-06
20:21587958 C T 0.093967 -8.7922e-07
20:21591174 T C 0.078215 -3.5576e-06
20:21606319 C T 0.027258 5.7509e-06
20:21606467 T C 1.464789 -1.0459e-05
20:21610115 G A 0.185233 1.6064e-05
20:21610734 C A 0.025246 -1.6018e-05
20:21620667 G A 0.447775 7.1445e-06
20:21624523 G A 0.139502 -1.9962e-05
20:21625232 T C 0.024094 3.4426e-05
20:21636982 T C 0.039872 -7.5920e-06
20:21646472 T C 0.039862 -1.0118e-05
20:21650628 T G 0.051485 1.0488e-05
20:21664579 A G 0.110400 6.9515e-05
20:21664940 T G 0.085602 3.5811e-06
20:21674400 A C 0.030076 -9.6699e-06
20:21674498 T C 0.087511 -6.4248e-07
20:21680071 A G 0.042770 2.2172e-05
20:21682130 T C 0.032543 -4.2930e-05
20:21683460 C G 0.088183 1.6436e-05
20:21695347 T C 0.040053 4.5587e-06
20:21697817 T C 0.173600 6.8302e-06
20:21699252 T G 0.037700 4.2459e-06
20:21701469 T A 0.193747 4.4417e-06
20:21707100 A T 0.073404 2.0801e-05
20:21719771 A G 0.064748 -1.2346e-05
20:21734758 C T 0.508598 9.9584e-07
20:21738356 C A 0.059908 9.5744e-06
20:21740829 C T 0.042640 5.0302e-06
20:21741343 A C 0.180341 3.0336e-05
20:21757288 T C 0.034198 -1.4258e-05
20:21757812 A G 0.047337 2.1247e-05
20:21763152 A G 0.032698 8.4685e-07
20:21769042 C A 1.865714 -4.0472e-05
20:21769730 A G 0.029531 -1.8324e-05
20:21776415 T C 0.068221 -1.1065e-05
20:21779386 T C 0.028420 6.4924e-06
20:21782260 A G 0.072625 1.0819e-06
20:21785073 C T 0.504577 -7.2564e-05
20:21790279 T C 0.107872 3.0304e-06
20:21791854 G T 1.831301 -3.8492e-05
20:21805589 G C 0.149162 -1.0447e-05
20:21853100 T C 1.202338 -2.9068e-05
20:21866187 C G 0.106067 -1.3796e-05
20:21867475 A G 0.053202 -1.0422e-06
20:21874575 G A 0.062502 -5.3419e-06
20:21876571 G A 0.038606 2.3005e-05
20:21886287 C T 0.058464 -2.8983e-05
20:21890047 T C 1.133267 -4.6684e-05
20:21890568 T C 0.047032 -1.2069e-05
20:21909101 A G 0.028365 6.7750e-06
20:21915320 A G 0.079935 1.1137e-05
20:21918242 A G 0.038061 7.3081e-05
20:21919306 A G 0.031153 -5.5133e-06
20:21921615 T C 0.030137 -5.2057e-07
20:21924173 T C 0.157598 5.9779e-05
20:21930379 T C 0.033692 1.9960e-05
20:21939274 A G 0.073102 -9.6885e-06
20:21945662 T C 0.115925 -2.1596e-05
20:21952529 C T 0.105149 -1.5924e-05
20:21963583 T C 0.087618 -3.6211e-06
20:21966244 T C 0.033182 -4.2226e-05
20:21972232 A G 0.084839 4.0044e-05
20:22016670 T C 0.022763 -3.6331e-06
20:22027629 G T 0.046513 1.2455e-06
20:22030574 C T 0.080935 1.8977e-06
20:22032402 G A 0.036869 5.4799e-07
20:22037409 T C 0.080289 -2.6784e-06
20:22037575 C T 0.872241 2.1415e-05
20:22048635 T C 0.056526 -3.5483e-05
20:22050503 G A 0.914031 1.5619e-05
20:22067014 A G 0.040313 -1.2463e-06
20:22070663 T C 0.736338 7.1482e-06
20:22073624 A G 0.088306 3.9883e-07
20:22088517 A G 0.069454 4.4499e-06
20:22109895 G A 0.602857 -1.8381e-05
20:22111034 T C 1.312735 3.5293e-06
20:22127072 T C 0.069480 -1.6609e-05
20:22136839 C T 0.617265 -1.9617e-05
20:22141538 T C 0.055913 -2.9365e-05
20:22141603 A G 0.083113 -2.4208e-05
20:22143630 C T 0.040768 -7.7091e-06
20:22151358 G T 1.962459 -2.4955e-05
20:22158203 T C 0.066871 2.8738e-05
20:22158996 G A 0.055942 3.2083e-05
20:22159138 T C 1.871160 -2.6091e-05
20:22186614 A G 0.094194 1.1215e-05
20:22188239 T C 0.066140 5.8568e-06
20:22188798 T C 0.701838 -2.0557e-05
20:22191897 C T 0.065118 -1.8069e-05
20:22210602 T C 0.045295 -6.5346e-06
20:22214304 G A 0.067107 4.0264e-05
20:22233970 G A 0.025765 -1.7125e-06
20:22240893 C T 0.038989 9.7028e-06
20:22257104 T G 0.075982 -7.6396e-05
20:22263293 G A 0.674713 -5.6903e-05
20:22263594 A G 0.050054 -6.3740e-05
20:22265033 G A 0.026122 -1.3624e-05
20:22267870 A C 1.722323 -6.7733e-06
20:22277012 T C 0.067575 -2.4265e-06
20:22280844 C T 1.598874 -1.2610e-06
20:22284321 C T 0.815744 4.8137e-05
20:22303759 A C 0.152505 4.1207e-05
20:22305823 C A 0.621306 -6.7572e-05
20:22308081 C T 0.716406 -2.7958e-05
20:22311440 C T 0.184548 -3.3644e-05
20:22311931 A G 0.501889 -9.7631e-06
20:22317618 C T 1.885150 -2.3667e-05
20:22319040 T G 1.767242 9.7296e-06
20:22325960 G C 0.085365 -3.1424e-05
20:22327414 T C 1.850598 -1.2214e-05
20:22328921 T C 0.117087 2.7834e-05
20:22333643 G A 0.386776 -9.4446e-05
20:22345251 C T 0.117421 4.6008e-05
20:22352652 T G 0.026557 -1.4622e-05
20:22357820 A G 0.223654 4.9444e-05
20:22361493 C T 0.138597 -4.2618e-05
20:22363852 A G 0.089237 -3.6593e-05
20:22365546 G T 0.134799 -1.9952e-05
20:22366802 T C 0.066861 1.0312e-05
20:22367048 T C 0.107281 -1.5860e-05
20:22371671 G A 0.077124 -5.2214e-05
20:22373678 G T 0.729087 2.4729e-05
20:22374540 A G 0.169711 -2.9316e-05
20:22378476 T C 0.127094 -3.3478e-05
20:22381197 C T 0.037100 -1.7698e-05
20:22381896 A G 0.030546 -2.6349e-05
20:22384954 C T 0.030511 -1.4690e-06
20:22385554 A C 0.184671 -1.5943e-05
20:22386076 A G 0.025986 -1.9854e-05
20:22391972 T G 0.090211 -4.3487e-05
20:22393105 T C 0.067081 -2.6524e-06
20:22393936 T C 0.045886 1.4725e-05
20:22413085 G A 0.090886 -4.7851e-06
20:22416573 T C 0.196054 -2.5060e-05
20:22423877 G A 0.101727 4.1994e-06
20:22424227 A C 1.882771 5.4886e-05
20:22429987 G A 0.495703 -4.2923e-05
20:22435984 A G 0.037233 8.3926e-06
20:22436129 G T 0.403700 -7.9939e-05
20:22436847 A C 0.070460 -1.8578e-05
20:22443902 T C 0.059022 3.2815e-05
20:22447142 G T 0.031105 -1.5594e-05
20:22453423 C T 0.087654 2.2765e-05
20:22456652 T C 0.039596 1.3438e-05
20:22464368 T G 0.562703 -4.6002e-05
20:22478769 C T 0.096593 1.4291e-05
20:22482099 A G 0.575813 -1.9948e-05
20:22483395 A G 0.044526 -8.2755e-07
20:22485437 A G 0.056364 1.1757e-05
20:22488267 G A 0.025983 8.8271e-06
20:22488754 G A 1.235459 -6.3619e-06
20:22493654 G A 1.942552 -1.6874e-05
20:22496339 A G 0.048571 1.9415e-05
20:22499163 G A 0.032692 -5.8223e-05
20:22500566 G A 0.056429 -2.3124e-05
20:22504187 T C 0.073388 -4.9999e-06
20:22504818 A G 0.045062 1.4486e-06
20:22514606 A G 0.062524 3.3500e-05
20:22516755 A G 0.068179 4.2451e-05
20:22520686 A G 0.069659 3.8718e-05
20:22528122 C A 0.024977 -2.9642e-05
20:22528484 G A 0.024113 1.0082e-05
20:22539207 T G 0.041618 -8.1323e-06
20:22542495 T C 0.108092 1.6447e-05
20:22542989 T C 0.193912 1.2482e-05
20:22544577 G A 0.048804 2.5026e-05
20:22546186 A G 0.082285 3.1490e-05
20:22548693 A G 0.106934 -2.6237e-05
20:22551980 T C 0.077533 8.7817e-06
20:22555334 T C 0.043361 -3.4875e-07
20:22557099 A G 0.072278 5.3465e-05
20:22559601 G A 0.084349 2.7600e-05
20:22561953 A G 0.062745 2.6550e-05
20:22569193 T C 0.044374 3.4418e-06
20:22576326 C T 0.125052 1.0744e-05
20:22581060 C T 0.115710 1.3337e-06
20:22587676 A G 1.568844 5.5354e-06
20:22589704 G C 0.077874 -1.1349e-06
20:22595031 T C 0.071061 -2.9150e-05
20:22597615 G A 0.142833 1.9433e-05
20:22603838 T C 0.086355 -1.4091e-05
20:22607471 T G 0.056299 2.5995e-05
20:22611301 T C 1.756712 1.3979e-05
20:22620648 T C 0.114334 -6.0568e-06
20:22626961 G A 0.053540 -2.0064e-06
20:22628336 A C 0.044630 4.2948e-06
20:22631583 T C 0.043955 -5.2663e-06
20:22635852 A G 1.505063 1.3654e-05
20:22640412 A G 1.470642 -2.3647e-05
20:22645499 T C 0.022896 -3.3579e-05
20:22645877 A G 1.467756 -2.0550e-05
20:22659842 C G 1.261188 -8.4076e-06
20:22661241 T C 0.051304 8.9336e-06
20:22664118 T C 0.052527 2.4775e-05
20:22668225 C G 0.033195 -1.8281e-05
20:22668305 G T 0.551304 8.3591e-06
20:22675364 T C 0.112422 -2.4737e-05
20:22675847 T C 0.021805 -1.7083e-05
20:22675948 C A 1.978954 2.9112e-06
20:22682057 T C 0.062193 -8.2263e-06
20:22695838 T C 0.078805 -5.4308e-06
20:22699390 A G 0.626431 1.4798e-05
20:22701756 T C 0.553430 -1.2860e-05
20:22704090 A C 1.195785 5.5446e-06
20:22705015 A G 0.054786 4.8687e-05
20:22709214 T C 0.059775 1.3088e-06
20:22709683 T C 0.532238 1.4388e-05
20:22714367 T G 0.025795 3.9331e-05
20:22723774 G T 0.167832 9.4146e-07
20:22729352 C T 0.087877 -1.1176e-05
20:22737461 A G 0.623705 4.6558e-05
20:22738305 G A 0.522143 -4.6541e-06
20:22740897 C T 1.174765 -2.6827e-05
20:22746044 A G 0.440842 3.5119e-06
20:22747163 A G 0.086673 1.9348e-06
20:22748771 A G 0.053111 -3.2515e-06
20:22750432 A C 0.161334 2.5336e-05
20:22771468 C T 1.899065 1.4647e-05
20:22774704 C T 1.566887 -1.8965e-06
20:22779280 C T 0.272815 -2.0718e-05
20:22779512 A C 0.625435 -3.1343e-05
20:22780049 T G 0.055010 -2.7959e-06
20:22782178 A C 0.115782 -2.1389e-05
20:22786020 A G 0.301018 2.8867e-05
20:22787130 T C 0.035788 -3.0483e-05
20:22791563 C T 0.474351 2.7167e-05
20:22793196 G A 0.212293 7.0070e-06
20:22795070 G A 0.057386 -4.4717e-05
20:22808892 T C 0.044575 -6.0330e-06
20:22810816 A G 0.600517 -1.2097e-05
20:22817610 C T 0.033867 -1.6958e-05
20:22818098 A C 0.153394 5.9211e-06
20:22826108 C T 0.083697 1.0353e-05
20:22826391 C T 0.103214 1.1913e-05
20:22845944 T C 0.026720 1.7404e-05
20:22850084 G C 0.126707 2.9673e-05
20:22850216 A C 0.327877 -1.1686e-05
20:22858625 A G 1.566861 1.5215e-05
20:22873152 T C 0.716295 1.2939e-05
20:22874977 T C 0.078374 -1.1278e-05
20:22878166 A G 0.104236 1.9599e-05
20:22880315 C T 0.826799 -2.8549e-07
20:22885717 A G 0.078231 3.9230e-05
20:22896243 A G 0.469866 -1.4845e-05
20:22900228 G A 0.049061 7.3062e-06
20:22903508 C A 0.039375 -1.8781e-05
20:22905373 G A 0.116918 -8.9866e-05
20:22928425 T C 1.569639 2.7714e-05
20:22933104 G A 0.537794 1.1840e-05
20:22935485 C T 0.491343 -1.5934e-06
20:22940081 C A 0.035993 -3.5693e-05
20:22941387 G A 0.062505 3.2825e-05
20:22942025 T C 0.078276 8.2035e-06
20:22946974 T C 0.064413 1.0916e-05
20:22954330 G A 0.662187 -1.3707e-06
20:22956203 T C 0.046808 -1.7478e-07
20:22958682 T G 0.860511 -4.9162e-06
20:22958865 G A 1.899308 2.8744e-05
20:22959733 T C 0.021384 -3.8253e-05
20:22979216 T C 0.329990 3.0900e-06
20:22979563 G A 1.123952 -5.2031e-06
20:22989049 T C 0.173064 1.5582e-05
20:22997466 T G 0.730866 -1.7367e-05
20:22998634 T C 0.231797 2.2342e-05
20:23000886 C A 0.073443 -2.0539e-05
20:23007275 T G 0.043400 3.5451e-06
20:23011468 G A 1.223394 -4.7871e-05
20:23012830 G A 0.393018 -1.4334e-05
20:23017044 T C 0.760763 -9.0126e-06
20:23017507 C T 0.117940 -2.6645e-06
20:23019541 C T 0.893397 -2.2084e-05
20:23026271 A G 0.029868 1.6828e-05
20:23028724 A G 0.388814 -1.5417e-05
20:23036049 A G 0.191546 2.7965e-05
20:23044358 G A 0.701994 -5.4802e-05
20:23048733 G A 0.126454 6.2463e-05
20:23050095 C G 0.042306 -1.5190e-05
20:23065209 A G 1.096138 7.5566e-05
20:23065584 T C 0.021345 -2.1473e-06
20:23065879 A G 0.129804 -2.7293e-05
20:23071990 T C 0.021059 -6.0148e-06
20:23077311 T C 1.062739 7.6355e-05
20:23077649 T C 0.213676 -1.3262e-05
20:23082108 G A 1.798093 9.3166e-06
20:23082615 T C 0.039073 -1.0622e-06
20:23091791 T C 0.066267 1.1113e-05
20:23096039 A G 0.495170 -5.0857e-05
20:23101243 T C 1.804517 1.4252e-05
20:23101725 G A 0.195951 1.7611e-06
20:23111283 G C 0.216682 9.0678e-06
20:23112441 G A 0.615116 -2.4625e-05
20:23118275 A G 0.062544 2.9740e-05
20:23118439 A G 0.031536 6.3577e-06
20:23122335 T C 0.167514 1.3949e-05
20:23124247 G T 0.052410 -1.4456e-05
20:23128200 A G 1.336991 3.1537e-05
20:23133961 C A 0.050862 2.6595e-05
20:23134948 C T 0.221161 -2.6400e-06
20:23136951 A G 0.040271 -1.1717e-05
20:23142730 G A 0.206389 -1.0603e-05
20:23144070 A G 1.214543 -1.0756e-05
20:23148094 G C 0.033893 1.5029e-05
20:23149739 G A 0.210368 -1.6146e-05
20:23149749 A G 0.085657 2.5072e-05
20:23149849 G A 0.258988 5.9551e-05
20:23154439 C T 0.104678 3.0188e-05
20:23158402 G A 0.963332 7.2137e-05
20:23160502 C T 0.171445 3.1538e-06
20:23173466 C T 0.038784 1.7788e-05
20:23181354 C T 0.356648 -9.2759e-06
20:23185323 A G 0.534114 -4.1536e-05
20:23192375 A G 0.697518 2.4815e-05
20:23207237 G T 0.146763 1.5707e-05
20:23211123 G A 0.038583 1.8789e-05
20:23225174 A G 0.289839 8.8634e-06
20:23227059 C T 0.233015 3.1104e-05
20:23231320 A C 0.021179 -5.2587e-06
20:23233429 T C 0.491467 1.4327e-04
20:23233548 C T 0.185041 -5.9475e-05
20:23235964 A G 0.036733 -2.1091e-05
20:23247297 G A 1.427238 -1.5651e-04
20:23251681 G T 0.228149 -1.6446e-05
20:23253584 G T 0.217133 -8.0138e-06
20:23258976 T C 0.294124 -2.3764e-05
20:23271336 G C 0.101555 1.0628e-05
20:23271822 T G 0.901259 7.6996e-06
20:23276345 T C 0.024402 5.1782e-06
20:23277643 C T 0.041209 1.4129e-06
20:23286271 T C 0.086479 3.5814e-05
20:23296209 T C 0.488867 -1.2775e-05
20:23305768 G T 1.318162 7.3517e-06
20:23310588 G A 0.251902 -2.9170e-05
20:23316501 A G 0.027099 8.8697e-06
20:23323987 G A 0.746735 1.8301e-05
20:23325922 C G 0.046957 5.1936e-06
20:23328004 G A 0.226588 -2.4976e-05
20:23329095 A G 0.042293 -4.2186e-05
20:23331021 G T 0.078896 -1.3541e-05
20:23334781 T C 0.042822 -2.2289e-05
20:23344728 G A 0.626792 1.5924e-05
20:23355423 T C 0.589656 -1.0123e-05
20:23368411 A C 0.777940 1.2637e-06
20:23377600 A C 0.081542 5.8068e-06
20:23377815 A G 0.111111 1.3836e-05
20:23383912 T C 0.112500 1.6810e-05
20:23388975 G A 0.888308 5.6841e-06
20:23402735 G A 1.767073 -4.4206e-06
20:23405904 T G 0.113737 2.2357e-05
20:23418327 A G 0.021322 -2.5655e-05
20:23421079 G A 0.027268 6.3730e-06
20:23421101 A G 0.150295 -2.6481e-05
20:23423097 C T 0.061200 2.5488e-05
20:23424613 C T 0.990681 -4.0776e-07
20:23424638 T C 0.151239 -1.3143e-05
20:23426648 T C 0.750415 3.2529e-06
20:23433317 T C 0.025051 5.6807e-06
20:23442042 T C 1.087533 -1.3714e-05
20:23449550 A G 0.125730 4.3328e-06
20:23457645 A C 0.106908 -1.1155e-05
20:23464311 A G 0.419831 -9.1680e-06
20:23470411 A G 0.025181 3.1638e-05
20:23472391 G A 1.937875 2.1546e-05
20:23476389 G A 0.215919 3.7678e-07
20:23481527 T C 0.977260 -1.9142e-05
20:23484294 G A 0.051511 -8.0005e-06
20:23487503 T C 0.941929 7.1642e-06
20:23491778 T C 0.235082 -8.1669e-05
20:23495535 A G 0.056010 5.3003e-06
20:23503309 C T 1.145384 5.6715e-06
20:23504771 G A 0.037051 -2.3685e-06
20:23507529 C T 1.193708 1.3434e-05
20:23517560 C G 0.205717 7.4736e-06
20:23539846 T C 0.174544 -3.3346e-05
20:23544379 G A 0.047383 1.9188e-05
20:23545559 G T 0.025123 -8.6491e-06
20:23546871 C T 0.786558 -1.4092e-05
20:23554317 C T 0.024743 -2.7250e-05
20:23565975 T C 0.201991 2.1817e-06
20:23568490 A G 1.111802 2.9811e-06
20:23578189 A G 1.544367 1.3030e-04
20:23586360 A G 1.208025 2.2097e-04
20:23586977 C T 1.660276 1.5061e-05
20:23588708 T C 0.067192 8.2362e-06
20:23591419 G A 0.026645 4.3388e-06
20:23592835 A G 0.041144 3.8833e-05
20:23595675 T C 0.438550 -1.4400e-04
20:23623363 A C 0.038353 1.0416e-05
20:23623917 A G 0.437297 -3.0502e-05
20:23626444 T C 0.022877 -3.3035e-05
20:23633755 G A 0.344012 -1.0861e-04
20:23635691 A C 0.350293 -6.7038e-05
20:23642389 C T 0.236543 -1.7069e-05
20:23642839 C T 0.417540 -2.4756e-05
20:23661479 A G 0.544114 -6.9499e-05
20:23667865 A C 0.242184 -5.1351e-05
20:23671988 A C 0.039855 -8.8032e-06
20:23672530 G A 0.211066 -6.4669e-06
20:23679928 A G 0.078338 -2.4657e-05
20:23685281 A G 0.027385 1.8814e-05
20:23700824 G T 0.314183 -4.1841e-05
20:23703174 G T 0.126870 1.4067e-06
20:23708952 A G 0.062515 -2.9753e-05
20:23711882 G A 1.404031 -3.1529e-04
20:23716039 C T 0.158948 2.4301e-06
20:23723592 A G 0.079042 8.4051e-06
20:23726523 C G 0.363406 7.3411e-05
20:23731412 A G 0.280991 1.1120e-05
20:23731494 G A 1.408624 -3.1077e-04
20:23732521 C T 0.084836 -1.5107e-05
20:23734698 A G 0.161467 -4.8939e-06
20:23739740 T C 0.142820 -6.5549e-06
20:23740511 A G 0.180520 -4.3755e-05
20:23740591 T C 1.393845 -2.2529e-05
20:23743352 A G 0.053511 -1.1446e-06
20:23743853 A C 0.171172 -2.4782e-05
20:23746310 T C 0.272909 -5.8072e-05
20:23749714 A C 0.831512 -3.4505e-05
20:23750404 T C 0.173016 -2.8005e-05
20:23752250 C T 0.145601 9.7284e-06
20:23754681 A G 0.142693 -5.1282e-06
20:23758383 A G 0.717467 -6.0226e-05
20:23763351 A G 0.750971 2.3436e-06
20:23766277 T C 0.237530 -3.2107e-05
20:23778131 T C 0.022370 -3.3966e-05
20:23779167 G A 0.122222 1.0308e-04
20:23783368 T C 1.471063 -6.0617e-05
20:23799246 T G 0.514217 2.8054e-05
20:23800519 T G 0.719652 -6.5710e-05
20:23801747 C A 0.058370 -2.1517e-06
20:23801950 T C 0.416086 1.8871e-05
20:23805953 T C 0.097109 1.4801e-05
20:23810703 G C 0.701176 -2.9700e-05
20:23813618 A G 0.366921 -8.8149e-06
20:23814024 T G 0.202007 -2.2140e-06
20:23829486 T G 0.049580 -9.3323e-06
20:23830338 G A 0.082093 2.6076e-05
20:23833226 A G 0.132725 3.3545e-05
20:23847009 C T 0.366743 -1.4881e-05
20:23847706 A G 1.125785 2.5509e-05
20:23860178 G A 0.875818 6.9431e-05
20:23860998 A G 1.661639 -1.8539e-04
20:23867669 G T 0.026846 3.6361e-06
20:23869747 A G 0.090860 -4.0350e-06
20:23887289 T C 0.274074 9.3007e-05
20:23890124 C T 0.046055 1.6569e-05
20:23894838 A G 1.498608 -7.8138e-05
20:23913220 T C 1.961602 -4.3748e-05
20:23916654 C A 0.112968 9.2770e-06
20:23917136 T G 0.120579 -9.7267e-06
20:23925871 T C 0.267391 4.1723e-05
20:23926870 C T 0.121167 -9.2058e-05
20:23932584 T G 1.821859 -1.8120e-05
20:23953105 T C 0.119476 4.9508e-07
20:23953831 G A 0.207772 3.4256e-06
20:23965339 G A 1.946960 3.3411e-06
20:23974400 G C 0.064706 -1.9584e-05
20:23977072 G A 0.372196 2.1493e-04
20:23980270 T G 0.064112 -2.9426e-05
20:23989652 A G 0.110666 6.4781e-05
20:23989930 C T 0.782010 7.9279e-05
20:23995164 G A 0.095333 4.4009e-05
20:23995560 G A 0.225786 -1.6440e-05
20:24004754 A G 0.042524 -4.3461e-06
20:24014138 G A 0.282033 3.6462e-05
20:24019385 G A 0.116298 -1.0507e-05
20:24022718 T C 0.026395 1.7776e-05
20:24023945 C T 0.117031 -5.6232e-06
20:24039955 G C 0.048963 3.7794e-05
20:24042907 A G 0.081938 4.4790e-05
20:24047154 C G 0.082054 1.8308e-05
20:24047323 A G 0.033046 3.6690e-05
20:24051650 A G 0.199725 7.7625e-05
20:24051702 A G 0.291482 -3.7382e-05
20:24052857 G A 0.344002 8.7105e-05
20:24054597 C T 0.036464 -1.5864e-07
20:24058407 T C 0.119683 3.8300e-05
20:24070067 G A 0.037716 2.3438e-05
20:24084087 C T 0.070970 4.9893e-05
20:24084648 G A 0.047821 -5.9865e-06
20:24085745 G T 0.077247 4.7853e-05
20:24086003 T C 1.074725 -3.1464e-05
20:24086468 A G 0.035853 -3.3657e-05
20:24088337 A G 0.036944 2.3916e-05
20:24093563 A G 0.047662 1.5527e-05
20:24094270 A G 0.137162 -1.4438e-05
20:24098549 A G 0.023935 -2.5667e-06
20:24133456 C T 1.158656 -3.0895e-05
20:24134724 C T 1.976523 -1.0869e-05
20:24134855 C T 0.179708 3.2722e-06
20:24135234 A G 0.142859 1.1429e-04
20:24135490 G C 0.045464 1.4987e-05
20:24137792 T C 0.070892 -2.6090e-05
20:24139471 T C 0.036308 -2.9834e-05
20:24139940 T C 0.073849 3.4695e-06
20:24140355 A G 1.221086 -1.6584e-05
20:24148686 A G 0.031494 -1.1417e-05
20:24163616 A C 1.978298 -5.5350e-06
20:24168936 T C 0.092078 -2.3823e-05
20:24173344 A G 0.057808 -2.0100e-05
20:24180615 C T 1.958385 1.5063e-06
20:24184146 C G 0.037035 7.0377e-06
20:24190593 A G 0.209719 -8.0977e-05
20:24193468 T A 0.076942 1.3885e-05
20:24216313 G A 1.089410 -2.7104e-05
20:24219890 T C 0.054432 1.4176e-05
20:24223066 T C 0.055838 8.3424e-06
20:24224610 C T 0.056607 4.0248e-05
20:24227140 T C 0.122926 -8.3362e-07
20:24227673 A G 1.209979 -3.7739e-05
20:24232843 T C 0.072496 3.1133e-05
20:24237796 T C 1.063433 -2.7045e-05
20:24243044 T C 0.187758 -5.4586e-05
20:24243317 C T 0.100809 4.6924e-05
20:24249133 C T 0.029706 -1.1568e-05
20:24254455 C T 0.086956 1.1810e-05
20:24257911 G T 0.128687 4.5125e-05
20:24258641 C G 0.042387 1.9850e-05
20:24277723 C T 0.039485 1.3904e-05
20:24284524 G T 0.142031 2.7709e-05
20:24291720 A G 0.067955 2.3170e-05
20:24299534 A G 0.231145 -2.1913e-06
20:24306446 C T 0.907974 -2.5790e-06
20:24306739 A C 0.028161 5.5378e-05
20:24313473 A G 0.915424 -9.1869e-06
20:24323250 T C 0.166449 2.4418e-05
20:24323976 T C 1.043212 6.7340e-06
20:24332484 C T 0.058357 -2.8076e-05
20:24332731 G A 1.491710 -1.0807e-05
20:24336365 A G 0.053530 4.0172e-06
20:24336795 T C 1.542446 -1.7493e-05
20:24344783 T C 0.023659 -9.1206e-06
20:24356580 T C 0.291290 1.7374e-05
20:24360226 G A 1.428108 3.4419e-06
20:24360631 A G 0.040063 1.0279e-05
20:24363845 G T 0.064086 -3.5796e-05
20:24368009 C A 0.062395 -4.2361e-05
20:24390153 T C 0.611439 1.4382e-05
20:24393384 T C 0.139866 1.4315e-05
20:24394402 A G 0.158591 7.0641e-06
20:24398140 T G 0.038323 -2.1475e-05
20:24398320 A G 0.036632 1.5942e-05
20:24401722 A G 0.187187 6.9588e-06
20:24407852 T C 0.031472 -9.5013e-06
20:24414535 T C 0.162522 1.0007e-05
20:24419241 T C 0.743242 -8.3373e-06
20:24424704 C T 1.321921 -1.1132e-05
20:24425137 A G 0.037921 -1.2621e-05
20:24425644 A G 0.042215 2.0338e-05
20:24428580 A G 0.077712 -4.0940e-05
20:24429585 G A 0.049012 2.0990e-06
20:24430322 A G 0.055432 -1.1695e-05
20:24432426 G A 0.045283 -2.0312e-05
20:24439555 C T 0.593048 -3.4090e-05
20:24441894 T C 0.049502 6.1702e-06
20:24445459 T C 0.077923 2.4686e-05
20:24449299 T C 0.054760 1.4168e-05
20:24453924 T C 0.121413 -2.3741e-06
20:24456098 C T 0.073729 -1.6928e-05
20:24456104 A G 0.048441 -1.3051e-05
20:24471953 T G 0.782400 -7.0643e-06
20:24478253 C T 0.091227 2.3167e-05
20:24486388 C G 0.034919 -1.1678e-05
20:24486653 A G 0.055708 -1.0259e-05
20:24492006 A C 1.411918 -4.0948e-05
20:24492129 G A 0.113844 -3.5354e-05
20:24500721 A G 1.464017 -2.3233e-05
20:24503530 G A 0.500685 2.3286e-05
20:24505894 C T 0.050112 -6.3301e-06
20:24511120 A G 0.032066 -1.7501e-05
20:24524937 A G 0.057662 -9.6723e-06
20:24526892 G A 1.268719 -3.8502e-05
20:24527458 G A 0.044854 1.0198e-05
20:24530812 G A 1.595476 -8.4122e-06
20:24544881 G A 1.131845 2.5313e-05
20:24554413 A C 0.088514 -2.4737e-05
20:24556917 G T 0.448875 2.6501e-05
20:24558314 T C 0.058078 4.9187e-06
20:24560089 A G 0.023292 -5.6460e-06
20:24577509 T C 1.688050 -2.8982e-06
20:24591936 A G 0.379236 2.1853e-05
20:24593338 C T 0.048051 -5.6255e-06
20:24605951 T G 0.543845 -1.1602e-05
20:24613571 G A 0.538521 -1.0639e-05
20:24619771 A G 0.687596 -1.4935e-05
20:24630360 T C 0.642453 8.9622e-06
20:24632206 G T 0.096086 -3.3358e-07
20:24636027 A G 0.045292 2.7340e-06
20:24641285 A G 0.195084 7.8260e-06
20:24641577 T C 0.094077 1.8541e-05
20:24645939 A G 0.836703 2.0367e-05
20:24646685 G C 0.095645 2.1533e-05
20:24648764 G A 1.963549 -8.7742e-06
20:24650749 C G 1.860319 -1.7590e-05
20:24652296 G T 0.498874 -3.9868e-06
20:24654315 T C 0.080600 2.7479e-05
20:24665361 A C 0.145861 -1.5863e-05
20:24672533 C T 0.493125 -2.1753e-05
20:24680829 A G 0.167647 9.2571e-05
20:24684899 G A 0.152034 4.5457e-05
20:24689777 T C 0.069263 -6.1303e-07
20:24702197 T C 1.360897 -8.1652e-08
20:24713823 A G 1.833541 -3.3172e-05
20:24716468 T G 1.303472 9.9107e-07
20:24717674 C T 1.479558 -6.8279e-06
20:24718438 T G 0.478029 -5.0187e-05
20:24718729 G A 0.762139 -1.4023e-06
20:24722364 T C 0.697859 -1.2267e-05
20:24729921 G A 0.597904 7.0855e-06
20:24734100 A G 0.108599 -7.1052e-07
20:24747023 T G 0.060713 -3.1223e-05
20:24748932 G A 0.187430 -9.1600e-06
20:24749185 T C 0.062953 1.5194e-05
20:24756665 G A 0.053176 1.4110e-05
20:24758776 G A 0.042939 6.5682e-06
20:24759367 T C 0.057902 1.2400e-05
20:24771927 A G 1.110257 1.1045e-05
20:24772854 A G 0.165914 5.7246e-06
20:24796986 T C 0.047999 -2.6398e-06
20:24797357 A C 1.658078 2.5230e-05
20:24799364 T G 0.039843 -1.4797e-05
20:24801524 C G 0.041758 1.2155e-05
20:24811468 A G 0.028752 2.9035e-05
20:24835418 T C 0.135653 4.3727e-07
20:24835778 A G 0.176508 -5.7325e-06
20:24838982 A G 0.037587 -1.5619e-05
20:24840164 G A 0.104606 2.3657e-05
20:24854962 C T 0.591639 -4.9798e-06
20:24868966 A G 0.029686 3.6905e-05
20:24878389 A G 0.180952 -1.8368e-05
20:24890945 T C 0.812933 -5.9048e-06
20:24898856 A G 0.816741 -1.3097e-05
20:24913729 A G 0.460764 -2.5463e-05
20:24914348 C A 0.031945 -1.2491e-06
20:24918198 G A 0.032900 1.6181e-06
20:24921006 A G 0.966740 1.9305e-05
20:24924499 A G 0.077932 1.7454e-05
20:24930531 A G 0.055403 -2.7398e-06
20:24935048 G T 1.235611 3.9721e-06
20:24944483 A G 0.031485 -1.6776e-05
20:24947476 A C 1.446603 1.6992e-06
20:24951486 A G 0.249318 -4.8670e-06
20:24952147 A G 0.041368 -1.4379e-05
20:24961550 C T 0.102094 -1.2146e-05
20:24964558 C T 0.136266 -3.1073e-06
20:24966465 T C 0.181581 3.7146e-05
20:24970041 C T 0.160931 4.2310e-07
20:24973005 T C 0.443448 -4.5164e-06
20:24973247 A C 0.190916 -2.0509e-05
20:24973769 A G 0.460255 -2.1938e-05
20:24979869 G A 1.935531 5.0043e-05
20:24981054 A G 0.213705 -1.2418e-05
20:24992044 G C 0.043913 2.1022e-06
20:24994289 T C 0.358226 -7.7104e-06
20:25005744 T C 0.353678 -6.5920e-06
20:25009045 C T 0.068902 -1.1902e-05
20:25015042 G A 0.041196 1.2844e-06
20:25017307 G A 1.723167 6.6184e-06
20:25018873 T C 0.080243 1.2526e-05
20:25019099 A G 0.233920 -2.3228e-05
20:25025971 G T 0.262224 -1.5056e-05
20:25027526 A G 1.286662 1.2901e-05
20:25030730 T C 0.065196 1.1757e-05
20:25031646 T G 0.145621 6.1556e-06
20:25035509 A C 0.062904 -3.4505e-06
20:25036787 A G 0.125162 -1.8708e-05
20:25038484 T G 0.342009 -1.6613e-05
20:25040884 T C 0.175284 -2.8334e-05
20:25051606 A G 0.035396 1.2797e-05
20:25056697 A C 0.030621 7.8450e-06
20:25057375 A G 1.274454 -1.3702e-05
20:25062715 A C 0.195480 -1.4298e-06
20:25063832 C A 0.460482 4.1850e-06
20:25067283 T C 1.012363 -7.0249e-06
20:25070943 T C 0.402638 -2.4913e-05
20:25073425 A C 0.117148 -2.0902e-05
20:25084781 A G 0.296733 2.2395e-05
20:25085760 G A 1.580250 -1.1604e-06
20:25119498 G A 0.108716 -7.1328e-07
20:25119836 C G 0.234099 3.8489e-05
20:25121111 T G 0.035740 -2.1543e-05
20:25122727 T C 0.041881 -4.7401e-06
20:25124088 A G 1.300469 -5.8713e-06
20:25139399 T C 0.056766 3.5041e-05
20:25142501 T C 0.041251 -1.1002e-05
20:25143524 G T 0.164583 1.8136e-05
20:25144017 A C 0.512857 2.6386e-06
20:25156756 G A 0.249094 -3.1949e-06
20:25156938 A C 0.243706 -3.4450e-06
20:25173063 G T 0.169520 1.7968e-05
20:25176462 A G 0.021056 1.7101e-05
20:25177987 G A 1.499708 -6.0930e-05
20:25181998 C T 0.930455 -2.3229e-05
20:25187724 A G 0.034179 -2.1786e-05
20:25188117 A G 0.062774 2.4884e-05
20:25193318 T C 0.032845 -1.1199e-05
20:25193949 A G 0.671188 -1.1136e-05
20:25195913 C T 0.296243 -2.2280e-05
20:25196655 A G 0.031523 -2.4873e-05
20:25202508 G A 0.235728 4.1853e-06
20:25205031 G C 0.364240 -1.1479e-05
20:25210827 G A 0.990035 -4.0878e-05
20:25218814 G C 0.020984 1.2290e-05
20:25226899 T C 0.082577 -1.2780e-05
20:25229564 A C 0.886643 -4.0011e-05
20:25229978 A G 0.302793 -5.1049e-05
20:25234841 T C 0.075537 -3.7573e-06
20:25253238 T C 0.055815 -1.7763e-05
20:25257001 G A 0.083457 1.3595e-06
20:25262769 A G 0.359845 -8.9987e-06
20:25280561 A G 0.038674 1.5046e-05
20:25281027 T C 0.066377 1.9472e-05
20:25282753 T C 0.057101 9.0348e-06
20:25298326 T C 0.278781 3.2242e-05
20:25300316 A G 0.042056 3.6566e-05
20:25301022 A G 0.520494 -3.9138e-05
20:25330652 C T 0.040612 -1.3012e-05
20:25332135 C T 0.120553 -1.4277e-06
20:25346082 A G 1.110193 4.2003e-05
20:25354423 A G 0.058282 -1.4605e-05
20:25363057 A G 1.036305 4.1438e-05
20:25363242 T C 0.182036 4.5068e-06
20:25374223 T G 0.125919 -7.2227e-07
20:25391969 T C 1.117502 4.3807e-05
20:25398790 A G 0.958564 7.0763e-05
20:25400154 T C 0.220606 8.8822e-06
20:25416773 G A 0.110420 7.7991e-06
20:25434059 T C 0.076082 2.6769e-07
20:25434139 T C 0.216402 9.5262e-06
20:25438783 T C 0.807071 9.2504e-05
20:25444262 C T 0.114509 1.7623e-05
20:25446043 A G 0.363341 -6.9019e-06
20:25448256 A G 0.131336 2.5006e-05
20:25451067 A G 0.020913 3.7809e-05
20:25456698 T C 0.072606 -6.8545e-06
20:25464941 T C 0.028696 -2.9916e-05
20:25467639 T C 0.057529 -1.2208e-05
20:25471569 A C 0.096924 3.4164e-05
20:25481957 G C 0.034987 1.2905e-05
20:25484623 A G 0.084456 -6.2010e-06
20:25497127 C T 0.024243 4.0072e-05
20:25515956 A G 0.041887 2.8210e-05
20:25530619 C A 1.035519 3.8339e-05
20:25532467 A G 0.037272 -2.8775e-07
20:25532622 A G 0.028586 -3.1602e-05
20:25556801 C T 0.821528 4.0475e-05
20:25565515 C G 0.066449 -2.4969e-05
20:25566485 G A 0.580464 -5.4491e-07
20:25571740 T C 0.109589 4.3264e-05
20:25580959 G A 1.700670 2.0884e-08
20:25600601 A G 0.061450 1.9850e-05
20:25601368 T C 0.073726 -7.5761e-07
20:25605527 G A 0.073881 -1.5056e-06
20:25612420 T C 0.075115 -3.9850e-06
20:25639508 T C 0.359141 1.5796e-06
20:25639835 A G 0.097063 3.6785e-05
20:25641200 T C 0.057045 -1.8683e-06
20:25649055 G T 0.079085 -3.0707e-05
20:25650787 A G 0.097660 -2.1536e-06
20:25653105 C A 0.159863 1.4433e-05
20:25666737 T C 0.085998 1.9879e-06
20:25672341 G A 0.451614 1.5800e-05
20:25675318 A G 0.031053 1.3044e-05
20:25701828 T C 0.044189 -1.3099e-05
20:25704132 A G 0.084469 -1.3886e-05
20:25705106 A T 0.133588 2.7312e-05
20:25715345 C T 0.078435 -3.2408e-05
20:25717520 T G 0.028810 -3.0254e-05
20:25722174 A G 0.040316 -1.3987e-05
20:25722462 C T 0.368424 -5.5779e-05
20:25725263 T A 0.518245 -2.2905e-05
20:25732547 G T 0.033860 -6.2312e-06
20:25737116 T C 0.162447 2.6294e-05
20:25743350 A G 0.032377 -2.8597e-05
20:25839745 A G 0.062326 2.3749e-05
20:25843227 C T 0.029287 -3.3939e-05
20:25846964 A G 0.228016 -1.6081e-05
20:25849847 A G 0.359534 -7.3348e-06
20:25861259 T C 0.077186 -2.5726e-05
20:25922436 C A 0.054546 -3.4251e-06
20:25935552 A C 0.228974 -1.8977e-05
20:25949415 T C 0.089857 -3.2978e-06
20:25969265 G A 0.691747 -1.9806e-05
20:25970765 A G 0.362601 -9.3800e-06
20:25970985 C T 0.226072 -1.7141e-05
20:25972123 T G 0.077403 -7.5486e-06
20:26072582 T C 0.255580 -2.1681e-05
20:26106445 A G 1.311138 -1.5620e-05
20:26113587 T C 0.027294 3.0648e-05
20:26120084 A G 1.288775 -1.9441e-05
20:26137737 A T 0.036727 1.9374e-06
20:26158945 A G 0.242820 -1.5005e-05
20:26166052 T C 0.129742 1.7598e-05
20:26167206 T C 0.043725 1.8129e-05
20:26167980 C T 1.334895 -1.0305e-05
20:26176538 T G 0.105184 2.2344e-05
20:26178568 G T 0.432419 2.8356e-05
20:26213890 C T 0.066608 -7.2286e-06
20:26220833 A G 0.068779 1.1050e-05
20:26222699 A G 1.468369 -1.5707e-05
20:26224651 T C 0.645530 -1.6756e-05
20:26224680 A C 0.054329 -2.3122e-05
20:26228227 A G 0.150035 2.0409e-05
20:26230711 C A 0.073658 -2.5533e-06
20:26231053 C A 0.259523 -2.5498e-05
20:26231637 G A 0.040953 -8.6692e-06
20:26246086 A C 0.495186 1.8903e-05
20:26246166 T C 0.252301 -2.5654e-05
20:29471031 A G 0.073765 -2.9046e-06
20:29520899 C T 0.092168 -9.6396e-06
20:29528551 T C 0.196022 3.5503e-05
20:29529644 C T 1.973316 2.0026e-05
20:29529825 G A 0.975036 4.3516e-06
20:29542498 A G 0.476958 -6.0740e-06
20:29560603 C T 0.975341 7.7404e-06
20:29568943 A G 0.977630 1.1782e-05
20:29575959 C T 0.319266 -1.4265e-05
20:29578181 T C 0.209216 1.1258e-05
20:29641312 C T 0.158760 1.9109e-05
20:29815418 C T 0.044429 1.4107e-05
20:29833898 C T 1.330350 1.4470e-05
20:29836828 G T 1.035149 5.2903e-06
20:29839920 G A 0.254794 5.2393e-06
20:29844516 T C 0.105648 -2.1412e-05
20:29857093 A G 0.043345 -6.8211e-06
20:29857455 G C 0.101815 -1.5062e-05
20:29874982 C A 1.672058 1.7547e-05
20:29877023 T G 0.032880 3.0936e-06
20:29889330 T C 0.295085 1.0985e-05
20:29890241 G A 0.036720 2.1013e-05
20:29891327 A G 0.072463 -2.0309e-05
20:29893501 T C 1.824316 3.4297e-05
20:29895629 A G 0.697963 -1.7710e-06
20:29903893 T G 0.059272 -4.5261e-06
20:29904377 A G 0.310061 2.4068e-06
20:29908963 T C 0.058026 5.3364e-06
20:29911593 T C 0.044146 3.9490e-06
20:29929083 C T 0.059197 9.5897e-06
20:29934978 A G 0.037434 2.1592e-05
20:29946316 A C 0.277625 4.0515e-06
20:29955560 G A 0.068497 2.0243e-05
20:29957056 C G 0.086394 2.5348e-05
20:29970431 T C 0.040946 -7.7394e-06
20:29974298 C A 0.216295 1.9669e-05
20:29976949 A C 0.071554 -1.9479e-05
20:29981800 A G 0.108979 1.6353e-05
20:29989958 T C 0.072288 -7.7032e-06
20:29991219 G A 1.676080 1.5876e-05
20:29995169 G A 0.380005 -2.4882e-06
20:30000938 C T 0.044033 1.3365e-05
20:30001453 C T 0.204893 -1.5562e-06
20:30011117 C T 0.038226 -4.6658e-06
20:30038038 C T 0.211206 -8.0623e-06
20:30038514 A G 0.059684 1.1688e-05
20:30061453 T C 0.059532 -2.1979e-05
20:30064331 G A 0.594311 6.6244e-06
20:30065815 A G 0.071746 -8.5673e-06
20:30083622 A G 0.037304 2.3872e-06
20:30104807 G A 0.988597 1.7567e-05
20:30115523 A G 0.074339 -3.2851e-05
20:30120325 C T 0.080480 5.9945e-05
20:30128436 T C 0.032705 -1.6862e-05
20:30135990 G A 0.244420 -3.2980e-05
20:30142532 A C 0.093976 -5.5953e-06
20:30146120 A G 0.028232 7.1276e-05
20:30148324 G A 0.075452 2.8955e-05
20:30158298 A G 0.051823 1.3429e-06
20:30160111 A G 0.101630 2.6682e-05
20:30165506 A G 0.057023 9.2103e-06
20:30192907 T C 0.317422 -1.8695e-05
20:30193377 G A 0.062028 -2.6807e-05
20:30211639 A G 0.033627 2.9146e-05
20:30232673 A G 0.153102 4.2051e-06
20:30254548 A G 0.150055 2.4713e-06
20:30294682 C T 0.044452 8.3973e-06
20:30296422 T C 0.129580 1.9705e-05
20:30296428 C T 0.063579 -3.3138e-05
20:30325791 C T 0.066841 -2.6827e-05
20:30327500 A C 0.022325 -1.9581e-05
20:30335689 G C 0.191861 -9.1306e-06
20:30347798 T C 0.110222 8.7775e-06
20:30347832 G A 0.837890 4.6071e-07
20:30377773 A G 0.425596 1.3470e-05
20:30405557 G A 0.042965 1.6599e-05
20:30405996 C T 0.093860 2.0808e-05
20:30408306 G C 0.045691 -8.2440e-06
20:30408580 C T 1.146552 1.0539e-05
20:30413121 A G 0.582486 1.6063e-05
20:30414503 T C 0.035931 4.2508e-06
20:30414621 T C 0.053981 4.1793e-06
20:30422578 C T 0.203455 -2.7944e-05
20:30423968 G A 0.145413 7.1303e-06
20:30433139 A G 0.227581 2.5036e-05
20:30436287 T C 0.028307 -1.9683e-05
20:30436641 C G 0.135578 1.1522e-05
20:30444449 G C 0.412116 3.3940e-05
20:30444722 A G 1.708437 1.6257e-05
20:30449325 G C 0.732641 -2.6723e-06
20:30452782 T C 0.573417 2.5115e-05
20:30453910 G A 0.104782 -3.3472e-07
20:30456170 G C 0.041018 -4.0276e-07
20:30459439 T C 0.657815 1.8356e-05
20:30463114 G A 0.191251 6.0456e-06
20:30475633 A C 0.386730 1.2127e-05
20:30483158 T G 0.051261 1.6594e-06
20:30489670 G A 0.521802 -5.4016e-06
20:30495890 C G 0.052991 8.0180e-06
20:30502331 C T 0.082233 2.9971e-05
20:30504235 T C 0.121491 4.1212e-05
20:30510804 T C 0.028167 -4.4046e-07
20:30512051 G A 0.177313 -7.7191e-06
20:30514161 G T 0.386162 1.7581e-05
20:30517046 G A 0.971589 2.6038e-05
20:30517503 T C 0.337277 -8.3545e-06
20:30526041 T C 0.099949 -7.7283e-07
20:30528654 C T 0.113747 -3.9135e-05
20:30532709 C T 0.826426 -3.1534e-05
20:30533949 G A 0.822323 -2.9598e-05
20:30549339 A G 0.051459 -1.0208e-06
20:30551494 G A 0.247442 -7.6519e-06
20:30555622 A G 0.042647 -3.0791e-05
20:30558322 A T 0.192484 -2.8369e-06
20:30560938 A G 0.523042 -2.3707e-05
20:30561226 G A 0.177190 -2.0845e-05
20:30577396 C G 0.064994 4.1659e-07
20:30578467 C T 0.632095 -6.3965e-05
20:30579170 A G 0.119128 -3.8668e-06
20:30581522 A G 0.139811 -4.8077e-05
20:30584710 T C 0.146052 -4.8367e-05
20:30592226 T A 1.246618 1.5959e-05
20:30595382 C T 0.622981 -3.9546e-05
20:30602489 G A 0.026486 -3.8052e-05
20:30603493 T G 0.085200 -6.4970e-07
20:30603601 T C 0.148127 -2.1346e-05
20:30608318 G A 0.201358 -1.1111e-05
20:30614282 A G 0.085297 -2.0936e-05
20:30616835 A G 0.115366 -6.8702e-06
20:30623540 G A 0.283994 -3.3349e-05
20:30627376 C T 0.078578 2.3344e-05
20:30629296 C G 0.039128 1.5208e-05
20:30635236 G T 0.098134 2.3968e-05
20:30645680 A G 0.193610 -5.9671e-06
20:30645959 C T 0.293059 2.5819e-06
20:30647022 G A 0.021990 2.9510e-06
20:30648578 C T 1.358446 1.7232e-05
20:30649530 C T 0.172727 -6.4553e-06
20:30651031 A G 0.023591 1.2151e-05
20:30658042 T C 0.048343 -1.5078e-05
20:30658577 A G 0.102062 -1.4464e-05
20:30660621 C T 1.404618 1.5892e-05
20:30661605 T A 0.044526 2.4417e-05
20:30677633 A C 0.094720 7.0767e-06
20:30678894 C A 0.158130 1.2169e-05
20:30680225 T G 0.654657 -1.1375e-05
20:30698922 C T 0.100169 -3.4775e-06
20:30699601 A G 0.111591 1.8443e-05
20:30729619 A G 0.020637 -8.3254e-06
20:30731472 C A 0.794442 2.3411e-05
20:30732169 G A 0.281536 5.9561e-06
20:30742996 T G 0.278385 -4.4804e-05
20:30770205 G A 0.263701 1.0158e-05
20:30809800 G A 0.034951 7.2940e-06
20:30818850 T C 0.120414 2.5534e-05
20:30819912 T C 0.098589 -2.0256e-05
20:30821691 G A 0.317718 2.6890e-05
20:30826786 C T 0.061265 -2.0451e-05
20:30831072 T C 0.031631 3.4933e-05
20:30840014 T C 0.022075 -1.8645e-05
20:30845108 A G 0.021156 -8.7018e-06
20:30849517 G T 1.104421 4.1321e-05
20:30876625 C T 0.056523 -3.2884e-05
20:30877437 G A 0.029774 -7.0740e-06
20:30885583 T C 0.066341 1.9654e-05
20:30906414 A G 0.078594 2.8378e-06
20:30961341 A G 0.756527 1.4973e-05
20:31017119 C T 0.085875 2.2264e-05
20:31019024 T C 1.655881 -2.3461e-05
20:31025163 G A 0.720460 7.9710e-06
20:31027111 A G 0.034993 7.2073e-06
20:31028723 G A 1.900168 -4.4006e-06
20:31033766 A G 0.095090 8.9345e-06
20:31040476 C T 0.086440 3.5895e-05
20:31042348 C T 0.412710 2.4422e-05
20:31050805 G T 1.895848 -4.2392e-07
20:31073168 A G 0.135643 1.2374e-05
20:31076232 C G 0.185674 -9.4740e-07
20:31081405 T G 0.097164 -2.1573e-05
20:31085492 G T 0.023873 -1.3095e-05
20:31085857 G A 0.772490 3.2642e-05
20:31091235 C T 0.593886 6.6917e-05
20:31099311 C T 1.055773 9.8229e-05
20:31108477 T C 0.447207 8.6296e-05
20:31112389 T C 0.041459 9.0113e-06
20:31119148 A G 0.118554 -3.3362e-05
20:31121323 A G 0.106853 -4.8434e-05
20:31144462 A G 0.114685 -1.2413e-05
20:31145415 A G 0.475556 1.5677e-04
20:31167877 A G 0.645176 1.3813e-04
20:31169605 T G 0.089809 -4.0796e-05
20:31177592 A G 0.147662 -1.7121e-05
20:31178800 A G 0.075501 -1.9331e-05
20:31181702 T C 0.035214 -9.9038e-06
20:31181808 T G 1.400132 -9.4380e-05
20:31182888 A G 0.024285 1.6051e-05
20:31190475 C T 0.119287 5.9258e-05
20:31191015 T C 0.523675 -1.0061e-05
20:31195299 C A 0.212488 -8.0547e-07
20:31195504 T C 0.067925 2.3454e-05
20:31199581 T C 0.096498 -9.3371e-06
20:31200030 T C 0.081626 -5.8027e-05
20:31205204 A C 0.160801 -1.4462e-05
20:31206830 T C 1.817624 1.6252e-05
20:31211218 A G 0.026453 -3.6555e-05
20:31213107 A G 0.537441 -5.3978e-05
20:31218261 G A 0.228584 6.1750e-06
20:31223633 G T 0.698979 -9.9462e-06
20:31227293 C T 0.040940 1.8776e-05
20:31232940 G A 0.337774 7.1432e-05
20:31240778 A G 0.064326 1.8925e-05
20:31248265 T C 0.107914 1.4866e-05
20:31255800 T C 0.290310 1.6310e-05
20:31265482 C T 0.035009 -1.0272e-05
20:31273837 A G 0.047860 -1.5340e-05
20:31291483 A C 1.458119 -4.7468e-05
20:31306861 A G 0.504823 -8.5542e-05
20:31315867 T C 0.312258 1.8759e-05
20:31318404 A G 0.642566 -6.5124e-07
20:31323650 G A 0.121459 -9.2252e-06
20:31323987 C T 0.109375 -2.7630e-06
20:31324035 C A 1.545841 -2.5015e-05
20:31339948 C T 0.038362 -6.0617e-05
20:31340356 C T 0.348686 3.6993e-05
20:31343598 A G 0.095346 4.3124e-07
20:31352316 C T 0.831662 8.7384e-06
20:31365183 C T 0.055043 -6.9805e-05
20:31379151 G A 0.114243 -7.9414e-05
20:31384880 A C 0.041787 -1.2449e-06
20:31386449 C T 0.890960 -1.5787e-05
20:31390138 G A 0.080422 -2.5496e-05
20:31391229 C T 1.937554 -5.2323e-05
20:31398368 A G 0.203169 -2.3255e-07
20:31399643 C T 1.730058 -2.0379e-05
20:31403426 G A 0.208642 1.9411e-05
20:31409605 G A 0.137276 1.7542e-05
20:31410080 G A 0.020150 -1.4854e-05
20:31415948 G C 0.107732 -8.4679e-05
20:31419788 C T 0.602500 -1.9839e-06
20:31429865 T C 1.151768 -1.1264e-06
20:31438709 C T 1.975948 -5.1894e-05
20:31440180 G T 0.064037 -1.3583e-05
20:31446766 A C 0.040599 1.8024e-05
20:31447697 G C 0.047805 -9.1949e-05
20:31448849 A G 0.322554 3.6638e-05
20:31448908 T C 0.052592 4.3602e-05
20:31451351 A C 0.295646 4.2564e-05
20:31464494 T C 0.092659 -1.7841e-05
20:31465450 C T 1.066582 -3.2098e-05
20:31466534 T C 0.870852 -6.0554e-06
20:31469575 A G 0.066202 4.3124e-05
20:31471301 G A 0.037713 3.0983e-05
20:31474871 G A 1.361001 1.5926e-05
20:31477841 T C 0.032796 3.3085e-06
20:31478453 G A 1.522481 -1.9199e-05
20:31480052 C G 0.038859 7.7578e-05
20:31485620 G A 0.043432 -3.5341e-05
20:31486206 G A 1.386068 9.8503e-06
20:31489930 G A 0.048532 3.8078e-06
20:31497955 G A 0.027934 -1.9249e-05
20:31498160 A C 0.926826 6.7019e-05
20:31505706 G C 0.032825 1.0031e-05
20:31506862 T C 0.026853 1.4424e-05
20:31508152 G T 0.398678 -6.3087e-05
20:31510116 A G 0.109959 2.2634e-05
20:31511780 G C 0.108170 -3.9926e-06
20:31531544 T C 0.409071 1.8271e-05
20:31539108 C T 0.600595 -4.6786e-05
20:31540465 T C 0.038778 -1.1041e-05
20:31550792 G T 0.025191 3.0142e-05
20:31553713 T C 0.126039 3.3936e-06
20:31554304 T G 0.039443 9.9499e-06
20:31565736 T C 0.322525 -2.7722e-04
20:31568098 A C 0.104931 9.6126e-06
20:31584277 G T 0.023211 -2.7846e-05
20:31585545 T C 0.714027 -8.2703e-06
20:31590686 A C 0.481106 -5.1338e-06
20:31590745 C T 0.199524 1.9790e-05
20:31591228 T C 0.045409 3.7142e-06
20:31593192 A G 0.049265 1.9542e-05
20:31596472 T A 0.451579 -8.8498e-05
20:31596646 A G 0.092282 1.2265e-05
20:31597260 A G 0.318724 2.8908e-06
20:31603858 T C 0.054478 -1.3802e-05
20:31607654 C T 0.587709 2.1282e-05
20:31612282 T C 0.091354 -2.2919e-05
20:31612340 G T 1.865717 -1.2932e-05
20:31613985 C G 0.800229 5.8606e-05
20:31616793 A T 1.120741 4.0618e-06
20:31619500 T C 0.275759 4.1223e-05
20:31621165 C A 0.055221 4.0569e-06
20:31627291 G A 0.759621 -8.4523e-06
20:31629216 A G 0.065381 1.1574e-05
20:31630971 T C 0.297996 4.4629e-05
20:31638671 A C 0.067081 -1.6165e-05
20:31652596 T C 0.305461 5.2480e-05
20:31654699 G A 0.049953 -2.6251e-05
20:31656632 G C 0.735264 -2.1436e-05
20:31656837 A G 1.473280 -1.9563e-05
20:31656938 A G 0.629168 -3.8912e-05
20:31660543 T C 0.308996 4.7776e-05
20:31671599 G A 0.412148 -1.3478e-05
20:31671978 C T 0.658802 1.5550e-05
20:31672456 T G 0.229373 4.3043e-05
20:31673846 G A 0.739682 -2.1039e-05
20:31675943 T C 1.126159 -3.2076e-05
20:31676622 T G 0.985001 5.6057e-06
20:31676804 C A 0.758397 -2.0648e-05
20:31678696 A C 0.033880 -9.0034e-06
20:31678773 A G 1.398756 -1.1867e-05
20:31680334 T C 0.040359 -3.4532e-06
20:31687062 C T 1.219259 3.3489e-05
20:31688260 T C 1.207233 3.2176e-05
20:31690101 A G 0.054790 -1.0412e-05
20:31691679 A G 0.381060 1.1610e-05
20:31693773 C A 0.147179 2.9252e-05
20:31694484 T C 0.556075 -8.1481e-06
20:31697195 C T 0.783997 7.2169e-06
20:31697679 T G 0.168660 -2.0418e-05
20:31698261 T C 0.523756 -3.1831e-05
20:31699565 T C 0.051846 2.6570e-05
20:31711686 G A 0.035315 -7.4687e-06
20:31716818 C T 0.052625 2.7584e-07
20:31719159 T C 0.021650 -2.0478e-05
20:31719545 G C 0.060045 -1.2076e-05
20:31721782 G A 0.617048 -5.6466e-06
20:31722166 A G 0.453069 -2.9496e-05
20:31723315 T C 0.464552 -1.9207e-05
20:31725508 A G 0.046282 1.0246e-05
20:31728017 T C 0.033961 -2.9688e-06
20:31733198 C T 0.473112 -7.6441e-06
20:31747143 C T 0.050187 8.9762e-06
20:31753607 C T 0.073563 -3.8311e-06
20:31754219 G A 0.167670 -1.6122e-06
20:31760953 G T 0.055007 1.0348e-05
20:31780585 G A 0.021371 9.3649e-06
20:31790377 A G 0.274886 -5.4719e-06
20:31793069 G T 1.029939 2.2234e-05
20:31798151 A G 0.074355 -1.6652e-05
20:31798488 G A 0.058743 1.2565e-05
20:31805464 A C 0.055870 1.9628e-05
20:31806588 C T 0.206100 1.5115e-05
20:31812923 A G 1.058048 9.1178e-06
20:31824938 A G 0.054377 2.5682e-05
20:31826027 C T 0.542978 2.7726e-06
20:31850501 A C 0.170409 2.0995e-05
20:31854151 C T 0.434418 2.2608e-05
20:31854407 T C 0.272133 1.7003e-05
20:31859377 C T 0.543419 1.3785e-05
20:31868682 A G 0.024844 1.5418e-05
20:31870290 T G 0.055815 2.5337e-05
20:31874762 C T 0.044737 2.7594e-06
20:31876681 G A 0.526515 5.8855e-06
20:31876808 T G 0.025324 -6.9099e-06
20:31877283 A C 0.043186 1.5160e-05
20:31877565 T C 0.097372 -3.3777e-05
20:31877713 T A 0.038470 -2.4395e-05
20:31877898 T C 0.317098 -1.1521e-05
20:31878143 T C 0.325001 1.6437e-05
20:31884141 T C 0.242957 3.4639e-05
20:31885139 T C 0.045481 5.4508e-06
20:31887418 T C 0.848712 -1.8284e-05
20:31889944 T C 0.032036 -2.3596e-05
20:31894789 G C 0.066251 2.0056e-06
20:31897554 C G 0.909286 -4.4425e-06
20:31901830 A G 0.044062 -1.6429e-06
20:31904672 C A 0.881414 5.8023e-06
20:31905813 G A 0.793712 -1.0753e-05
20:31909319 T C 0.035321 -2.3620e-05
20:31913433 A G 0.080354 7.8105e-06
20:31913482 G A 0.025739 -1.3763e-05
20:31914031 T G 0.054332 -1.1318e-05
20:31915703 A C 0.712069 8.1089e-05
20:31917507 A G 0.025197 -2.7362e-05
20:31921493 G A 0.455113 2.9685e-06
20:31925918 G C 1.667387 -9.8334e-06
20:31933064 C T 1.431445 2.2402e-05
20:31938046 T C 0.938248 1.3697e-05
20:31938106 A C 1.825566 -2.7094e-06
20:31939710 T C 1.351812 1.9098e-05
20:31940540 A G 0.776570 2.4384e-05
20:31940612 T C 0.022958 -1.9419e-05
20:31941166 A C 0.069840 8.8025e-05
20:31946733 T C 0.052001 2.1951e-05
20:31950845 A G 1.783760 6.0277e-06
20:31979170 C A 0.358187 2.3883e-06
20:31984481 T C 0.101419 -2.1101e-05
20:31985883 T C 0.062972 5.5975e-05
20:32000462 T C 0.035039 -2.0880e-05
20:32001292 G A 1.365902 5.5267e-05
20:32088092 G A 0.070496 -3.1732e-05
20:32126879 T C 0.023321 -2.3514e-05
20:32129068 A G 0.033903 -2.9666e-05
20:32162067 C G 0.029793 3.2550e-07
20:32163561 G A 0.040897 -1.0903e-05
20:32171036 C T 0.067675 5.7080e-05
20:32174542 A G 0.092519 -7.3107e-07
20:32191383 A T 0.037061 3.9854e-05
20:32200023 A G 0.044052 -1.0885e-07
20:32206167 G T 0.055711 1.6542e-05
20:32218790 G A 0.026213 1.1357e-05
20:32239468 C T 0.966513 -7.6076e-05
20:32243629 T C 0.091217 -2.2374e-05
20:32245789 C T 0.023354 -5.4131e-06
20:32248461 A G 0.058876 -8.1598e-06
20:32260298 A G 0.027044 -2.4981e-05
20:32263233 C A 0.221498 3.3414e-06
20:32264675 T C 0.072213 -1.6774e-05
20:32266134 T C 0.053868 -2.5513e-05
20:32273524 C T 0.041232 -1.1352e-05
20:32276014 T C 0.026811 -2.0981e-05
20:32277069 G A 0.086972 -1.2615e-05
20:32291310 T C 0.098978 3.6712e-05
20:32295541 T C 0.947917 -8.5911e-05
20:32308275 T C 0.309201 -1.2694e-04
20:32313670 A G 0.071064 4.0927e-05
20:32333181 T G 0.516911 -6.6350e-05
20:32334666 A G 0.034289 -3.3204e-05
20:32341956 C T 0.337248 -3.7342e-06
20:32354990 A G 0.902693 -1.0509e-04
20:32374998 T C 0.708752 -5.0797e-05
20:32376748 T C 0.043910 -1.5957e-05
20:32378732 A G 0.602422 9.4604e-06
20:32383432 G T 0.042533 2.3852e-06
20:32394196 T C 0.266729 1.3379e-05
20:32407584 G A 0.106836 3.5731e-05
20:32415089 T G 0.888230 -1.7333e-05
20:32416751 G A 0.210764 3.5902e-05
20:32421239 A G 0.087803 -3.0368e-05
20:32426842 G A 0.381940 -6.9911e-05
20:32445327 T C 0.071720 -2.5383e-06
20:32449398 C T 0.271176 2.9937e-05
20:32452176 C T 0.215068 2.9645e-05
20:32456862 T G 0.348144 -8.6200e-05
20:32459320 C G 1.700173 -4.7152e-05
20:32465463 G A 0.262555 -3.0231e-05
20:32466219 A G 0.044017 -4.6069e-05
20:32476030 A G 0.472222 1.2938e-05
20:32477484 T C 0.522188 -3.2063e-06
20:32477633 G A 1.003661 6.3557e-06
20:32484835 C T 0.110829 -8.3489e-05
20:32498695 C T 0.237653 5.6870e-06
20:32509651 G A 1.618184 -1.4337e-05
20:32516339 A G 0.040021 -4.4562e-06
20:32531909 T C 0.026148 1.8242e-05
20:32533018 C T 1.164732 4.6398e-05
20:32536364 C T 1.287369 9.4678e-06
20:32537166 C T 0.632920 8.1310e-05
20:32542599 T C 0.068941 5.5561e-06
20:32545548 A G 0.047022 1.8834e-05
20:32566975 T C 0.118969 -8.0458e-05
20:32579941 C T 0.108011 1.4901e-06
20:32588095 C T 1.297522 5.6445e-06
20:32588955 A G 0.047142 5.2937e-06
20:32589141 T C 0.069808 -9.1198e-07
20:32599334 T G 0.080425 -6.6142e-06
20:32603927 A T 1.034633 4.2848e-05
20:32605029 T C 0.081649 -1.4907e-05
20:32606735 C A 0.729512 6.3971e-05
20:32607985 A G 0.219603 1.5647e-05
20:32626240 A G 0.116623 -6.1967e-05
20:32626498 G A 0.045740 1.8883e-05
20:32627950 T C 0.067030 -1.9955e-05
20:32644396 A G 1.296623 5.6524e-06
20:32652816 T C 0.159396 -2.5063e-05
20:32654818 A C 0.269040 5.1480e-05
20:32655512 T C 0.046156 6.4939e-06
20:32655691 T C 0.124429 -7.2032e-06
20:32660190 T C 0.124760 -1.0829e-05
20:32665084 T C 0.142800 9.3224e-05
20:32668624 T C 0.377652 2.0729e-04
20:32675636 C A 1.175275 1.3418e-05
20:32687611 C T 1.179299 4.1329e-05
20:32699478 A C 0.051583 -1.8668e-05
20:32729444 G T 1.261789 1.2837e-05
20:32738612 T C 0.555358 -2.5324e-05
20:32738927 G A 0.063829 -1.5536e-05
20:32757997 T C 0.277865 -2.9709e-05
20:32773520 C T 0.052027 -1.1818e-05
20:32778608 A G 0.074180 9.2282e-06
20:32806891 G A 0.200141 -3.5113e-05
20:32825638 C T 0.640405 -1.1666e-05
20:32828786 A G 0.046613 -3.4074e-05
20:32842357 G T 0.200702 -3.2163e-05
20:32842880 T C 0.062310 -1.8813e-05
20:32847711 A G 0.830587 -2.3308e-05
20:32847803 T C 0.022458 -3.4424e-05
20:32857293 C T 0.043338 1.1578e-05
20:32883308 A G 0.032588 -6.2916e-06
20:32888352 A G 0.064881 -1.0782e-05
20:32903004 A G 0.116769 1.2582e-04
20:32903687 G A 1.877843 3.8147e-05
20:32910305 A G 0.101396 -4.1012e-05
20:32955423 G A 1.019037 -3.9688e-06
20:32960604 C G 0.023925 1.4950e-05
20:32966374 T G 0.070542 -3.5399e-06
20:32974463 C A 0.026794 -3.0029e-05
20:32980139 G A 0.045601 -9.7857e-06
20:32988931 G A 0.031368 5.3909e-05
20:32991425 T C 0.054627 1.1134e-05
20:32992166 T C 0.052040 -3.3690e-06
20:32993390 G C 0.108368 4.3817e-06
20:32998560 G A 0.033380 1.0251e-05
20:33016252 T C 0.025210 -4.0236e-05
20:33028581 G T 0.025691 1.2486e-05
20:33028629 G A 0.046376 1.7880e-05
20:33036482 G A 0.987731 6.2465e-06
20:33048656 T C 0.047503 -1.2569e-05
20:33072578 G A 0.410422 -9.8765e-06
20:33074607 A G 0.125013 1.6264e-04
20:33081476 T C 0.086070 -2.6508e-05
20:33082171 T C 0.222258 -8.2168e-06
20:33096940 A G 0.057289 -1.7843e-05
20:33104592 C G 1.396371 -7.6615e-06
20:33113016 T C 0.054653 2.0310e-05
20:33114201 G A 0.279816 5.6208e-05
20:33123035 C A 0.109128 3.7599e-06
20:33129835 T C 0.062589 5.7089e-05
20:33132191 T C 0.560700 1.6290e-05
20:33132364 T C 0.947038 3.6179e-06
20:33171268 A C 0.061431 -3.2665e-06
20:33171772 A G 0.211170 -1.7844e-05
20:33193313 T C 0.179001 1.5380e-06
20:33212028 A C 0.050200 3.0798e-05
20:33212055 A G 0.844353 2.8910e-05
20:33217461 A G 0.092980 -2.2554e-05
20:33220984 C T 0.673360 7.9535e-06
20:33239512 C T 0.743427 1.0003e-05
20:33245284 C T 1.642550 1.8077e-05
20:33264731 G T 0.101004 -4.0257e-05
20:33294945 C T 0.894232 1.0379e-05
20:33320571 C T 0.368116 9.7803e-05
20:33338114 A G 0.027788 6.9089e-08
20:33355046 A G 1.714137 1.8733e-05
20:33357765 C T 0.115217 -3.2996e-06
20:33399182 C T 0.033055 -4.4804e-07
20:33403584 A C 0.365412 -1.4470e-05
20:33405664 T C 1.240951 -8.3935e-06
20:33437621 A G 0.759543 2.0069e-05
20:33442047 A G 0.111501 8.9650e-05
20:33457367 A G 0.119975 -2.7072e-05
20:33462842 G A 0.058840 6.1311e-06
20:33462951 T G 0.046308 -1.8587e-06
20:33467120 G T 0.035373 8.1964e-06
20:33502809 G A 0.051787 -4.8915e-06
20:33509879 A G 0.105717 -1.0344e-05
20:33527838 G A 1.240074 -6.6122e-06
20:33538214 A G 0.115918 8.7333e-05
20:33565169 C T 1.141385 -1.4010e-05
20:33565480 T C 0.619404 3.3431e-05
20:33565755 A G 0.199868 -1.4811e-05
20:33574773 G A 0.020342 1.0342e-05
20:33582046 T C 0.029157 -2.4614e-06
20:33584197 T C 0.028261 5.7016e-07
20:33584289 T C 0.880038 7.3924e-06
20:33585437 T C 0.164972 -2.0180e-05
20:33586968 A G 0.039972 -1.6511e-05
20:33588185 T A 0.021539 3.8445e-05
20:33592122 C T 0.035188 3.4986e-06
20:33592721 G A 0.248552 4.2102e-06
20:33594226 T G 1.220865 -1.7351e-05
20:33600406 C T 0.031403 -7.7450e-06
20:33619608 G A 0.096284 -4.6855e-05
20:33625526 G A 1.386883 -3.2290e-05
20:33640242 A G 0.356226 -4.7009e-05
20:33642396 T C 0.108401 -2.3383e-05
20:33653392 A G 0.029307 -4.7819e-05
20:33678636 C T 1.387529 -3.5275e-05
20:33694540 A G 0.238812 -3.0939e-05
20:33703607 T C 0.326517 -3.5687e-05
20:33713639 A G 1.192322 -7.6661e-06
20:33713975 C A 1.359303 -2.5348e-05
20:33719933 T C 0.078400 3.0684e-06
20:33729442 C A 0.168686 -2.2851e-05
20:33730387 T C 0.424139 -3.2675e-05
20:33730464 G A 1.125841 -1.6948e-05
20:33731022 C T 0.072233 4.1187e-05
20:33733180 A G 0.531605 2.0354e-05
20:33744904 G A 0.429445 -2.5977e-05
20:33753262 C T 0.425768 -2.5401e-05
20:33762035 C T 0.093094 7.7869e-06
20:33764554 G A 0.174733 -2.6462e-05
20:33765771 T C 0.576770 2.1802e-05
20:33771435 A G 1.124231 -1.0378e-05
20:33782642 T C 0.104347 -6.7639e-05
20:33797216 A G 0.020319 1.4443e-05
20:33799280 G T 0.836475 -2.0472e-05
20:33801283 C T 0.192461 -3.5953e-05
20:33804279 G A 0.058104 6.8878e-05
20:33805856 T C 0.025142 1.6071e-05
20:33813993 A G 0.086277 1.4667e-05
20:33833729 A C 0.280043 2.9678e-05
20:33834708 A G 0.353678 -2.5096e-05
20:33839267 T C 0.026213 -6.2546e-06
20:33844938 C A 0.647231 -5.2684e-06
20:33846233 G T 0.092545 -3.8133e-05
20:33848072 T C 0.023798 9.7012e-07
20:33848213 G A 0.026113 -6.2335e-06
20:33848555 T C 0.053121 9.8043e-05
20:33849179 A G 0.270127 1.0153e-05
20:33850951 T C 0.024895 -9.8047e-06
20:33851032 C G 0.155806 5.4843e-06
20:33859141 G C 0.074453 6.6292e-06
20:33864247 A G 0.038521 -4.4003e-06
20:33867697 G A 1.754713 1.0713e-05
20:33872215 A C 0.034188 2.5070e-05
20:33874720 T C 0.415972 -2.9941e-05
20:33879478 G A 0.450874 -3.9802e-05
20:33880546 A G 0.413100 -1.8478e-05
20:33880729 C A 0.867957 -5.7323e-05
20:33883015 A G 0.410220 -2.8393e-05
20:33886799 C A 0.104298 8.1030e-05
20:33889677 T C 1.810658 3.5458e-06
20:33906639 C T 0.045214 -2.3361e-05
20:33909784 T C 0.586070 -7.2960e-06
20:33914208 G A 0.739224 -2.9845e-05
20:33915321 T C 0.051430 -9.6780e-06
20:33923911 C A 0.094428 6.5758e-06
20:33935438 C G 0.235553 -1.1941e-05
20:33954235 A G 0.056841 1.4922e-05
20:33963218 T C 0.275924 1.8676e-05
20:33968939 C A 0.051294 -1.3785e-05
20:33975181 A C 1.262717 2.9963e-05
20:34010556 G A 0.139343 -1.8944e-05
20:34019641 C T 0.098164 -1.1654e-05
20:34025756 G A 0.805831 -3.2400e-05
20:34025843 T C 0.064803 -3.5935e-05
20:34025983 G A 0.719788 -2.6800e-05
20:34032006 A G 0.043806 -1.7140e-05
20:34049903 T C 0.068824 3.5637e-05
20:34079200 G A 1.654404 -5.2380e-05
20:34083117 T C 0.020530 5.6699e-06
20:34087238 C T 0.052537 2.5312e-07
20:34089740 A G 0.025642 -1.7473e-05
20:34090519 A G 0.160500 2.1490e-05
20:34090979 A G 0.028969 8.8406e-06
20:34095223 T C 0.049466 -4.4835e-05
20:34097353 C T 0.448661 -1.3290e-05
20:34101477 A C 0.043669 -8.8458e-06
20:34102577 G A 0.115899 1.3397e-04
20:34102596 A G 0.090338 6.6865e-06
20:34106005 T C 0.059519 -1.1996e-05
20:34108545 A G 0.044341 1.4249e-05
20:34111310 T C 0.052810 -2.0977e-05
20:34112192 C G 0.439972 -2.8656e-05
20:34116282 C T 0.299622 -1.5132e-05
20:34127871 A G 0.264158 -2.8899e-05
20:34131596 A G 0.047211 -2.5346e-05
20:34133472 C T 0.033241 -2.6127e-05
20:34146992 G A 0.042624 -4.3293e-05
20:34148001 T C 0.139301 -2.3873e-05
20:34148012 T C 0.122971 5.4086e-05
20:34148693 G A 0.126876 -5.4139e-05
20:34152782 T C 0.275282 -3.5492e-05
20:34164463 G A 0.140817 -2.3658e-05
20:34169284 G T 0.355522 -6.4562e-05
20:34190077 A G 0.253090 -4.0676e-05
20:34190699 T C 1.359511 7.2251e-05
20:34190970 T C 0.133131 -1.0944e-05
20:34194243 G A 0.413074 -5.3110e-05
20:34201820 A C 0.113299 -2.2862e-05
20:34214723 C T 0.132748 -8.1758e-06
20:34232870 T A 0.101510 -9.7079e-06
20:34239008 A G 0.061424 2.0045e-05
20:34243017 T C 0.345437 -8.0817e-05
20:34245480 T G 0.044143 1.4511e-05
20:34251693 G A 0.099339 2.1897e-05
20:34260921 G A 0.044435 1.0218e-05
20:34264594 A G 0.052154 -2.9895e-05
20:34292961 A C 0.258218 -4.0930e-05
20:34297650 G A 0.100166 -1.2654e-05
20:34298628 T C 0.073171 -2.0992e-05
20:34302957 G C 0.142433 3.1853e-05
20:34339200 A G 0.200608 -6.3022e-05
20:34363173 A G 0.142118 5.5862e-06
20:34364280 A G 0.061073 1.3415e-05
20:34374006 A G 0.086858 2.0197e-05
20:34380741 T C 0.125678 5.2215e-06
20:34417059 A G 0.067276 2.7862e-05
20:34418835 G C 0.105129 -1.4073e-06
20:34425968 G A 0.340688 -1.2896e-04
20:34427754 G T 0.079766 6.0527e-06
20:34429931 T C 0.079169 -5.0090e-05
20:34431788 A G 0.053942 -2.3477e-05
20:34435845 T C 0.040336 -1.1591e-05
20:34437103 C T 0.050083 1.6568e-05
20:34442731 A G 0.205584 -7.4663e-05
20:34445142 A G 0.284075 -2.1940e-04
20:34451393 T G 0.084813 6.2576e-05
20:34460479 T C 1.768842 3.2408e-05
20:34473225 A G 0.047600 -3.8253e-05
20:34482198 T C 0.026035 -9.4380e-06
20:34490263 G A 0.031072 -2.0865e-05
20:34490461 G A 0.047626 -3.5781e-05
20:34491560 T C 0.028294 -5.0800e-06
20:34495893 A G 0.026804 -1.4039e-05
20:34502107 A G 0.197872 -9.5920e-05
20:34518813 A G 0.049707 -1.1527e-05
20:34530739 G A 0.045896 4.6743e-06
20:34536176 T G 0.176579 -1.8597e-06
20:34560609 A G 0.082142 -4.6868e-05
20:34580341 C T 0.071155 -8.8888e-07
20:34582947 G T 0.050200 -3.7959e-06
20:34596371 T C 0.359913 -1.1193e-04
20:34602132 A G 0.087241 4.2766e-05
20:34606915 G A 0.324388 -1.0723e-04
20:34617702 C A 0.468071 6.9714e-05
20:34618902 T C 0.073148 1.6217e-05
20:34624622 A T 0.275110 -4.3252e-05
20:34624655 T G 0.051401 2.1702e-05
20:34632186 A G 0.117856 -3.6983e-05
20:34635441 G T 0.278612 -5.2525e-05
20:34644339 T C 0.020790 -3.6206e-07
20:34644985 G A 0.366035 -3.3338e-05
20:34648361 A G 0.086673 6.0582e-06
20:34649190 T C 0.107778 1.1599e-05
20:34653777 A G 0.021695 -3.1648e-06
20:34664524 T C 0.088721 1.1454e-05
20:34668910 A G 0.049651 -1.8621e-05
20:34669177 G T 0.075566 1.9329e-05
20:34686075 T G 0.346739 -2.9397e-05
20:34693710 G T 0.036386 -1.8640e-05
20:34705253 C T 0.059288 1.1953e-05
20:34726730 T C 0.108635 -7.1521e-05
20:34726973 A C 0.177764 -1.1830e-05
20:34734561 C A 0.110345 1.3656e-05
20:34746326 T C 0.041177 1.4885e-05
20:34751654 C T 0.136120 -4.3499e-06
20:34769811 G A 0.482976 -1.2580e-05
20:34773553 A G 0.058818 -2.4122e-05
20:34780895 T C 0.076735 -1.5041e-05
20:34783746 G T 0.036220 4.3011e-06
20:34797801 T C 0.044786 1.5840e-05
20:34821231 C A 0.025655 -1.5739e-05
20:34849227 A G 0.046879 -2.7913e-05
20:34849599 C T 0.999185 -9.5764e-05
20:34850364 T C 0.035295 -1.9458e-06
20:34851923 A C 0.070574 -3.6463e-05
20:34852571 T C 0.055199 -1.7355e-05
20:34854079 A G 0.073158 1.2881e-05
20:34854605 C T 0.083772 1.6504e-05
20:34860332 G A 1.050398 -2.2105e-05
20:34864586 G T 0.117035 1.0193e-05
20:34865772 T C 0.287236 -7.1860e-06
20:34866123 G A 0.524860 -2.3281e-05
20:34874349 T C 0.117944 8.7072e-06
20:34876147 A G 0.175641 -1.0696e-05
20:34886351 T C 0.039158 -3.0732e-07
20:34886870 C A 0.026785 -3.8152e-06
20:34891416 G A 0.662713 5.7125e-06
20:34892880 T C 0.124896 5.0665e-05
20:34950807 A G 0.069506 -3.0243e-06
20:34950935 G A 0.092886 -5.7706e-07
20:34959324 A G 0.094736 8.6166e-06
20:34966093 G C 0.085326 1.5932e-05
20:34966304 T C 0.525509 -4.8980e-05
20:34971152 A G 0.092026 3.2760e-05
20:34971763 A C 0.644998 1.4655e-04
20:34972731 G A 0.087994 -7.2594e-05
20:34981382 A G 0.044062 1.1388e-05
20:34985863 G A 1.401921 1.6617e-05
20:34994192 T C 0.764353 -6.1222e-05
20:35002849 G A 1.839513 -1.0956e-05
20:35006815 C G 0.140418 1.6290e-05
20:35009951 T G 0.227146 -1.4607e-05
20:35016378 T C 0.020786 1.9095e-05
20:35017849 G T 0.042936 -3.3445e-05
20:35023613 G A 1.281942 -4.2647e-05
20:35024526 G C 0.044912 1.4469e-05
20:35028465 C T 0.032053 -1.6082e-06
20:35043789 G A 0.148107 -3.7586e-05
20:35052815 G T 0.850533 1.6188e-05
20:35056903 A G 0.048188 2.8929e-05
20:35064912 A G 1.588608 8.5516e-05
20:35068724 T C 0.076452 7.3183e-06
20:35075339 A G 0.037593 6.9884e-06
20:35077802 G A 0.043458 9.5246e-06
20:35080121 T G 0.044711 8.4310e-06
20:35086459 A G 0.029063 -1.3498e-05
20:35097119 G A 1.755573 3.8365e-05
20:35101483 G A 0.060492 7.0111e-06
20:35103560 T C 0.040066 3.6577e-06
20:35125036 C T 0.080191 -1.1879e-05
20:35128751 A G 0.023097 -1.3022e-05
20:35136708 G C 0.081324 2.0672e-05
20:35174965 A G 0.023925 -2.2789e-06
20:35181945 C G 0.524960 2.5919e-05
20:35183699 T C 1.021880 5.4569e-05
20:35186461 C T 0.082175 -1.0200e-04
20:35207099 A G 0.319798 2.4492e-05
20:35207529 G A 0.089371 4.7304e-08
20:35211298 T C 0.055124 -5.6856e-06
20:35215351 T C 1.539171 7.6663e-05
20:35221158 A G 1.808535 -7.7295e-06
20:35227291 C T 0.183879 -3.8171e-05
20:35260165 T C 0.047779 -4.7372e-05
20:35262280 A G 0.065361 -3.3809e-05
20:35273993 C G 0.044864 -1.8701e-05
20:35276398 A G 1.435314 1.4204e-05
20:35280118 T C 0.049700 1.4225e-05
20:35281959 T G 0.037850 -4.9813e-05
20:35283733 T C 0.048957 1.5941e-05
20:35292786 C T 0.028485 4.2706e-06
20:35315041 A G 1.791186 2.5453e-05
20:35315167 C T 0.936456 1.8741e-05
20:35315649 T C 0.023331 -2.5490e-05
20:35322008 A C 0.067672 4.0980e-05
20:35327862 T C 0.079825 -5.3973e-05
20:35329303 G A 0.047071 -2.4116e-05
20:35335691 G T 0.081616 2.6202e-05
20:35343830 A C 0.648016 9.5231e-06
20:35365000 C T 0.162171 4.3447e-06
20:35370361 C T 0.054085 2.0726e-05
20:35376811 A C 0.038035 -4.1312e-05
20:35383062 C T 0.058892 -4.0164e-07
20:35386235 A G 0.064115 -8.6179e-06
20:35407394 G A 0.079789 -1.7567e-05
20:35408241 T C 0.079438 2.4677e-05
20:35414905 T G 0.157056 -3.6662e-05
20:35418335 G A 0.040258 -5.8822e-06
20:35422936 T G 0.189060 1.4101e-05
20:35422960 A G 0.131768 2.2715e-05
20:35427404 C T 0.073632 -6.2391e-06
20:35431823 G A 1.797577 2.2389e-05
20:35438867 C A 0.050135 1.2872e-05
20:35446930 C T 0.051485 -7.0612e-07
20:35447700 C G 0.029365 -3.5982e-06
20:35454256 T C 0.066137 7.8169e-06
20:35463433 G A 1.233083 -1.0878e-05
20:35482015 G A 1.768748 2.5599e-05
20:35485490 A G 0.022610 2.7598e-05
20:35485721 T C 0.100896 3.8758e-05
20:35486132 T C 0.331301 1.2541e-05
20:35486461 C T 0.050242 1.7233e-05
20:35487159 A C 0.887178 4.5103e-05
20:35490886 A G 0.880966 4.4884e-05
20:35492545 A G 0.222599 -2.5950e-05
20:35500674 A C 0.707071 -3.7874e-05
20:35502240 G A 0.258303 -3.5651e-05
20:35508959 C T 1.176099 -3.0166e-06
20:35509130 G T 0.043426 5.0592e-06
20:35515151 A C 0.334184 -2.7748e-05
20:35518439 G T 1.707149 -5.4218e-06
20:35527997 T C 0.046217 -1.8936e-06
20:35532683 C T 0.048149 1.5897e-05
20:35537206 A G 0.409513 8.9903e-05
20:35549876 A G 1.715205 1.7678e-05
20:35570537 A G 0.075670 1.4762e-05
20:35573844 T G 0.230743 -1.5901e-05
20:35578285 G C 0.246063 7.4385e-05
20:35589126 T C 0.022503 4.4685e-05
20:35590249 A C 0.706658 -3.3341e-05
20:35591774 C G 0.879220 -1.4944e-05
20:35607479 G A 0.304075 -1.8734e-05
20:35612939 A G 0.066046 -4.1133e-06
20:35619766 T C 1.067075 -1.5498e-05
20:35661007 C T 0.249698 3.7567e-05
20:35665447 A G 0.025905 -1.8336e-05
20:35673082 C T 0.302196 -9.9326e-06
20:35717715 C T 0.443058 -3.0854e-06
20:35731181 C G 0.063355 -1.8408e-05
20:35740794 C T 0.983654 1.0577e-05
20:35749423 C T 0.064232 -2.4970e-05
20:35751815 C T 0.054231 3.4265e-05
20:35759966 G A 0.022416 -1.4034e-05
20:35766337 G A 0.708083 -1.4800e-05
20:35769592 C T 1.619758 6.5193e-06
20:35769647 T G 0.847897 2.8814e-05
20:35780729 A G 0.206243 -2.4924e-05
20:35783494 C T 0.847612 3.0972e-05
20:35784821 A G 0.047392 -1.1989e-05
20:35786174 G T 0.050213 1.1715e-06
20:35788622 G A 0.033117 1.8603e-05
20:35796541 C T 0.243992 2.3447e-05
20:35796575 A G 0.037217 -3.0200e-05
20:35809783 C T 0.766378 -2.4253e-05
20:35813514 C T 1.615470 4.0485e-06
20:35816463 T C 0.049424 1.1245e-05
20:35817894 A G 0.051917 2.0866e-05
20:35824205 C T 0.037148 -3.0175e-05
20:35835826 A G 0.038317 -4.3176e-08
20:35844057 T C 0.062330 -1.8324e-05
20:35850996 A G 1.554231 1.5389e-05
20:35852309 A G 0.035792 -2.4434e-05
20:35854324 T C 0.060340 6.7072e-06
20:35860657 A G 0.077591 2.6481e-06
20:35865054 T C 1.614656 -5.7906e-07
20:35873195 G A 1.332921 -9.6982e-06
20:35873374 T C 0.035448 -2.1647e-05
20:35874117 A G 0.049057 3.7928e-07
20:35882698 A G 0.030134 -3.3473e-05
20:35884600 C T 0.077325 -1.9914e-05
20:35886284 G A 0.114656 -1.5845e-05
20:35887527 C T 0.256596 -2.8272e-05
20:35891270 A G 0.040115 7.8389e-06
20:35905395 T C 0.044669 -2.0101e-05
20:35908770 C T 0.116808 5.4788e-06
20:35915021 C T 0.565806 -5.4398e-05
20:35916966 C A 0.617538 5.3382e-05
20:35933761 C T 0.035227 -1.2750e-06
20:35936471 T C 0.054611 1.6800e-05
20:35937899 T C 0.044744 3.0227e-05
20:35938765 G A 0.051398 -6.7095e-06
20:35945104 A G 1.133816 -6.0061e-07
20:35945174 T G 1.458327 3.1631e-05
20:35958104 G A 0.060837 4.2495e-06
20:35959814 C T 0.647007 -7.3654e-05
20:35962112 T C 0.044095 2.2756e-06
20:35964460 A G 0.473663 5.0426e-05
20:35966213 A G 0.068435 -3.2898e-06
20:35973099 A G 0.538969 -9.9975e-05
20:35974091 A G 0.137633 3.2661e-05
20:35976215 A G 0.220603 3.1144e-07
20:35977497 T C 0.525772 -1.2598e-04
20:35982868 A G 0.065686 -3.7076e-06
20:35983995 G A 0.020906 -2.4751e-05
20:35984115 A G 0.287885 -7.8077e-05
20:35985663 A G 0.046720 -1.0490e-05
20:35986653 A G 0.288684 -2.8003e-05
20:35990792 C T 0.471709 -5.3281e-05
20:35991560 C G 0.080571 -1.5307e-05
20:35998147 T C 0.169672 -4.3921e-07
20:36001130 T C 0.110329 1.9790e-05
20:36006050 G A 0.347141 -1.9954e-06
20:36009145 A G 0.109196 -2.5482e-05
20:36010089 T C 0.227932 -2.4776e-07
20:36010857 G T 0.299077 -1.6282e-05
20:36024820 C T 0.084781 -3.1985e-05
20:36028831 C T 0.155800 -2.9358e-05
20:36031986 G A 0.055718 -8.6208e-06
20:36034607 G A 0.037087 -2.7673e-05
20:36039893 G A 0.226208 -1.2900e-05
20:36042536 G A 0.064261 -7.2702e-06
20:36042906 C T 0.065877 -2.3722e-05
20:36042967 C T 0.212913 -1.2220e-05
20:36044863 T C 0.066903 -2.5450e-05
20:36050382 T C 0.149177 4.4015e-06
20:36050898 C T 0.193429 -1.8469e-05
20:36051525 T C 1.377580 2.2523e-05
20:36051595 A G 0.338754 -1.2742e-05
20:36054965 C A 0.334479 -1.9373e-05
20:36057748 T C 0.062797 -3.5756e-05
20:36067729 A G 0.149847 3.2106e-05
20:36067861 G C 0.804731 1.1623e-05
20:36068389 C A 0.053306 -1.3497e-05
20:36068975 A G 0.188453 -1.2624e-05
20:36069652 T C 0.132936 1.9744e-05
20:36070440 C T 0.579925 -4.5812e-05
20:36072630 G A 0.060986 1.8969e-05
20:36075786 G C 0.169159 -2.3437e-05
20:36079229 C T 0.407049 -4.1965e-05
20:36081725 A G 0.069474 2.2097e-05
20:36082411 G A 0.189563 1.2235e-05
20:36083280 C T 0.540755 -1.8944e-05
20:36087195 C G 1.271137 -4.0129e-05
20:36100011 A G 0.050356 1.9311e-05
20:36102400 C T 0.043335 -2.0047e-06
20:36105266 A G 0.036934 -6.9315e-06
20:36105395 C T 0.086349 1.9501e-05
20:36105831 A G 1.554017 3.8871e-05
20:36106328 G A 0.036590 -1.5426e-05
20:36111868 C T 0.090039 1.7652e-05
20:36135793 A G 0.030774 -2.8503e-05
20:36136615 C T 0.025697 2.2919e-05
20:36143488 C T 0.197142 7.9034e-05
20:36144077 A G 0.084521 -1.5868e-05
20:36145356 A G 0.090013 4.9592e-06
20:36154462 A C 0.596294 -1.6746e-05
20:36171026 T C 0.030952 -2.2709e-05
20:36172549 T C 1.557675 4.2787e-05
20:36175566 C T 0.069642 2.3413e-05
20:36185885 C G 0.082509 7.3719e-07
20:36203280 G C 1.335060 -6.1813e-06
20:36205737 C T 0.061891 1.0711e-06
20:36212326 T C 0.073313 5.4918e-06
20:36212740 T A 0.042946 -5.2416e-06
20:36213331 A G 0.053770 -3.5095e-06
20:36221966 T C 0.498991 -1.2884e-06
20:36225414 T G 1.533468 3.6866e-05
20:36235121 T C 1.031559 3.4021e-05
20:36237573 A G 0.459891 -1.8646e-05
20:36242820 G T 0.121705 2.2126e-05
20:36243512 T C 0.983346 3.9219e-05
20:36249491 A G 1.556779 -8.6828e-06
20:36254113 T C 0.105583 -3.5773e-06
20:36262752 G A 0.057876 -9.2988e-06
20:36266801 G A 1.337780 1.1582e-05
20:36268783 A G 0.147201 -7.2511e-06
20:36274649 C T 0.060359 2.7275e-05
20:36278748 C T 0.126058 -6.3309e-06
20:36281486 A G 1.667378 -2.5527e-05
20:36284919 T C 0.032916 -1.1421e-05
20:36288132 A T 0.023386 1.0848e-05
20:36296688 A C 0.089799 9.1325e-06
20:36300866 C T 0.889648 7.7392e-06
20:36305478 C G 0.120365 -8.8781e-06
20:36305770 A G 0.120904 -6.0056e-06
20:36309202 G A 0.095557 1.3953e-05
20:36312698 T C 0.096687 4.6847e-06
20:36314754 C T 0.123763 -1.8091e-05
20:36330160 A G 0.063349 9.5522e-05
20:36331995 C T 0.753908 -1.3611e-05
20:36333853 G A 0.633313 -1.0622e-05
20:36342491 A G 0.761360 1.9691e-06
20:36345518 A C 0.092551 -2.6493e-05
20:36353131 A G 0.040213 3.6458e-05
20:36363759 T G 0.122251 3.1890e-05
20:36370675 T C 0.104220 -1.0286e-05
20:36391796 T C 0.153093 3.9666e-05
20:36410482 G C 0.082103 -1.4089e-05
20:36424101 C T 1.961384 7.3641e-06
20:36432762 A G 0.137740 -6.6636e-06
20:36438965 G A 0.053819 -3.2538e-06
20:36469694 A G 1.607067 3.9641e-07
20:36471260 T C 0.084573 1.8434e-05
20:36481140 A G 0.029852 4.7701e-05
20:36481340 T C 0.116665 -2.1273e-05
20:36486063 C T 0.772471 1.6086e-05
20:36492927 T C 0.502882 -1.2026e-05
20:36495322 T C 0.050937 -1.2614e-05
20:36496621 A G 0.036025 -4.2807e-07
20:36497644 A G 0.719207 -8.7609e-06
20:36503164 T C 0.025395 -6.0899e-06
20:36504373 T C 0.075926 4.2334e-05
20:36527679 T C 0.108605 -5.7539e-06
20:36529293 C T 0.594135 1.1191e-05
20:36531043 A G 1.125935 -2.1038e-05
20:36532192 G C 0.020906 7.3323e-06
20:36532706 T C 0.037506 -8.9013e-07
20:36532785 T C 0.042530 -2.1465e-05
20:36540600 A G 0.096907 3.1923e-06
20:36544364 C T 0.341315 -4.2203e-07
20:36551011 G A 0.378609 -1.0944e-05
20:36551925 T C 0.041819 -5.3916e-05
20:36557539 A G 0.832801 -6.3059e-06
20:36557676 A G 0.054640 -4.8550e-05
20:36558260 T G 0.053141 -7.2239e-06
20:36559563 A G 0.034094 -1.4293e-05
20:36561001 A G 0.227341 -5.3767e-06
20:36561311 T C 0.664427 -2.0894e-05
20:36561707 G A 0.027226 -2.1776e-06
20:36567067 T C 1.049447 -1.7284e-05
20:36569935 T G 0.149967 4.3649e-05
20:36578778 G A 0.194266 -3.0858e-06
20:36579698 T C 0.418241 -9.6227e-06
20:36585795 A G 0.143573 3.1314e-05
20:36591208 C T 0.056864 -7.4541e-06
20:36592962 C T 0.183727 -1.9217e-05
20:36593091 G A 0.615366 -6.7466e-06
20:36599904 A G 0.446759 2.6943e-06
20:36611719 A G 0.070360 2.5504e-06
20:36613832 T C 0.024743 -7.9185e-06
20:36620039 C T 0.096989 -1.4460e-05
20:36624780 T C 0.060171 -2.7012e-06
20:36627010 T C 0.138847 -9.3429e-06
20:36640466 A G 0.034260 -8.7098e-06
20:36642446 A C 0.102825 4.6113e-06
20:36647273 A G 0.030712 5.5732e-06
20:36656585 C A 0.515194 2.8396e-05
20:36671868 C T 0.043481 4.1023e-06
20:36672195 G T 0.321308 -2.4250e-05
20:36678179 G C 0.051502 -5.8828e-06
20:36678416 G A 0.956882 -1.8256e-06
20:36680734 A G 0.060064 1.4324e-05
20:36680919 G T 0.205341 -3.4837e-05
20:36681910 A C 0.139879 -1.0180e-05
20:36696220 A G 0.060223 -9.8806e-06
20:36696264 T C 0.057101 9.2798e-06
20:36701012 C G 1.933259 2.7099e-05
20:36706717 C T 0.043910 -1.8126e-05
20:36711934 G A 0.494644 2.4824e-05
20:36727102 T C 0.038505 -2.1282e-05
20:36741407 G A 0.043273 3.1804e-05
20:36741604 T C 0.131099 -2.9775e-05
20:36742368 G A 0.082129 -6.7490e-06
20:36742433 T C 0.319289 2.1168e-06
20:36745296 A G 1.698933 2.3048e-05
20:36753731 C A 0.289586 -2.3208e-05
20:36770588 T C 0.270160 -2.0816e-05
20:36771795 T G 0.037768 -2.8009e-05
20:36774436 A G 0.084674 -3.1109e-05
20:36777462 C T 0.221914 -6.2328e-06
20:36779588 G A 0.026849 1.1678e-05
20:36782045 T G 0.114685 3.1940e-06
20:36783114 A G 0.045653 -1.6377e-05
20:36785934 G A 0.222975 -3.0160e-05
20:36791314 A G 1.256475 -1.3958e-05
20:36794497 C T 0.245972 6.2095e-05
20:36794916 G C 0.037405 2.1933e-05
20:36796159 C T 1.916397 -7.3493e-06
20:36802329 T C 0.123887 -2.3107e-05
20:36807045 G T 0.352354 -6.1732e-06
20:36811306 A G 0.732557 7.4108e-06
20:36811417 T C 0.653706 8.4173e-06
20:36820268 T C 0.053754 3.1829e-05
20:36821242 C T 1.014756 9.5932e-06
20:36827676 G C 0.434587 -6.8645e-06
20:36831670 C G 0.154060 -4.8298e-06
20:36837484 T C 0.088092 8.7004e-05
20:36839297 C T 0.937018 1.9389e-06
20:36841032 A G 0.053478 1.4552e-06
20:36841914 A G 0.930166 -4.1843e-06
20:36845738 T C 0.660912 3.0473e-06
20:36849709 A G 0.267485 -1.3033e-05
20:36856616 A G 0.054033 -3.6950e-05
20:36858778 C T 1.858021 1.5102e-05
20:36865116 C T 0.678621 -2.2095e-05
20:36869005 A G 0.036431 -1.2137e-05
20:36869516 A C 0.631832 -3.8991e-06
20:36869769 T C 0.047720 -3.9504e-05
20:36874919 C T 0.078549 5.3544e-06
20:36880899 T G 0.033734 9.4208e-05
20:36881261 G A 0.193685 -2.4008e-05
20:36882176 T G 0.049376 -2.2829e-05
20:36887454 T G 0.101088 -6.2451e-05
20:36888307 C T 0.048918 -5.7226e-05
20:36895860 G A 0.340572 -6.7795e-05
20:36900043 T C 0.206451 2.5385e-05
20:36906612 T C 0.267041 -4.1891e-05
20:36907423 G A 0.110264 3.3408e-05
20:36907655 G A 0.025103 3.3916e-05
20:36911947 T C 0.034016 -2.5243e-05
20:36916018 G A 1.194311 -3.3737e-05
20:36916099 C T 0.035763 -1.4983e-05
20:36920737 G A 0.743804 1.5517e-05
20:36921857 G A 1.061515 6.5015e-06
20:36921921 C T 0.311414 -9.6902e-06
20:36923682 T G 0.401905 -6.6770e-06
20:36926771 A G 0.062868 -4.0160e-05
20:36932551 C G 1.098988 8.1981e-06
20:36932676 C G 1.088325 1.2494e-05
20:36933053 G A 1.618151 -4.5263e-06
20:36937140 C T 0.934061 -1.9482e-05
20:36937431 T C 0.021513 -1.3900e-05
20:36938878 C T 0.153592 -7.0572e-05
20:36939052 C G 0.233200 4.2018e-06
20:36939587 A G 0.856911 4.0569e-05
20:36940314 T C 0.113195 9.3953e-07
20:36942017 C G 0.124273 -1.0011e-05
20:36943660 G T 1.086615 -2.9895e-05
20:36946848 A G 0.968759 -2.4551e-05
20:36947275 A G 0.204088 -1.3272e-05
20:36948457 C T 0.112805 -1.8042e-06
20:36952342 T C 0.091042 -1.1141e-05
20:36952961 A C 0.771510 -1.9148e-05
20:36957837 A G 0.925106 3.5052e-06
20:36959436 G T 0.132540 5.6780e-06
20:36964189 G A 0.066354 -1.2866e-05
20:36964907 T C 0.032283 -4.6189e-05
20:36967903 A G 0.050924 -2.5517e-05
20:36970545 C A 0.704532 3.8660e-06
20:36974715 G A 0.383066 -1.6128e-05
20:36974945 T C 0.173337 -2.8420e-06
20:36976327 G A 0.023438 -1.1484e-05
20:36978224 A G 0.041751 3.9784e-05
20:36978944 A G 0.072421 -2.1953e-05
20:36982754 A G 0.032367 -3.4567e-07
20:36985235 T C 0.053699 -4.2685e-05
20:36985885 T G 0.164174 1.4693e-05
20:36987558 T A 0.042167 4.3702e-05
20:36989381 A G 1.044085 7.4286e-06
20:36993333 G A 0.033448 -9.5195e-06
20:36993576 G A 0.041962 9.5374e-06
20:36994821 C T 0.059285 -6.5103e-06
20:36997632 C T 1.091571 -2.9098e-05
20:36997655 T C 0.164310 2.7924e-05
20:37001761 C T 0.174353 -4.8989e-05
20:37026379 A C 1.598323 2.9367e-05
20:37031332 G C 0.024555 3.4795e-05
20:37031607 T C 0.025058 -2.0512e-05
20:37034077 T C 0.034380 -5.3807e-06
20:37037584 T C 1.674450 2.0503e-05
20:37043497 A G 1.582376 2.5621e-06
20:37044770 T G 0.101280 9.9683e-06
20:37052173 C T 0.031770 3.1612e-05
20:37056819 C T 0.172740 -1.0155e-05
20:37060890 A G 0.263542 5.0294e-07
20:37062583 C T 1.697249 1.7462e-05
20:37064849 A G 0.054494 -3.2690e-05
20:37070737 T C 0.218743 -1.3207e-06
20:37074199 G A 1.520423 -2.0393e-05
20:37084980 C A 0.040115 -9.7914e-06
20:37097436 A G 0.103782 -2.6757e-05
20:37100214 T C 0.577812 1.1035e-04
20:37102700 A C 0.293543 9.7663e-05
20:37107746 G A 1.556630 1.3079e-05
20:37167048 A G 0.041576 -4.4952e-05
20:37168138 C T 0.022646 -2.0392e-05
20:37168469 T G 0.039106 -4.2755e-06
20:37173486 A G 0.611809 -4.3171e-05
20:37179499 G A 0.105924 -1.6876e-05
20:37180474 T C 0.093694 -9.4423e-05
20:37192491 T C 0.056886 -1.6165e-05
20:37196517 A G 0.055098 1.3209e-05
20:37211279 A G 1.167300 3.5082e-05
20:37219554 T G 0.116915 -6.4931e-05
20:37228659 G T 1.935723 8.9502e-06
20:37232939 G A 0.073596 1.6735e-05
20:37235741 G A 0.051657 -6.8126e-06
20:37237147 C T 1.487367 8.9821e-05
20:37243067 G A 0.242625 -2.7371e-05
20:37247046 G A 0.267174 -1.5035e-05
20:37248018 C A 0.034993 9.5425e-07
20:37249744 A G 0.040618 1.6092e-05
20:37252018 A G 0.111332 -2.4817e-05
20:37255453 A G 0.617551 6.4277e-06
20:37262128 T C 0.600108 1.0510e-05
20:37272194 A G 0.093798 -7.0818e-05
20:37272589 A G 1.016005 -4.5627e-06
20:37284993 A G 0.314559 4.7569e-05
20:37285358 T G 0.022075 4.7897e-06
20:37294883 T C 1.086576 -1.7758e-05
20:37297682 G A 1.925908 -4.1893e-06
20:37299444 T C 0.076150 9.3907e-06
20:37307957 A G 0.059697 -1.3228e-05
20:37308301 A G 1.425369 3.9243e-05
20:37313038 T C 0.086910 -2.6193e-05
20:37320416 G A 0.116214 2.0078e-05
20:37324814 T C 0.024746 2.7049e-05
20:37328506 C G 0.048460 4.4353e-05
20:37336474 C T 0.752366 1.8401e-04
20:37340894 G A 0.199313 1.7015e-06
20:37342208 C T 0.026918 -2.0281e-05
20:37342373 T C 0.102107 -4.0042e-05
20:37347459 T C 0.028651 3.7942e-05
20:37347531 G T 1.835797 1.4815e-05
20:37358177 A G 0.085726 2.8096e-05
20:37358274 T G 1.119531 9.9799e-05
20:37359799 T G 0.232664 -4.9219e-05
20:37362415 G A 0.062631 -2.4250e-05
20:37369344 T C 0.152635 -3.1604e-05
20:37370933 G A 0.714633 -1.2142e-05
20:37371513 C T 0.151931 -1.1524e-05
20:37377139 T C 0.513000 -5.3994e-06
20:37378721 A G 0.024659 -2.8807e-05
20:37382941 T C 0.092418 -2.4498e-05
20:37394432 G A 0.108060 8.4610e-05
20:37396114 G A 0.039352 2.5676e-06
20:37399679 T C 0.024136 -9.4482e-06
20:37399987 G A 0.193691 3.8177e-06
20:37401353 G C 0.040985 -1.5107e-05
20:37402365 G T 1.192825 3.8478e-06
20:37407148 A G 0.080029 -1.7976e-06
20:37416669 T G 0.092061 -2.6837e-05
20:37428180 C T 0.129031 -1.6636e-05
20:37433288 A G 0.183155 -3.0981e-05
20:37445212 G A 0.170227 -2.2775e-05
20:37445747 T C 1.224186 1.5792e-05
20:37453297 T A 0.042936 2.2340e-05
20:37457487 A G 0.027060 -2.6619e-05
20:37470527 A G 0.020562 -2.2852e-06
20:37487150 T G 1.212465 -1.4291e-05
20:37487899 C T 0.127954 -9.5642e-06
20:37491178 T C 0.046519 2.9960e-05
20:37492228 G A 0.130025 1.3429e-05
20:37493761 A G 1.450943 1.1739e-05
20:37497687 G A 0.035798 -1.5333e-05
20:37499367 G A 0.157049 6.1677e-05
20:37501340 A G 0.119696 1.1352e-07
20:37507121 A G 0.099988 -1.8225e-05
20:37509820 C A 0.214487 2.7933e-05
20:37510822 T C 0.058944 4.3860e-05
20:37515333 A G 0.768517 -1.2370e-05
20:37515869 G A 0.139265 2.9255e-05
20:37517062 A G 0.127181 -2.7131e-05
20:37519321 A G 0.221450 -2.9194e-05
20:37520581 A C 0.414904 -2.0934e-06
20:37521799 T C 0.244975 6.8877e-06
20:37522973 C T 0.108923 1.5727e-05
20:37533560 T C 0.247770 1.8939e-05
20:37534582 G A 0.607086 1.2484e-05
20:37535555 C T 0.037262 -2.7585e-05
20:37551039 A G 0.058753 -2.2086e-05
20:37560386 T C 0.043251 -4.6209e-05
20:37576160 C T 0.074992 2.9349e-05
20:37580670 G C 0.041251 2.7816e-05
20:37582823 C T 0.053277 -2.5718e-05
20:37585212 C T 0.353431 4.6092e-06
20:37590581 T C 0.223563 3.2476e-05
20:37597522 G T 0.027940 -2.6124e-05
20:37611384 A G 0.024253 2.1729e-05
20:37621052 C T 0.087829 1.5059e-05
20:37621333 G A 0.058155 6.9057e-06
20:37630951 A G 0.032565 2.6711e-05
20:37643659 C T 0.614720 1.4215e-05
20:37660672 A G 0.063849 -2.8229e-05
20:37667182 T C 0.245969 1.5024e-05
20:37672209 C A 0.619602 2.6205e-05
20:37683071 C T 0.868940 3.7463e-05
20:37684359 T G 0.021364 -1.0694e-05
20:37688825 C T 0.869206 3.7111e-05
20:37690464 G A 0.871641 3.9675e-05
20:37700340 T C 0.132008 -1.6048e-05
20:37705062 T G 0.024366 4.5396e-07
20:37705775 T C 0.106586 3.1005e-05
20:37710817 C G 0.264934 3.1193e-05
20:37715912 T C 0.368466 1.4895e-05
20:37717550 T C 0.648867 -3.5065e-06
20:37721601 G A 0.026431 1.6568e-05
20:37728157 C T 0.907536 -1.5085e-05
20:37728239 T C 0.035522 1.0471e-06
20:37732176 C T 0.385455 -6.2859e-07
20:37744162 T C 0.210855 4.7191e-07
20:37794915 G A 0.041800 2.9750e-06
20:37800263 G A 0.164683 2.0552e-05
20:37800457 G A 0.920046 -5.3131e-06
20:37803173 C T 0.124724 -2.0472e-05
20:37804920 T C 0.050492 -3.5340e-05
20:37805444 A G 0.141025 2.5814e-05
20:37816895 G A 0.028349 2.0727e-06
20:37829118 G A 1.796402 2.3752e-05
20:37839939 A T 0.126750 -4.5918e-05
20:37840698 A G 0.033893 8.7914e-06
20:37844900 A C 0.056130 2.2640e-05
20:37845477 G A 0.418040 3.7787e-06
20:37852840 G T 0.044650 -2.3832e-05
20:37857231 T C 0.050891 -1.5177e-05
20:37865159 T C 0.392469 6.7807e-06
20:37867471 C T 0.106031 4.7154e-07
20:37876338 T C 0.093668 2.3048e-05
20:37876772 G A 0.124117 2.4016e-05
20:37878814 A G 0.992625 -1.4388e-05
20:37881769 C A 0.387221 -1.1402e-05
20:37884312 G A 0.258170 1.8581e-05
20:37889503 G C 0.746183 -2.4469e-05
20:37900406 A G 0.042183 5.2047e-07
20:37903682 T G 0.163431 7.0788e-07
20:37919940 G A 0.053826 3.9508e-05
20:37924087 C G 1.979048 1.4487e-05
20:37927072 C T 0.121446 4.9800e-05
20:37931218 T G 0.843629 -9.3868e-06
20:37934996 G A 0.029115 1.0392e-05
20:37935033 T G 0.059269 1.5228e-05
20:37936416 G A 0.048915 -1.1815e-05
20:37938529 T C 0.051761 5.4004e-06
20:37976363 G C 0.041426 4.5796e-05
20:37987385 T C 0.058516 -5.4853e-07
20:38022796 A G 0.221258 6.4475e-06
20:38042252 T C 0.115951 1.5082e-05
20:38042871 A G 0.078818 -6.9422e-06
20:38051139 A C 1.025928 7.9372e-06
20:38051244 A C 0.069961 2.9364e-06
20:38070211 A G 0.308772 -1.3958e-05
20:38079249 T C 0.078082 -4.7491e-05
20:38085326 T C 0.102873 1.9799e-05
20:38087936 A G 0.219346 6.1655e-06
20:38090481 A G 0.294383 -2.4844e-05
20:38118190 G A 0.936486 -2.2476e-05
20:38121222 C T 0.116136 3.6625e-06
20:38121476 A C 0.042939 -3.7010e-06
20:38129002 A G 0.111712 -3.3362e-05
20:38137264 C T 0.083233 -3.7034e-06
20:38145701 T G 0.917040 5.5340e-05
20:38152841 C G 1.091055 3.2669e-05
20:38158740 A G 0.021744 6.3081e-06
20:38161430 C T 0.818717 4.0889e-05
20:38162390 G A 0.146581 -1.4518e-05
20:38167571 T C 0.053481 -8.5971e-06
20:38172106 G A 0.194104 -6.5477e-07
20:38173370 T C 0.041913 1.2775e-05
20:38179019 T C 0.070162 5.0527e-06
20:38190606 G A 0.306435 2.3942e-05
20:38201675 G A 0.083606 -6.6930e-06
20:38207117 T C 0.023078 1.5610e-05
20:38209280 A G 0.112163 -8.5947e-06
20:38214973 T C 0.077338 7.8376e-06
20:38215164 T C 0.020799 1.7455e-06
20:38223378 A G 0.072853 -1.5052e-05
20:38224180 G A 0.412739 1.2370e-05
20:38234418 C T 0.282715 -6.8155e-06
20:38236027 T C 0.046548 1.6724e-05
20:38254587 C A 1.430922 -1.5973e-05
20:38259719 A G 0.095022 -1.6299e-05
20:38261718 C T 0.141099 -3.0030e-05
20:38265611 G T 0.044228 -7.8214e-06
20:38266877 C A 0.075082 -1.1361e-05
20:38267563 C T 0.083755 -5.1741e-05
20:38269465 G A 0.082022 -4.0622e-05
20:38269533 A C 0.439274 3.6753e-05
20:38272443 C A 0.105275 -8.7524e-06
20:38297255 G A 1.451744 2.5917e-06
20:38300576 T C 0.106236 -7.4269e-06
20:38300807 T C 0.211203 -1.1428e-05
20:38308750 A C 0.022137 -4.3498e-06
20:38323690 A C 0.091795 8.3123e-06
20:38342206 T C 0.040472 1.8518e-05
20:38359675 C T 0.060986 -1.9866e-06
20:38362239 G A 1.280391 6.1103e-06
20:38375192 G A 0.502149 9.8626e-06
20:38375377 T C 0.029754 1.8365e-05
20:38384990 C T 0.212238 -1.6052e-05
20:38411695 C T 1.462086 -3.3989e-05
20:38413485 T C 0.040144 2.0457e-05
20:38427860 A G 0.543234 8.9575e-06
20:38428911 A G 0.737351 -2.5238e-06
20:38429232 C T 0.043215 -7.1721e-06
20:38438813 G A 0.180968 2.1293e-05
20:38439561 T G 0.042624 8.4562e-06
20:38440391 C T 0.053761 3.1820e-06
20:38442513 C A 1.160827 -7.1214e-05
20:38444111 A G 1.977321 1.9042e-05
20:38444905 C T 0.042676 -1.6989e-05
20:38454576 C A 0.406274 4.2242e-05
20:38462599 T C 0.467633 1.5589e-06
20:38462730 C T 1.776862 -3.8632e-05
20:38480509 T C 0.092117 9.1457e-06
20:38487241 A G 0.047311 -1.2504e-05
20:38494544 A G 0.056185 8.4694e-05
20:38501640 A G 1.552797 -4.2657e-06
20:38509819 A G 0.029219 -2.3132e-05
20:38517692 G T 0.474517 -3.5550e-05
20:38526357 G T 0.023036 -1.3684e-05
20:38529792 G A 0.531663 3.7200e-05
20:38529881 C T 0.106830 1.4994e-05
20:38529958 C T 0.211011 5.2043e-05
20:38534990 C T 0.071382 -7.7535e-05
20:38535375 T C 0.113701 1.9374e-05
20:38536968 A C 0.090601 -9.5351e-06
20:38538400 T C 0.023519 4.1752e-06
20:38541547 A G 0.554958 5.9874e-05
20:38565762 G A 0.101059 2.9426e-05
20:38579345 T C 0.026668 -1.3589e-08
20:38589838 A G 0.048811 2.4372e-05
20:38590028 G A 0.687833 5.1321e-05
20:38590329 C T 0.101484 -6.6394e-06
20:38592816 C A 0.603087 -6.7023e-05
20:38595612 T G 0.410539 -2.0620e-05
20:38606110 T C 0.172808 -1.7129e-05
20:38621715 A G 0.091539 -2.2180e-05
20:38623045 C A 0.042137 -2.0050e-05
20:38637775 G T 0.378876 -3.5426e-06
20:38638572 A G 0.043845 5.6423e-06
20:38638936 A G 1.660477 3.1245e-05
20:38644638 C T 0.107096 -4.1070e-06
20:38645835 C T 1.150993 1.1965e-05
20:38653403 T C 0.044572 2.3245e-05
20:38653603 C T 0.046636 -2.9528e-05
20:38655198 C A 1.861296 2.0283e-05
20:38656807 T C 0.069191 3.2964e-05
20:38657164 C T 0.809837 5.4024e-06
20:38657191 A G 0.045506 -1.0749e-05
20:38666525 C G 0.050911 -1.4373e-07
20:38675234 C T 0.039047 -2.6224e-05
20:38675549 G A 0.183409 1.8372e-05
20:38680646 G A 1.575407 -1.8839e-05
20:38681612 T C 0.034370 5.7397e-05
20:38685541 T C 0.297632 -5.5758e-06
20:38694615 A G 0.078955 9.1427e-07
20:38702714 G T 0.249656 1.4701e-05
20:38703600 T C 0.048003 2.0836e-05
20:38703982 G T 1.706272 -4.1774e-05
20:38708075 T C 0.032199 7.5465e-05
20:38708576 A C 0.108407 -1.6114e-05
20:38709001 A G 0.291985 -1.0630e-05
20:38711360 C A 1.126587 -3.4540e-05
20:38741293 G A 0.055595 -2.9887e-05
20:38741745 C T 1.791401 -1.8783e-05
20:38744230 T G 0.134692 -1.2779e-05
20:38750619 A C 0.086858 2.2608e-05
20:38754661 C T 0.111377 2.9125e-05
20:38758007 T G 0.220038 -2.2450e-07
20:38760593 T G 0.098943 -1.7232e-05
20:38761813 C T 0.090757 1.1261e-04
20:38764006 G A 1.147052 -6.3761e-06
20:38770152 A C 0.111851 -2.9481e-06
20:38771176 A G 0.192419 1.8176e-05
20:38781071 T G 0.130382 9.0796e-07
20:38782947 G A 0.770144 8.3031e-06
20:38786218 C T 0.343360 -2.7867e-05
20:38792298 T C 0.763038 5.5993e-06
20:38796349 T C 0.033812 2.2737e-05
20:38797004 T C 0.342285 -2.5360e-05
20:38799179 C A 0.732145 -1.1812e-05
20:38807156 G T 0.077144 -1.5887e-05
20:38809964 G A 1.796513 2.5757e-05
20:38820805 T G 0.256540 2.2743e-05
20:38822470 A G 0.140028 -4.3979e-06
20:38826761 A G 0.076358 2.6219e-05
20:38826862 T G 0.034974 6.0578e-06
20:38833043 T C 0.232658 2.4071e-05
20:38835107 C T 0.038259 -3.6193e-05
20:38836785 C T 0.310937 6.1647e-06
20:38840122 G A 0.351896 1.3665e-05
20:38849642 G A 0.974785 2.6804e-05
20:38851948 G A 0.319448 -1.0061e-04
20:38853634 A T 0.250536 3.8138e-05
20:38856656 G A 0.230041 8.0475e-06
20:38859990 A G 0.074054 1.5627e-06
20:38869717 G A 0.048434 -6.3148e-06
20:38870077 A G 0.055552 6.3990e-05
20:38870253 T C 1.633238 -1.4576e-05
20:38872599 G T 0.180767 -3.7914e-05
20:38875017 G A 0.096661 1.2024e-05
20:38879237 T C 0.119161 -1.9618e-05
20:38882330 G A 0.050265 4.2329e-05
20:38883014 A G 0.600143 -1.5772e-05
20:38883255 C T 0.047434 2.0615e-05
20:38884137 C A 0.091162 -1.3214e-06
20:38885165 C T 1.374455 -2.0052e-05
20:38895000 G A 0.279501 3.2109e-07
20:38895009 A C 0.694035 -9.1089e-06
20:38895802 C A 1.314585 -9.0213e-05
20:38897655 G A 0.619644 -6.8341e-05
20:38903671 T C 0.124253 -3.1212e-05
20:38903864 T C 0.895504 1.0887e-05
20:38903961 C A 0.079085 -1.8682e-05
20:38904010 C T 0.262915 -6.2834e-06
20:38904091 G A 0.334096 1.6829e-05
20:38904203 A G 0.244930 -7.6404e-06
20:38912806 A G 0.172999 -2.0314e-05
20:38915219 A G 0.070207 -4.3116e-06
20:38916993 A G 0.499052 -3.0649e-05
20:38917544 C T 0.101049 2.4502e-05
20:38925277 A C 0.191072 4.1786e-06
20:38936782 G C 0.057172 1.0808e-05
20:38949065 T C 0.193850 -2.3739e-05
20:38958766 A G 0.079610 -3.5972e-06
20:38964572 T C 0.243950 7.8942e-06
20:38968223 G A 0.058019 4.6321e-06
20:38969262 A G 0.085959 -7.8412e-06
20:38982928 C T 0.782218 3.1692e-05
20:38991018 G T 0.194240 -2.6025e-05
20:38997222 T C 0.359719 4.9358e-05
20:39002963 C T 0.059230 -2.6104e-05
20:39014350 G A 0.107401 -2.6281e-05
20:39015083 C T 0.044870 1.4382e-05
20:39015534 C T 0.167715 2.0097e-05
20:39015745 T C 0.249166 4.3364e-06
20:39023929 G A 0.213199 -3.5490e-05
20:39028436 A C 0.147727 -3.0496e-05
20:39030624 A G 0.033101 -4.1068e-05
20:39032337 A G 0.023860 2.4800e-05
20:39041871 G A 0.519238 4.1679e-05
20:39043958 C T 0.030316 2.7791e-05
20:39048873 C A 0.320295 1.3700e-05
20:39050875 A G 0.315932 2.1067e-06
20:39051489 C T 0.062122 -2.3812e-05
20:39054395 A G 0.022007 1.2373e-05
20:39055693 G T 0.054517 1.7311e-05
20:39069744 G T 0.178592 -2.1682e-06
20:39074725 T C 0.032273 4.4979e-06
20:39077582 T G 0.169409 2.5861e-06
20:39082967 C T 0.051151 4.5647e-05
20:39086444 G T 0.026515 -4.0008e-06
20:39091648 T C 0.127197 -2.8310e-05
20:39092829 T C 1.966909 5.4082e-05
20:39093473 C T 0.085553 -2.2159e-05
20:39098923 T C 0.466886 -3.9374e-05
20:39106402 A G 0.047847 2.1861e-05
20:39116791 G A 1.834219 -4.8582e-06
20:39117085 T C 0.053657 -2.4612e-05
20:39124802 A G 0.166465 -4.4802e-05
20:39125905 G A 0.783916 4.3951e-06
20:39126953 G A 0.023221 -9.0300e-06
20:39130125 T C 0.052563 -2.2906e-05
20:39130266 A G 0.096226 1.7148e-05
20:39131200 A G 0.180367 -3.1178e-05
20:39135946 A G 0.025003 -1.7478e-05
20:39142516 A G 0.066212 2.3901e-05
20:39151635 T C 0.053842 -7.6032e-06
20:39151915 G C 0.235488 -2.6367e-05
20:39162201 A G 0.125510 -7.4938e-06
20:39163671 T C 0.036415 -1.2204e-05
20:39168960 A G 0.068672 -9.6408e-06
20:39169470 G A 0.044143 -2.2979e-05
20:39173907 A G 1.978974 2.5865e-06
20:39174168 A G 0.023922 -3.4919e-06
20:39179978 T C 0.037155 -3.0859e-06
20:39180225 G A 0.043452 -2.5785e-06
20:39191840 G A 0.039472 3.2418e-06
20:39212514 G C 0.042507 -5.3571e-06
20:39215744 T C 1.884913 1.3107e-05
20:39216386 C T 0.172960 7.8705e-06
20:39221792 C T 0.044481 1.2401e-05
20:39222926 T C 0.058883 3.9504e-06
20:39223140 A C 0.074839 6.5401e-07
20:39223331 G A 0.046837 -1.4746e-05
20:39228784 T C 0.633907 -4.6859e-06
20:39232760 G A 0.026363 -5.0441e-06
20:39236155 A G 0.043348 1.2877e-06
20:39239812 A G 0.063384 -7.9753e-06
20:39241193 C T 0.056309 -1.5069e-05
20:39246090 A G 0.053128 -3.2806e-05
20:39247356 C T 0.055809 -1.5768e-05
20:39255548 G T 1.259121 -2.2940e-06
20:39260113 T C 0.230700 1.8132e-05
20:39265489 C T 0.360858 -9.0901e-07
20:39269074 C T 0.810051 1.7126e-05
20:39276556 T G 0.086978 -3.6506e-05
20:39277642 A G 0.589208 1.3792e-05
20:39286786 G A 0.428504 -2.9003e-05
20:39288490 A G 0.666930 -6.4709e-06
20:39293437 G T 0.060564 8.4381e-06
20:39293832 G A 0.311567 1.8958e-05
20:39301373 G A 0.024584 -5.3402e-06
20:39301484 G T 0.068351 1.1609e-05
20:39301657 C A 0.311593 7.9668e-06
20:39302355 T C 0.274801 -3.7136e-06
20:39305715 T C 0.066880 1.0069e-05
20:39313690 G A 0.323109 -8.9879e-06
20:39314049 T C 0.068932 2.7716e-05
20:39320255 T C 0.029261 2.4555e-05
20:39321640 T C 0.126999 4.0850e-05
20:39325312 T C 0.277135 1.6131e-07
20:39325800 C T 0.255213 -1.6268e-05
20:39326151 G A 0.047801 -7.6782e-06
20:39331184 T C 1.912921 1.3424e-05
20:39332931 A G 0.052586 7.5400e-06
20:39335297 C A 0.036350 -2.2321e-05
20:39341308 C T 0.166832 2.7207e-06
20:39346074 G A 1.576446 2.3493e-05
20:39347357 G T 0.621576 -4.7715e-06
20:39350217 T C 0.303251 5.9260e-05
20:39354884 C T 0.062005 -2.8105e-05
20:39356528 G T 0.161642 3.0273e-05
20:39364058 A G 0.045328 -3.3102e-05
20:39366142 T C 0.050443 -3.2736e-05
20:39369301 G A 1.306325 7.4648e-05
20:39369782 A G 0.081039 -9.2077e-06
20:39376832 T C 0.022776 -1.2109e-05
20:39377512 T C 0.089202 -2.1386e-05
20:39394732 C T 0.276178 -2.1480e-06
20:39408388 C T 0.166504 3.4900e-05
20:39410641 C T 0.250717 3.3675e-05
20:39411075 A G 0.053978 -3.3314e-05
20:39411149 T G 1.732492 1.9543e-05
20:39414310 G T 0.669893 3.1575e-05
20:39415143 C T 0.045270 -5.5934e-05
20:39419953 G A 0.082859 9.6824e-06
20:39423228 T G 0.041157 -2.3748e-06
20:39426514 G T 0.401330 -9.5006e-05
20:39429813 T C 0.022922 -3.0027e-05
20:39431097 C T 0.305465 3.6016e-05
20:39438008 A G 0.165148 3.6850e-05
20:39438433 T C 0.026129 8.0068e-06
20:39439158 A G 1.445334 3.1078e-05
20:39440468 A G 0.593084 3.6950e-05
20:39440509 G A 0.158438 -1.4822e-05
20:39442906 T G 0.172936 -6.1670e-05
20:39443049 T C 0.057597 3.3135e-06
20:39443197 A C 0.073262 -5.5380e-06
20:39443612 T C 0.058840 -2.3527e-05
20:39443855 G A 0.108712 2.3232e-05
20:39450418 G A 0.268823 -4.1002e-05
20:39452798 C T 0.045899 -1.8812e-05
20:39456099 G A 0.135526 -1.6512e-05
20:39456739 G T 1.864555 -1.8708e-06
20:39456747 G A 0.033968 -2.0439e-05
20:39457187 A G 0.051297 -2.4329e-05
20:39457324 C T 0.416469 -2.1260e-05
20:39458405 A G 0.114123 -1.1577e-05
20:39462473 A G 0.926433 -1.0070e-05
20:39467180 T C 1.089971 -7.9448e-06
20:39470400 G A 0.042313 3.5707e-06
20:39473280 A G 0.398513 1.7885e-05
20:39473330 A G 0.165264 1.2278e-05
20:39478533 A G 1.276548 7.7588e-06
20:39483902 C A 0.028414 -1.1346e-05
20:39489477 T C 0.038369 6.6448e-06
20:39491042 G A 0.168809 1.4614e-05
20:39494435 G T 0.311155 7.4787e-09
20:39495670 A G 0.028161 -1.1554e-05
20:39495987 C T 0.072655 -6.7845e-06
20:39497468 C T 0.096310 -8.7562e-06
20:39498917 T C 0.837816 -8.8985e-06
20:39502637 A G 0.274675 7.2370e-06
20:39506710 A G 0.039774 2.3179e-05
20:39508866 G A 1.795104 -1.3287e-05
20:39514690 T G 0.049158 4.4009e-05
20:39519327 C T 0.211625 7.8966e-06
20:39533683 T C 0.057964 -7.4787e-06
20:39537280 T G 0.326063 4.5329e-05
20:39544887 G A 0.148604 -5.2979e-07
20:39561253 T C 0.023724 1.8443e-06
20:39562320 A C 0.626750 1.6534e-07
20:39566736 T C 0.024448 -9.4212e-06
20:39567790 T G 0.041238 -9.3825e-06
20:39570101 C T 0.032565 -3.7241e-06
20:39570656 G A 0.515509 1.3744e-05
20:39573774 A G 0.075381 -4.4792e-05
20:39577519 A G 0.205149 -4.0081e-06
20:39577560 A G 0.092318 -4.2589e-05
20:39577602 C T 0.392625 1.1866e-06
20:39577742 G A 0.695765 3.7546e-06
20:39577882 G A 0.136484 -1.5454e-05
20:39577950 T C 0.065212 1.1644e-05
20:39581423 C G 0.060431 -3.0971e-05
20:39588751 T C 0.071389 -4.0820e-05
20:39589222 T C 0.803884 6.9775e-06
20:39589528 G A 0.508429 5.6117e-05
20:39591005 C G 0.048337 1.2046e-05
20:39591187 T G 0.636653 -6.2295e-05
20:39598355 G T 0.447749 7.7728e-06
20:39617398 A G 0.590026 3.8571e-05
20:39619644 T C 0.258030 -4.8815e-05
20:39621224 T C 0.023114 2.1059e-05
20:39624149 A C 0.022562 2.5661e-05
20:39631533 T C 0.062888 -1.8215e-05
20:39633603 T C 0.311161 -2.9868e-06
20:39637459 C T 0.095177 3.0515e-06
20:39640971 T C 0.127165 2.9235e-07
20:39641517 A C 1.916631 -1.3661e-05
20:39641902 A G 0.399074 1.6136e-05
20:39652976 T C 0.142622 1.3457e-05
20:39655246 T G 0.032883 2.0277e-05
20:39657625 A C 0.141359 1.2679e-05
20:39658819 C T 0.035665 8.9976e-06
20:39659158 T C 0.124185 4.3245e-07
20:39659579 C A 0.039716 1.2723e-05
20:39669079 G A 0.076008 -2.7232e-05
20:39672618 A T 0.955630 1.4789e-05
20:39675517 T C 0.178150 9.8098e-06
20:39679424 T C 0.031037 1.3675e-06
20:39684855 G A 0.329390 2.1316e-05
20:39701015 C A 0.579007 -2.7931e-05
20:39710496 G A 0.447424 1.3278e-05
20:39720830 G A 0.364613 1.1722e-05
20:39735671 T C 0.153937 1.3497e-05
20:39743905 A G 0.306253 3.3523e-07
20:39763115 T G 0.307847 -1.4129e-06
20:39768492 G A 0.023341 3.7697e-05
20:39768852 A G 0.069555 7.7265e-06
20:39779321 G A 0.039628 -1.1190e-04
20:39780958 T C 0.101799 1.5472e-05
20:39787530 C T 0.096479 1.3067e-05
20:39792063 G A 0.342993 -3.7394e-06
20:39792236 A G 0.068480 1.1879e-05
20:39794775 G T 0.055374 2.1321e-05
20:39796067 G T 0.138327 8.8240e-06
20:39797465 C T 1.102597 2.5229e-05
20:39806112 T C 0.078708 -8.1027e-06
20:39832628 C T 0.400408 1.7327e-05
20:39840640 G T 0.040904 1.8099e-06
20:39862471 A G 0.413434 1.9227e-05
20:39863861 C A 0.021474 -9.1307e-06
20:39876567 C T 0.297314 1.7611e-05
20:39878824 T C 0.026840 -1.3547e-05
20:39890279 C T 0.163301 1.3797e-05
20:39911484 C T 0.036051 -9.3963e-06
20:39914030 A G 0.447622 1.3021e-05
20:39926681 C G 0.022662 -1.3162e-05
20:39930208 C T 0.171308 2.5056e-05
20:39941949 C A 0.139207 9.0864e-06
20:39954144 A G 0.027353 -1.1324e-05
20:39960342 A G 0.800226 6.7149e-06
20:39973783 A G 0.192179 5.4137e-07
20:39974502 A G 0.025859 -6.9143e-06
20:39974624 T C 0.038405 7.0598e-06
20:39975640 G C 0.033296 -3.9415e-05
20:39978998 C G 0.076355 -4.9498e-05
20:39986085 C A 0.449988 -1.6396e-05
20:39990377 C G 0.071905 1.7518e-05
20:40000273 T C 0.041086 -2.7848e-06
20:40004536 T C 0.080302 -2.4036e-07
20:40006857 C T 0.122364 -7.0516e-06
20:40007073 T G 0.407971 -2.7247e-05
20:40008553 C G 0.535863 -2.5209e-05
20:40015574 A G 0.343834 3.8270e-05
20:40021751 A C 0.655099 -6.4758e-05
20:40021959 C T 0.438631 -4.2499e-05
20:40026574 A C 0.168692 3.4611e-05
20:40037660 A C 0.061203 2.4863e-05
20:40045231 C G 0.038388 1.6694e-05
20:40049579 A T 0.033143 -1.1540e-05
20:40050314 A G 0.036889 1.7894e-05
20:40052529 G A 0.656462 -1.3350e-05
20:40057158 A C 0.038249 1.6254e-05
20:40061783 G T 0.105648 3.5124e-05
20:40068509 T C 0.039365 1.0570e-05
20:40071204 T C 0.021228 2.8573e-05
20:40079655 C G 0.086177 -3.9122e-05
20:40101579 C A 0.517599 -6.3103e-07
20:40101647 G A 0.124546 -3.5253e-05
20:40115458 G A 0.029589 2.1780e-06
20:40117905 G A 1.805776 -6.8549e-05
20:40134902 T C 0.174093 3.7397e-05
20:40139719 A G 0.038096 3.8182e-05
20:40152513 A C 0.102542 -2.3272e-05
20:40162062 C G 0.033020 3.0152e-06
20:40162737 A C 0.068185 1.7741e-05
20:40172054 G C 0.042890 1.4162e-05
20:40173875 A C 0.057717 -5.8533e-05
20:40189539 A C 0.439683 -5.8079e-05
20:40190894 G C 0.079838 -5.2087e-06
20:40195230 C A 0.246212 -4.4999e-05
20:40201535 G A 0.023513 -9.5487e-06
20:40204290 T C 0.022240 -1.0849e-05
20:40206910 C T 0.271559 -5.4176e-05
20:40223842 A G 0.057071 5.4792e-05
20:40232696 A G 0.107524 -1.6630e-05
20:40239821 A G 0.079919 2.1245e-05
20:40240867 T C 0.026067 -1.5818e-06
20:40243126 T C 0.039920 1.4592e-05
20:40264990 C G 0.042848 3.0935e-06
20:40265361 G A 0.106905 2.9105e-05
20:40267070 G A 0.125889 -7.5490e-05
20:40269616 C T 0.059996 4.4137e-05
20:40273145 G A 0.114208 -2.3379e-05
20:40275250 T A 0.107667 -2.0910e-05
20:40277145 T C 0.043001 -2.9721e-05
20:40279109 G A 1.200501 -4.7013e-05
20:40280515 T C 0.104178 6.0616e-05
20:40290461 C T 0.035227 -3.5774e-05
20:40290806 A G 0.802991 4.3024e-05
20:40295452 T C 0.034263 3.1800e-05
20:40300869 C T 0.079539 -2.7788e-05
20:40307147 C T 0.021893 3.1367e-06
20:40308416 G T 0.238276 1.9206e-05
20:40315895 A G 0.537684 1.9283e-05
20:40316071 A C 0.200858 1.1941e-05
20:40333022 C T 0.038035 2.5262e-05
20:40335268 G A 0.168523 -3.3818e-05
20:40336889 T C 0.054835 1.9383e-05
20:40342241 A G 0.031822 -5.4110e-06
20:40351061 G T 0.192159 1.3772e-05
20:40351173 T C 0.164112 2.6753e-05
20:40351680 T C 0.508725 -3.9980e-05
20:40353798 G A 0.167303 -1.6989e-05
20:40364404 T C 0.132702 -2.6948e-05
20:40364703 A G 0.028109 -2.3918e-05
20:40376088 T G 0.036642 4.5005e-05
20:40377271 T C 0.075897 2.7219e-05
20:40378791 G A 0.020562 2.4566e-05
20:40378863 C T 0.110780 4.8763e-05
20:40378900 G C 0.209749 6.8641e-06
20:40381418 T C 0.207460 1.9401e-06
20:40400580 T C 1.449475 4.7261e-05
20:40401892 T C 1.894092 2.0834e-05
20:40406360 T C 0.062755 -4.9929e-06
20:40408895 T C 0.034016 1.7223e-05
20:40409163 A G 0.023237 -2.6539e-06
20:40421699 T G 0.909419 8.5252e-06
20:40425505 C A 0.063027 -2.1280e-05
20:40444576 G C 0.071512 -1.6243e-05
20:40452441 A C 0.158406 -1.9944e-05
20:40454315 C T 0.030605 2.4548e-05
20:40456135 A C 0.036814 1.9487e-05
20:40468893 A G 0.061554 5.0509e-05
20:40469266 T C 0.355558 1.1075e-05
20:40480442 G T 0.381216 -1.9790e-05
20:40482716 C A 0.062547 2.3101e-05
20:40483328 G A 0.066705 1.2183e-05
20:40483404 A C 0.030511 -4.5076e-06
20:40483420 C T 1.254002 -4.1707e-05
20:40490316 C T 0.378262 3.6435e-05
20:40501393 C G 0.056474 1.4770e-05
20:40504487 C T 0.303134 -2.6039e-05
20:40507527 T C 0.426901 -7.4822e-05
20:40508253 C G 0.091445 -4.5251e-06
20:40510050 G A 0.212498 -2.3860e-05
20:40511815 A G 1.273604 -8.6882e-05
20:40517164 G T 1.026947 3.9808e-06
20:40520812 G A 0.216191 7.7383e-05
20:40526564 A G 0.538405 -2.9220e-05
20:40530674 C G 0.187495 -1.3770e-05
20:40531483 C T 0.042095 -3.4028e-06
20:40533180 T C 0.112072 -2.3142e-05
20:40547388 C G 0.112838 -1.3954e-05
20:40550814 C T 0.208031 4.8512e-05
20:40550983 G A 0.092441 -1.2052e-05
20:40553789 C T 1.541848 -1.4696e-05
20:40558506 C A 0.042884 -3.6316e-05
20:40562227 T C 0.228646 -5.5549e-06
20:40564323 A C 0.935246 1.0519e-05
20:40566575 A G 0.069931 -1.2802e-05
20:40567425 A G 1.590205 6.7238e-06
20:40569023 C T 0.088215 -6.9142e-06
20:40570061 T C 0.710346 -3.8859e-05
20:40571132 G A 0.142683 -2.7225e-05
20:40571410 A G 0.045442 3.6095e-05
20:40571517 A G 0.101672 6.9767e-06
20:40573991 G C 1.201095 7.7858e-06
20:40577219 G A 0.059512 3.7306e-06
20:40578267 T C 0.075764 1.4658e-05
20:40580251 G A 0.807870 -1.6521e-05
20:40581066 G A 0.119615 -1.4332e-05
20:40581629 C T 0.028378 -2.5871e-07
20:40583604 G A 0.054384 -2.0354e-06
20:40583819 G T 0.174716 -1.2043e-05
20:40584615 G C 0.354412 -4.7314e-07
20:40585492 T C 1.171552 -1.1457e-05
20:40586445 G T 1.399590 -2.0140e-08
20:40587660 T G 0.267219 1.7495e-05
20:40592396 C T 0.031056 -4.7965e-05
20:40599163 T C 0.381187 -2.3804e-05
20:40602866 C A 1.289031 7.3570e-06
20:40609189 C A 0.096086 1.1306e-05
20:40610196 T C 0.125568 4.2256e-05
20:40610599 T G 0.184100 4.3774e-05
20:40616033 T C 0.068344 2.2219e-05
20:40617413 C T 0.218814 1.5089e-05
20:40629783 T C 0.031140 8.2689e-06
20:40629902 A G 0.063423 1.8491e-05
20:40630104 A G 0.030988 1.7711e-06
20:40635674 A G 0.046805 -1.5273e-05
20:40640586 T C 0.087985 -1.1252e-05
20:40652946 G A 0.041047 -5.8524e-06
20:40658852 T C 0.055757 -2.4653e-05
20:40667610 T C 0.076254 -1.0412e-05
20:40668846 C T 0.203069 -2.3404e-05
20:40669418 A C 0.047860 1.6920e-05
20:40669614 T G 0.041784 -2.7034e-05
20:40679684 T C 1.217759 -1.8916e-06
20:40682141 A G 0.095379 1.7693e-05
20:40683594 A G 0.475384 2.6278e-05
20:40683773 C T 0.021922 3.9207e-06
20:40688176 C T 0.028696 -5.3931e-06
20:40693019 C A 0.166709 -3.0467e-05
20:40699327 A T 0.162194 -1.4988e-05
20:40705078 T C 0.036191 -2.0710e-05
20:40705252 A G 0.052014 2.2816e-05
20:40707396 T C 0.093064 4.2749e-06
20:40711058 A G 0.110514 2.7937e-05
20:40711542 A G 0.027940 -1.4064e-05
20:40713314 A G 0.078705 -1.3339e-06
20:40715787 G A 0.590510 -3.3700e-05
20:40719095 T C 0.024766 5.9750e-06
20:40719979 C T 0.021182 1.2895e-06
20:40720953 T G 1.264376 -2.1113e-05
20:40737112 G A 0.135818 2.5283e-06
20:40739531 C T 0.087592 -1.9014e-06
20:40740041 T C 0.449787 -2.4786e-05
20:40744209 T C 0.358878 4.1299e-05
20:40745108 G A 1.011779 3.2393e-05
20:40753802 T C 0.683240 -4.1805e-05
20:40755496 C T 0.106590 2.1731e-05
20:40755779 G C 1.763483 -3.8955e-05
20:40756131 A G 0.578361 -2.2863e-05
20:40759450 C T 0.103665 -2.8140e-05
20:40766493 C T 0.210320 -2.3551e-05
20:40776002 C T 0.039278 1.7206e-05
20:40780796 T C 0.485657 8.0375e-06
20:40784747 T C 0.062657 2.5806e-05
20:40790478 G T 0.086154 -5.4500e-06
20:40791827 T C 0.081616 -2.6053e-05
20:40797098 T C 0.036451 -2.1925e-05
20:40801731 T C 0.071898 -1.0603e-05
20:40809788 G A 0.723413 -7.8665e-06
20:40816657 T C 0.032416 2.5555e-06
20:40819225 A C 0.042007 6.5028e-06
20:40821819 T C 0.054605 -1.1790e-05
20:40833138 C T 0.442617 -3.5964e-08
20:40858954 T C 0.418712 -1.6140e-05
20:40865965 A G 0.020601 2.1058e-06
20:40874453 T G 0.051745 -8.7471e-06
20:40876733 T C 0.032562 1.7569e-06
20:40878218 C T 0.301008 -2.1702e-06
20:40879436 A G 0.040722 -2.0202e-07
20:40883322 T G 0.045406 -2.8147e-05
20:40891343 C A 0.052767 -7.5483e-06
20:40894967 C A 1.209408 -5.0044e-05
20:40905618 T G 0.092792 5.6158e-06
20:40905826 T C 0.139301 2.6239e-05
20:40906498 G A 0.326105 -3.7697e-06
20:40910951 A G 0.328942 3.6300e-05
20:40913295 T C 0.232914 -1.4441e-05
20:40921149 T C 0.347534 -1.3745e-05
20:40921579 A G 0.038560 -2.0274e-05
20:40929212 A G 0.165401 -1.1022e-05
20:40929694 A C 0.227347 -8.5348e-06
20:40933060 A C 1.536944 1.3369e-05
20:40938704 C A 0.141356 -2.3575e-05
20:40943696 C T 1.830045 2.6834e-05
20:40944069 G A 0.716850 1.7802e-05
20:40944658 T C 0.069074 -9.5169e-06
20:40947084 T C 0.287700 5.4169e-05
20:40950117 T C 0.078202 -8.0308e-06
20:40955040 A G 0.586660 4.0644e-05
20:40957507 G T 0.911720 2.7115e-05
20:40960803 C T 1.596787 1.7735e-05
20:40964972 A G 0.844817 2.1535e-05
20:40966436 G A 0.306731 2.1155e-05
20:40968767 A G 0.097719 2.9278e-05
20:40970090 C T 1.421873 2.4209e-05
20:40971876 T C 0.038947 9.0865e-06
20:40973260 A G 1.305341 3.6943e-06
20:40976982 T C 0.073881 -6.2496e-06
20:40979986 G A 1.328802 6.7151e-06
20:40982105 T C 0.277554 2.6832e-05
20:40982342 A G 0.514804 1.7465e-05
20:40985566 A C 0.073859 -9.9412e-06
20:40987446 A C 0.284717 2.7223e-05
20:40988620 C T 0.631953 -1.1417e-05
20:40988810 C A 0.188534 -1.5440e-05
20:40990246 T C 0.233628 -1.4007e-05
20:40992417 A G 0.474770 1.9308e-06
20:40992527 G A 0.663463 -2.1408e-05
20:40992602 C T 0.595515 2.7709e-06
20:40992717 G A 0.125915 -2.3408e-05
20:40993453 T G 0.194081 -4.3777e-05
20:40995943 A G 1.145932 7.2387e-06
20:40996444 A G 0.271276 1.5457e-05
20:41004994 G T 0.148724 -1.4256e-05
20:41011145 A C 1.606502 -9.7417e-06
20:41012348 A G 0.632748 -4.0103e-05
20:41015889 G T 1.813988 -7.1527e-05
20:41025813 T C 0.172282 4.9909e-06
20:41026522 A G 0.261198 9.2537e-05
20:41027007 C G 0.808490 -7.5457e-06
20:41027721 A G 0.669344 2.2705e-05
20:41032118 A G 0.032247 5.6851e-05
20:41039537 G A 0.069659 -1.2072e-05
20:41042277 C T 0.288041 -5.6033e-05
20:41042478 G T 1.688024 -2.7465e-05
20:41053274 A G 0.038882 1.4828e-05
20:41055897 C T 0.233034 -5.5297e-05
20:41057825 T G 0.201978 1.4579e-05
20:41058190 T C 1.625747 -2.4943e-05
20:41062668 C A 1.018323 1.1852e-05
20:41062944 A C 0.052621 2.4224e-05
20:41067572 A C 0.149733 -3.4053e-05
20:41074003 G C 0.041293 2.0108e-05
20:41077983 T C 0.033302 4.1877e-06
20:41078243 C T 0.443922 1.7217e-05
20:41079773 A G 0.068357 -2.8432e-05
20:41080542 G A 0.815001 1.3163e-05
20:41099677 G T 0.667494 5.2604e-05
20:41120362 G A 0.115155 1.4221e-05
20:41123014 A G 0.126779 1.4682e-05
20:41132390 C T 0.075475 -3.1966e-05
20:41133639 G A 1.515453 -3.3178e-05
20:41139049 C T 0.046110 2.2861e-05
20:41142644 C T 0.240321 6.1300e-05
20:41145608 A G 0.044964 3.1535e-06
20:41147583 T C 0.211423 5.5290e-05
20:41157631 G T 0.034188 -1.5431e-05
20:41158956 T C 0.049606 1.0801e-05
20:41162146 T C 0.032439 1.8537e-06
20:41177956 A G 0.170010 5.4856e-05
20:41183456 G T 0.151733 -6.5128e-06
20:41190018 C T 0.020660 -1.2154e-05
20:41199657 T C 0.127340 -1.3375e-06
20:41202027 G A 0.124150 5.2727e-06
20:41202958 T C 0.937722 -7.8119e-05
20:41203973 G C 0.128879 8.4875e-05
20:41204279 T C 1.925729 1.4404e-05
20:41205313 T G 0.114029 1.9051e-05
20:41211992 C T 1.014613 -6.0591e-05
20:41213177 C A 0.913668 -7.5966e-05
20:41213676 G A 0.400343 4.4051e-05
20:41213764 T C 0.032822 -1.1764e-05
20:41218072 G A 0.267144 -1.5309e-04
20:41225197 G A 0.044117 2.2230e-05
20:41230050 G A 0.632030 2.6677e-05
20:41233054 G A 0.368943 8.0046e-06
20:41234781 C A 0.072814 -2.8404e-06
20:41240080 G A 0.052089 2.1388e-05
20:41250407 G A 0.314128 3.3815e-05
20:41268713 C T 0.305468 -1.9439e-06
20:41268819 G A 0.043208 -1.3342e-05
20:41275894 A G 0.034724 1.5620e-07
20:41278325 A C 0.782098 -4.1587e-06
20:41284395 G T 1.684863 6.0526e-06
20:41284713 C T 0.183240 1.7170e-05
20:41285491 G A 0.035347 3.9318e-05
20:41285978 C T 0.118401 4.7228e-06
20:41291024 C A 0.185070 3.2864e-05
20:41306600 G A 0.717321 7.4633e-06
20:41307539 G T 0.438044 -1.6804e-05
20:41307959 T C 0.024389 -7.9456e-06
20:41312572 A G 0.089069 -1.3468e-06
20:41326237 C T 0.588523 3.4999e-06
20:41329047 C T 0.020806 2.8248e-06
20:41332662 G A 0.065777 2.8779e-05
20:41332909 T C 0.132816 4.7450e-06
20:41340369 A G 0.360180 -1.8329e-05
20:41340594 T C 0.038061 -5.2704e-06
20:41353289 G A 0.498926 -4.3695e-05
20:41355844 T C 0.147523 1.0684e-05
20:41357032 A C 0.043367 -1.5293e-05
20:41358159 G A 0.154862 -2.8606e-05
20:41358291 C G 0.077166 1.3384e-05
20:41358953 G A 0.450527 -2.8435e-05
20:41359178 G C 0.352127 -1.7010e-05
20:41360615 A G 0.023737 1.7422e-05
20:41361424 A G 0.244654 -1.7167e-05
20:41362751 G A 0.023808 3.2414e-06
20:41363243 G A 1.382134 2.0178e-05
20:41365621 G A 0.132793 -7.9428e-06
20:41366638 T C 0.069915 -1.8698e-05
20:41367812 T C 0.031228 -6.8199e-06
20:41371797 T C 0.026002 -9.2643e-06
20:41372420 C T 0.063732 -9.0283e-06
20:41373188 G T 0.473313 -3.1650e-05
20:41373856 T C 0.263675 -3.1958e-05
20:41375075 G C 0.371657 -2.8690e-05
20:41377091 G A 0.071678 -2.7626e-05
20:41378610 T C 0.033669 -3.6094e-05
20:41381215 T C 1.256161 -4.2066e-07
20:41388958 T G 1.251396 6.7944e-05
20:41389176 T C 0.305358 -5.8786e-06
20:41397980 A G 0.025084 2.8345e-05
20:41399171 G A 0.423126 -2.7131e-06
20:41400229 A G 0.748160 3.1067e-05
20:41402004 A G 0.075621 -4.1041e-05
20:41403661 T C 0.893310 -1.3001e-05
20:41403741 C T 0.272562 -1.3506e-05
20:41406551 C T 1.280420 -5.9768e-05
20:41409901 G T 0.352815 1.3651e-05
20:41412727 A G 0.406004 -2.2089e-05
20:41419271 A G 0.049005 1.7968e-05
20:41420095 C T 0.028855 -3.7106e-05
20:41422421 T C 0.179653 1.1225e-06
20:41424061 C T 1.085592 2.1467e-05
20:41425657 C T 0.107161 6.5340e-05
20:41426828 G A 0.231281 4.7907e-05
20:41440445 C T 0.084492 -7.8374e-06
20:41441856 T C 0.281861 -3.6005e-06
20:41454516 A C 0.216084 -1.0403e-06
20:41465142 C T 0.162557 -1.6886e-05
20:41465194 G A 1.913924 -4.2720e-05
20:41470888 T C 0.112630 -2.1842e-05
20:41473069 A G 0.093499 -2.3847e-05
20:41476399 C T 0.411382 -8.4473e-06
20:41478742 T C 0.267690 -3.3911e-05
20:41479897 T C 0.670351 3.2355e-06
20:41480108 C T 0.069198 -2.9883e-06
20:41482089 G A 0.152034 -8.6183e-06
20:41482657 C T 0.394569 -2.2922e-05
20:41484685 T C 0.275210 -8.8732e-06
20:41489939 T C 0.021108 1.2134e-05
20:41490225 T C 1.054024 -7.9563e-06
20:41500679 G T 0.507861 -1.2514e-05
20:41514162 A G 1.929137 -4.3263e-07
20:41517624 A G 0.039210 -1.1587e-05
20:41521284 T C 0.029949 2.3900e-05
20:41537213 G A 0.056153 3.9888e-05
20:41538168 C T 0.064050 -2.1611e-06
20:41543339 G A 0.027888 2.7016e-06
20:41547185 A G 0.048545 8.2129e-06
20:41558601 T C 0.031192 -1.4127e-06
20:41560300 T C 1.407838 3.6291e-05
20:41565273 T C 0.074232 7.1780e-05
20:41567377 A G 0.050908 -9.1526e-06
20:41575123 C T 1.546948 2.3842e-05
20:41580747 G A 1.123299 -2.2537e-06
20:41582424 G A 0.023584 -2.2522e-05
20:41593928 C T 0.062248 3.9046e-06
20:41594025 G A 0.060424 3.1291e-05
20:41595968 G A 0.020095 2.1701e-05
20:41598995 C A 0.276677 4.8537e-05
20:41604393 T C 0.023422 9.3250e-06
20:41608175 T C 0.042215 -2.5720e-05
20:41608712 T C 0.049814 -6.5475e-05
20:41609114 T G 0.714046 -9.0123e-06
20:41609188 G A 1.586219 -1.4020e-06
20:41612014 C T 0.072210 -1.4530e-05
20:41613071 G A 0.461099 -5.9748e-07
20:41613257 G A 0.246251 2.7250e-05
20:41616258 G A 0.473641 -3.6898e-05
20:41616510 G A 1.029865 8.6281e-06
20:41619224 T C 0.046905 2.4745e-06
20:41620833 A C 0.160980 2.4746e-05
20:41623001 G T 0.487854 -4.0341e-05
20:41624177 G A 0.040475 -3.4951e-07
20:41629442 G A 0.424794 -2.2872e-05
20:41631376 G A 0.043176 4.0417e-06
20:41644006 G A 0.068925 -1.5316e-05
20:41646561 G A 0.630320 -3.3600e-05
20:41652523 T C 1.627392 -1.5101e-05
20:41654175 T C 0.050323 8.3444e-07
20:41656570 T C 0.028190 4.0020e-05
20:41659051 A G 0.544179 1.1098e-05
20:41669606 T C 0.054348 3.3071e-05
20:41670292 C T 0.371955 1.9019e-05
20:41671115 A C 0.037071 7.4223e-06
20:41671983 G A 0.164547 -1.6464e-05
20:41673763 T C 0.057360 -4.9650e-05
20:41685772 C T 0.866363 1.3624e-05
20:41691250 T C 0.166991 -8.0748e-06
20:41694646 T C 0.402271 -8.1639e-06
20:41702885 A G 1.151340 -3.9168e-05
20:41705117 C T 0.024230 2.3130e-05
20:41711252 T C 0.040677 2.9885e-05
20:41714855 A G 0.132183 -2.2135e-06
20:41716653 A G 1.031855 -3.3929e-05
20:41718201 T C 0.211936 -4.7768e-06
20:41718596 T C 0.850536 -3.8785e-05
20:41719349 G A 0.023019 -1.6767e-05
20:41723482 T C 0.143196 1.0603e-05
20:41728248 G T 0.279521 2.8024e-05
20:41729521 C T 0.030008 -3.5938e-05
20:41729903 A G 1.032397 -2.8140e-05
20:41731821 A G 0.027070 -1.8057e-05
20:41734344 T C 0.752613 -6.0109e-05
20:41738239 C T 0.153459 -7.6978e-05
20:41742320 T C 0.050904 -1.6459e-05
20:41742793 A G 0.151772 1.5819e-05
20:41745159 G A 0.022692 4.5492e-06
20:41753243 G A 1.222063 1.6250e-06
20:41755118 C T 0.037879 1.3058e-05
20:41755597 T C 0.115902 -5.3603e-05
20:41775518 A G 1.175771 -1.3431e-05
20:41776806 T C 0.050268 5.8610e-05
20:41781064 A G 1.838582 2.8281e-05
20:41781455 C A 0.048476 1.2124e-05
20:41782328 C A 0.030267 2.4482e-05
20:41789459 G T 1.307253 2.7328e-05
20:41790423 T C 0.041796 -2.1965e-05
20:41790934 A G 0.027989 2.8598e-06
20:41792568 G A 0.198690 1.1269e-05
20:41793092 T C 0.073219 -8.3918e-06
20:41800274 A G 0.071892 -2.0844e-05
20:41800632 T C 0.073086 1.2850e-05
20:41800700 G A 0.117486 -1.3910e-06
20:41801469 A G 0.025519 8.3620e-06
20:41802096 A G 0.070395 -4.2246e-05
20:41803685 A G 0.150363 1.4300e-05
20:41805901 C T 0.024574 -1.5304e-07
20:41806538 C A 1.924220 -2.1307e-07
20:41808415 G A 1.567396 -1.1983e-05
20:41816713 C T 0.306601 -4.5570e-06
20:41816719 C T 0.046435 2.4151e-05
20:41817074 C T 0.507375 3.0183e-05
20:41818989 A G 1.725559 -2.3016e-05
20:41822485 A G 0.033270 -1.6647e-05
20:41829575 T C 0.224861 2.6298e-05
20:41831593 A G 0.440939 8.0252e-06
20:41834567 C A 0.619764 -6.5950e-06
20:41839715 A G 0.353354 4.2998e-05
20:41841762 G A 0.067893 -2.5132e-06
20:41842716 G A 0.181214 -4.9750e-05
20:41844495 T C 0.025058 -5.6927e-06
20:41848278 G T 0.211479 7.2874e-06
20:41848469 T C 0.373961 3.0308e-05
20:41850071 A G 0.144955 1.1032e-05
20:41850403 T C 0.053163 -2.4128e-08
20:41851885 A G 0.034987 -1.9428e-05
20:41868904 A G 0.192708 -1.7551e-05
20:41876041 C G 1.958041 1.8168e-05
20:41877927 T C 0.145968 6.5228e-06
20:41883486 C T 0.034435 -3.8787e-05
20:41885884 A G 0.190598 4.5878e-05
20:41893816 G T 0.073421 1.1894e-05
20:41896236 T C 0.186528 -1.9841e-05
20:41905172 T C 0.025324 -1.3830e-05
20:41914864 G A 0.296610 4.6123e-06
20:41932155 A G 0.401473 1.8390e-05
20:41933396 A C 0.114075 -6.1972e-06
20:41934983 C A 0.288586 2.7891e-05
20:41942286 G A 0.154673 -2.5433e-05
20:41950705 C T 0.755502 -3.3271e-05
20:41951100 G A 0.035844 2.2941e-05
20:41952584 G T 0.148354 7.4473e-06
20:41963373 T C 0.146578 1.4142e-05
20:41974568 T C 0.038658 2.2984e-05
20:41977910 C T 0.039904 7.2516e-06
20:41985589 A G 0.039674 -7.8489e-06
20:41987727 G A 0.148175 9.0676e-06
20:41987913 C T 0.134582 -9.8377e-06
20:41988606 A G 0.391703 1.4551e-06
20:41996683 T C 0.047097 -3.4520e-05
20:42001011 A G 1.642489 -1.4756e-05
20:42004785 T C 0.209888 -1.2249e-05
20:42010613 A C 1.659101 -8.9947e-06
20:42012125 A G 0.313378 -1.0653e-05
20:42023069 A G 0.143404 -1.4778e-05
20:42024053 T C 1.261964 -2.3300e-05
20:42024411 A G 0.037720 2.1128e-05
20:42027093 T C 0.024094 -3.2079e-06
20:42035666 A G 0.576842 -1.8875e-05
20:42042628 C T 0.211076 1.5898e-06
20:42053093 C T 0.038246 3.4253e-05
20:42054542 T C 0.058263 1.0323e-06
20:42054607 G A 1.407247 -3.3624e-05
20:42056122 T C 0.042017 4.0510e-05
20:42058688 C A 0.372085 -1.9747e-05
20:42063391 T C 0.023230 -1.5115e-05
20:42072704 G C 0.130791 -2.2829e-05
20:42077396 C T 1.607070 -1.2454e-05
20:42077436 C T 0.789469 -1.2190e-05
20:42077828 G A 0.676391 1.4938e-05
20:42078615 C T 0.694522 2.6954e-05
20:42079562 C T 0.190517 -1.4920e-05
20:42079619 G A 0.875159 -6.7357e-07
20:42082165 A G 0.083859 1.5915e-05
20:42083466 C T 1.534464 -2.5195e-05
20:42086212 A G 0.065433 2.0737e-05
20:42092710 G A 0.041151 7.5956e-06
20:42092807 G T 0.031153 1.1570e-05
20:42092846 T G 0.173999 -1.2703e-05
20:42095383 G A 0.037590 1.3143e-05
20:42095538 C A 0.135231 -1.6424e-05
20:42097145 C T 0.756040 1.7514e-05
20:42098258 G C 1.739776 -6.7033e-06
20:42099331 C A 0.511123 -2.0911e-05
20:42121878 A G 0.881034 -1.1626e-04
20:42125484 A G 0.070029 -4.8911e-05
20:42131730 G A 0.117651 -2.5208e-06
20:42146320 G T 0.065556 1.9944e-05
20:42147370 T C 0.130612 2.1965e-06
20:42153606 G T 0.201657 -3.2320e-04
20:42153695 C T 0.023237 -2.3139e-05
20:42155792 G T 0.353071 -9.8086e-06
20:42155984 T C 0.625276 -1.9756e-04
20:42157663 C T 0.104632 -3.5518e-05
20:42163408 A C 0.030186 -6.5074e-06
20:42163768 G C 0.838799 6.1111e-05
20:42168548 A G 0.079562 3.3794e-05
20:42171046 G T 0.031436 5.0396e-06
20:42171482 T C 1.575073 2.0693e-05
20:42171865 C T 0.176255 5.6258e-06
20:42187394 A C 0.043780 -1.7719e-05
20:42188192 T C 1.044013 3.0595e-05
20:42188284 A G 0.241541 -2.6501e-05
20:42188807 C T 0.081555 6.7673e-07
20:42191843 T C 0.048811 -1.4512e-05
20:42192083 A G 1.248040 6.2166e-05
20:42193758 C T 0.152479 -3.1493e-05
20:42195863 C G 0.628937 -6.5735e-05
20:42196498 G A 0.085992 9.9190e-06
20:42196550 G T 0.644300 -3.4142e-05
20:42196766 A G 0.062154 -6.4347e-06
20:42197722 T G 0.076582 -6.0067e-06
20:42197904 T G 0.038106 3.9578e-05
20:42208522 G T 1.707934 3.1589e-06
20:42215431 A G 0.070165 -1.6171e-05
20:42218676 A G 0.059671 -5.0807e-06
20:42219831 A G 1.551437 2.0709e-05
20:42220368 G A 1.611030 1.9682e-05
20:42234258 T C 0.050797 -1.9059e-05
20:42240730 A G 1.466857 2.9717e-05
20:42241811 A G 0.039959 4.8756e-05
20:42241866 T C 0.408185 9.2423e-06
20:42243384 T C 0.056951 -6.0406e-07
20:42248271 A G 0.059704 -2.9770e-05
20:42252147 C G 0.038353 1.7529e-05
20:42260247 C T 1.517313 1.6031e-05
20:42264653 A G 0.059785 -6.7112e-06
20:42268341 T C 1.581805 1.3432e-05
20:42279435 G T 0.080607 3.2002e-06
20:42286805 T C 1.577049 1.5212e-05
20:42294613 C T 1.688638 2.5056e-05
20:42301485 G T 0.029793 1.0985e-05
20:42310884 A G 0.086540 1.2493e-05
20:42311855 C T 1.754732 1.8725e-05
20:42320881 T C 0.090033 -1.6318e-05
20:42328639 C T 1.840156 4.0566e-06
20:42331846 T C 0.150720 -1.7573e-05
20:42343111 A C 1.830912 5.9413e-06
20:42343821 G C 0.115730 -1.4122e-05
20:42346428 G A 0.111176 -3.4081e-05
20:42349570 T C 0.089919 -2.1589e-05
20:42355169 C G 0.072661 5.1735e-05
20:42355753 T C 1.731859 -5.4102e-06
20:42358894 A G 0.170854 -1.2150e-05
20:42359295 C G 1.795818 2.6224e-05
20:42359483 A G 1.873199 1.5998e-05
20:42366608 T C 0.038934 -1.5697e-05
20:42366834 C T 1.490730 1.8705e-05
20:42372662 G A 0.700573 -2.9369e-05
20:42372846 A G 0.176635 1.5504e-05
20:42380379 T C 0.151333 -3.4342e-05
20:42380720 C G 0.116863 -3.1067e-05
20:42382106 A G 0.855314 -5.7557e-05
20:42384469 G A 1.277995 4.5400e-05
20:42385055 G A 0.041212 8.8594e-07
20:42385193 G A 0.124166 7.7816e-06
20:42386824 C T 0.257585 -6.0709e-05
20:42387041 G A 0.206610 -1.4859e-06
20:42387698 T G 1.658630 2.4765e-05
20:42388462 T C 0.023101 1.7532e-06
20:42389675 C T 0.050901 -8.3758e-06
20:42390955 C T 0.575086 7.4976e-05
20:42391446 T C 0.054114 3.4287e-06
20:42397496 T C 0.330357 -1.3409e-05
20:42409208 C T 0.052216 -7.9157e-06
20:42418259 A G 0.540930 1.7423e-06
20:42421149 T A 0.070012 -4.0372e-06
20:42426207 G A 0.046643 -1.2381e-05
20:42427161 G C 0.238520 -2.8237e-05
20:42427508 C T 0.252516 4.0375e-06
20:42430824 C A 1.641972 7.3826e-05
20:42437816 C T 0.388480 1.1146e-05
20:42440341 T C 1.660328 5.9605e-05
20:42454828 C T 0.203059 -3.3051e-05
20:42455472 T C 0.051433 1.3852e-05
20:42461278 A G 0.032650 -2.4128e-05
20:42467564 T G 0.042348 1.0319e-05
20:42468599 A G 0.099754 -9.4294e-06
20:42469496 G A 0.264739 3.0492e-04
20:42470939 T C 0.103117 1.9011e-05
20:42471693 T G 1.189332 3.3278e-05
20:42477084 T C 1.188482 3.1973e-05
20:42486249 G A 0.459340 -2.7390e-05
20:42488703 C T 0.436109 -3.6090e-05
20:42490987 T G 1.134277 -5.6336e-06
20:42491235 A G 1.710099 -8.9876e-05
20:42494014 C A 0.064761 -8.4073e-06
20:42512224 G C 0.070262 3.8551e-06
20:42515166 A G 0.968253 -2.5304e-05
20:42515250 T C 0.038310 1.3836e-05
20:42516770 A G 0.028479 5.6327e-05
20:42517304 T C 0.024357 -1.6999e-05
20:42523847 T C 0.046308 2.9430e-06
20:42525490 G A 0.539638 -1.0917e-05
20:42528772 C T 0.040008 3.8443e-05
20:42529882 T C 0.266606 -1.2029e-05
20:42531065 T C 0.087478 -1.6507e-05
20:42533655 G A 0.038788 1.9624e-05
20:42534892 A G 0.543218 -1.0879e-04
20:42535444 C T 0.094863 2.7648e-05
20:42535896 G A 0.066643 -2.9962e-05
20:42545777 C T 0.818834 -1.2974e-04
20:42551639 T C 0.126756 -4.6531e-05
20:42551920 G A 1.519300 -1.9083e-05
20:42552407 T C 0.119300 4.4030e-05
20:42553241 C T 0.194795 4.8613e-06
20:42553902 G A 0.199226 -1.7484e-05
20:42554374 A G 0.024782 -1.1790e-05
20:42556151 G A 0.226439 2.9397e-05
20:42559531 T C 0.175833 1.4234e-05
20:42563647 G A 1.714572 2.4681e-05
20:42569911 T G 0.204750 1.0547e-05
20:42572032 G T 0.028261 -4.9831e-06
20:42572581 T C 0.032744 -4.4359e-06
20:42572892 G A 0.173895 1.0772e-05
20:42573034 A G 0.059587 -1.0296e-05
20:42579051 C T 1.462848 6.6206e-05
20:42581623 T C 0.027242 -1.3120e-05
20:42583671 G A 0.167455 -3.4572e-05
20:42587025 G A 0.203474 1.7479e-05
20:42588354 T C 0.252145 -2.8563e-08
20:42588791 C T 0.078695 -3.3731e-05
20:42592336 G A 0.068685 -1.4346e-05
20:42593220 A G 0.164907 -1.4108e-04
20:42608730 T C 0.032682 -7.5884e-06
20:42611715 A G 0.020407 3.1898e-05
20:42613177 G T 0.382988 -5.6864e-05
20:42614026 A G 0.054124 1.3914e-05
20:42621895 A G 0.271013 1.6153e-05
20:42623518 A G 0.039645 9.7542e-06
20:42624337 G T 0.021792 1.4508e-05
20:42625618 A G 0.161191 -8.3140e-06
20:42627825 G A 1.364630 9.6727e-06
20:42639076 C T 1.957597 3.6966e-06
20:42645331 T C 0.088741 8.4910e-06
20:42649507 C G 1.420260 1.8348e-05
20:42651280 C G 1.311878 -6.5766e-06
20:42654560 A G 1.344892 8.3346e-06
20:42657548 C T 1.456473 1.5210e-05
20:42660816 A G 0.027729 -6.3674e-05
20:42671996 G A 0.096596 1.5752e-05
20:42672411 A G 0.082710 -1.7558e-05
20:42679191 G A 1.407900 2.8892e-05
20:42679351 G A 0.072317 -7.9685e-06
20:42679568 T C 0.066095 1.5268e-05
20:42687134 T C 0.087316 5.2281e-06
20:42688958 G A 0.025866 1.3574e-04
20:42693650 G A 1.440059 3.1967e-05
20:42700584 G T 1.114844 2.7132e-05
20:42701657 C G 0.321058 3.2669e-06
20:42701981 G A 1.007274 2.7750e-05
20:42702852 C T 0.185317 1.6112e-05
20:42703197 G A 0.925729 1.7802e-05
20:42703547 C T 1.249387 1.9358e-05
20:42704807 T C 1.496517 2.1402e-05
20:42707629 C T 0.540738 1.4315e-06
20:42711456 T C 0.038833 2.2389e-05
20:42712294 G A 0.087929 -1.9674e-05
20:42712343 T C 0.064258 -1.6552e-05
20:42717172 A G 0.020614 -9.8162e-06
20:42718605 A G 0.754580 -3.6918e-06
20:42726111 T C 0.818419 -5.0878e-06
20:42742509 G T 0.272581 2.4180e-05
20:42743249 C T 0.686388 -3.9397e-05
20:42743825 T C 0.166959 -2.3804e-05
20:42745033 A G 0.061869 -4.7309e-05
20:42746332 G C 0.234683 -4.3610e-05
20:42748036 C T 0.102338 3.3747e-05
20:42752656 C G 0.567234 9.2578e-05
20:42754029 A G 0.072041 -1.2040e-05
20:42754900 C T 0.196762 5.1793e-06
20:42758241 A G 0.553757 -1.9476e-05
20:42758597 C T 1.360553 3.3481e-05
20:42769781 G C 0.020228 4.3536e-06
20:42773331 T C 0.037314 8.0192e-06
20:42775843 G A 1.195860 -4.8199e-05
20:42777357 A G 1.761776 9.5575e-06
20:42781444 G A 1.129340 1.7728e-05
20:42786076 G A 1.967652 -1.5443e-05
20:42792685 A G 0.515707 1.2924e-05
20:42793203 T G 0.044497 -3.2514e-05
20:42793961 G A 0.558571 8.2724e-06
20:42795729 G A 0.088686 -5.4973e-05
20:42795933 G C 0.102016 1.9623e-05
20:42802178 C T 0.768644 -2.5580e-05
20:42804026 G A 0.261211 1.8564e-05
20:42812098 G C 0.434694 5.5140e-05
20:42813435 T G 1.666904 1.7413e-05
20:42814890 A G 0.194198 -4.7329e-06
20:42821071 G A 0.038418 -4.7089e-07
20:42825230 T C 0.021653 -2.3809e-05
20:42825487 C T 0.632277 1.5314e-05
20:42826350 C A 0.261766 -1.6068e-05
20:42826379 T C 0.278933 -7.8189e-06
20:42826710 T C 0.561145 9.3610e-05
20:42838550 G A 0.908773 8.4769e-06
20:42841793 T C 0.036752 -3.4988e-06
20:42844003 T G 0.023691 -7.4348e-06
20:42846481 T C 0.546805 -5.9560e-06
20:42847421 G C 0.389291 9.1228e-07
20:42860041 C G 0.116879 2.4524e-05
20:42865374 T C 0.172535 -9.2459e-06
20:42871691 C T 0.043565 6.5221e-06
20:42874509 A C 0.389944 2.3146e-05
20:42876306 T C 0.058298 -4.5318e-06
20:42879609 T C 0.106765 1.8529e-05
20:42884912 A G 0.132050 -7.9433e-06
20:42888082 G A 0.055364 6.1190e-05
20:42888615 C A 0.059970 -4.0628e-06
20:42891917 A G 0.027755 2.5819e-05
20:42891934 T C 0.084323 2.1382e-06
20:42902535 G A 0.097787 5.0747e-06
20:42902593 A C 0.386094 -5.4403e-05
20:42913740 A G 0.048025 -1.3825e-05
20:42915910 A G 0.399941 2.2213e-05
20:42916775 T G 0.032851 1.8207e-05
20:42917494 T C 0.282066 -6.3765e-06
20:42919257 G C 0.295253 -2.6511e-05
20:42939693 T C 0.030449 5.6432e-07
20:42947467 G C 0.025106 -3.0072e-06
20:42953115 T C 0.265190 1.0909e-05
20:42964613 A G 0.316715 -1.7383e-05
20:42965863 T C 0.273782 5.8794e-06
20:42966025 C T 0.552053 -1.1446e-05
20:42967826 A G 0.590257 -1.0790e-05
20:42979545 T C 0.063862 -6.7344e-06
20:42981753 T C 0.286165 -3.9385e-05
20:42982347 T C 0.599394 -1.5921e-05
20:42988702 T C 0.449612 -3.8774e-05
20:42989267 A G 0.317637 2.1179e-05
20:42994812 C T 0.210894 -1.2239e-05
20:43005015 G A 1.343317 5.3460e-06
20:43013926 T C 0.668588 -1.7992e-05
20:43018079 T C 0.034974 7.9196e-05
20:43020103 G A 1.068036 3.8036e-05
20:43025605 C T 0.084430 3.4024e-05
20:43027510 G A 1.036009 3.6110e-06
20:43028038 C T 0.376633 -1.4476e-05
20:43029285 C A 1.245365 6.8776e-05
20:43030866 C T 0.285483 -2.5768e-05
20:43035138 T C 1.132228 -1.1238e-05
20:43035743 G A 0.480486 -2.1425e-06
20:43037013 A G 0.165742 -1.2762e-05
20:43037572 T C 0.168647 -1.1269e-05
20:43039537 C G 0.342659 1.3988e-05
20:43042364 T C 0.063141 -7.3407e-06
20:43044207 C T 1.834155 6.7984e-05
20:43045333 G A 0.041900 -1.0862e-05
20:43051197 T C 0.126493 -8.6928e-06
20:43056562 C T 0.149668 -2.4827e-05
20:43057480 T G 0.721184 8.2178e-06
20:43063057 A G 0.411561 -4.7528e-05
20:43063286 G C 0.075573 1.2164e-05
20:43065028 C A 1.031741 1.3668e-05
20:43065743 A G 0.247751 -8.3937e-06
20:43068239 A G 0.464802 -1.6815e-05
20:43069126 C T 0.034662 -2.5314e-06
20:43086395 A C 0.893771 3.5402e-06
20:43094531 A G 0.034558 -1.4889e-05
20:43112178 G A 0.149243 -1.4516e-05
20:43118017 A G 0.220314 1.7312e-05
20:43123028 A G 1.097608 6.0184e-06
20:43128003 T C 0.082960 -8.3098e-07
20:43146632 C T 0.036629 5.4843e-06
20:43150309 A G 0.109933 -1.3395e-05
20:43151094 C T 0.232313 -1.3007e-05
20:43164338 A G 0.184181 1.6415e-06
20:43171158 A G 0.068438 7.2673e-05
20:43172124 T G 1.824002 9.3667e-06
20:43193666 T C 0.043806 1.6583e-05
20:43204977 T C 0.033117 7.1107e-06
20:43208350 T C 0.130151 -1.7896e-05
20:43212793 G A 0.414213 -2.8337e-05
20:43216733 T C 0.035194 1.3534e-05
20:43223930 T C 0.035204 -1.2621e-05
20:43227592 A G 0.085657 1.6356e-05
20:43232080 T C 0.064693 -5.9891e-05
20:43232439 A G 0.044056 2.2216e-05
20:43235738 G A 0.166339 4.4013e-05
20:43243545 T C 0.286331 -1.6025e-05
20:43245129 T G 0.090955 -5.7256e-05
20:43245933 G A 0.109287 4.9996e-05
20:43252915 C T 0.344622 -2.1163e-05
20:43255220 C T 0.120959 -2.4755e-06
20:43260189 C T 0.065871 -2.1290e-05
20:43260694 T C 1.641200 9.3964e-06
20:43263036 A G 1.754362 3.8619e-05
20:43265212 A G 0.038684 -4.4183e-07
20:43266854 G A 0.389843 7.9422e-06
20:43270002 G A 0.230067 1.6802e-05
20:43271102 T G 0.530689 -4.6235e-06
20:43272433 T C 0.055578 7.6572e-05
20:43272529 G A 0.070032 1.5814e-05
20:43273635 C T 1.809178 -2.0819e-05
20:43274274 C T 1.124137 -1.4422e-05
20:43276120 G T 1.122864 -1.9626e-05
20:43278694 C T 0.801209 -6.7036e-06
20:43283382 C T 0.075865 -2.3786e-05
20:43285017 A G 1.310395 -1.0649e-06
20:43293270 T G 0.168939 2.9087e-05
20:43312397 C T 1.711654 -1.0451e-05
20:43312753 C T 0.034808 -2.2017e-05
20:43313257 T C 0.035318 1.1727e-05
20:43316438 A G 0.540128 -1.8740e-06
20:43322869 T C 1.130933 9.3889e-06
20:43329838 C T 1.474124 -2.4005e-05
20:43334843 A G 0.110660 -1.9640e-06
20:43335063 C G 0.038866 -9.6959e-06
20:43335574 T C 1.488153 1.4192e-05
20:43338218 T C 0.061525 2.1668e-05
20:43339815 T G 0.062985 -3.4216e-05
20:43342605 A G 0.052741 1.4716e-05
20:43343834 C T 0.142661 -1.2531e-05
20:43345985 A G 0.054874 -4.8523e-06
20:43347566 A G 1.852078 2.1055e-05
20:43348653 A G 0.043504 1.4846e-05
20:43349217 C T 1.373513 1.4243e-05
20:43352392 G A 1.165482 4.4146e-05
20:43359813 T C 0.030628 -1.0699e-05
20:43365121 G A 0.052939 -1.1126e-05
20:43365408 T C 0.146121 -8.2095e-06
20:43366048 T C 0.058639 1.2058e-05
20:43368998 T C 0.037914 8.4944e-06
20:43371551 A G 0.780491 -4.0805e-06
20:43373787 A C 0.051469 -2.7420e-05
20:43374302 A G 0.197765 5.0007e-05
20:43376141 T C 0.116194 -3.6201e-05
20:43376268 A G 0.060369 -1.0898e-05
20:43376364 A G 0.133663 1.7597e-05
20:43378144 A G 0.030345 3.0008e-05
20:43378770 G A 0.969697 -1.5225e-05
20:43379264 C A 0.979490 -1.0984e-05
20:43379958 G T 0.187141 -2.0102e-05
20:43387184 T C 0.028430 1.6599e-05
20:43389919 T C 0.051661 4.3369e-06
20:43390176 A G 0.041521 1.0007e-05
20:43391074 A G 0.058480 -1.7644e-05
20:43402541 C T 0.642096 2.3958e-05
20:43414196 A G 0.051261 -1.2838e-05
20:43415954 C T 0.471716 -1.2875e-05
20:43418515 A G 0.056516 6.3909e-06
20:43427043 T C 0.501905 7.3522e-08
20:43430855 C T 0.726159 4.4470e-06
20:43431611 T C 0.099783 -2.4929e-05
20:43432999 A G 0.044309 -8.9758e-06
20:43435386 G A 0.595849 -1.2475e-06
20:43435413 C T 0.520582 -1.8050e-05
20:43435676 A C 0.062180 -1.0756e-05
20:43440553 A G 0.134260 -2.3326e-06
20:43445987 T G 0.272042 -2.9432e-05
20:43447079 A G 0.156007 -1.8602e-05
20:43464531 G T 0.400233 -3.1176e-06
20:43469914 T C 0.046126 9.9377e-06
20:43471111 T C 0.763379 1.6040e-05
20:43476060 T C 0.059103 -8.3103e-06
20:43477423 T G 0.296432 -4.8193e-06
20:43481936 C T 0.773451 3.4587e-05
20:43483968 G T 0.041900 -4.3858e-05
20:43486613 T C 0.037074 -6.9520e-06
20:43503127 A T 0.062992 -4.1392e-06
20:43506247 A G 0.594022 1.3157e-05
20:43513454 C T 0.064245 4.6967e-05
20:43514043 G A 0.078367 -9.1196e-05
20:43515270 T C 0.534114 -2.4648e-05
20:43547677 G T 0.516505 2.3566e-05
20:43548680 G T 0.693247 -3.1248e-05
20:43557261 T C 0.062037 -8.7097e-06
20:43560482 A G 0.684012 -5.1799e-06
20:43565559 C G 0.184412 -2.3858e-05
20:43565622 A G 0.501500 2.3139e-05
20:43575981 C A 0.764489 2.7692e-05
20:43579741 A G 0.039950 9.3674e-06
20:43589041 A G 0.467302 4.5457e-05
20:43589319 A C 0.978051 9.4980e-06
20:43590309 G T 0.146952 2.9741e-05
20:43591901 A G 0.756359 6.6344e-06
20:43592248 C T 0.346287 2.9204e-06
20:43592254 G A 0.035201 1.2156e-05
20:43605040 A G 0.201595 3.3847e-06
20:43605421 T C 0.173126 3.0267e-06
20:43613138 T C 0.071418 -1.3212e-05
20:43616840 T C 0.371861 -1.1491e-05
20:43624276 G A 0.459440 -3.8602e-06
20:43627313 T G 0.053206 -1.4062e-05
20:43629135 A G 0.574443 -2.3760e-05
20:43636312 G A 0.026849 -2.2592e-05
20:43645364 G A 0.310058 7.6225e-06
20:43653713 T C 0.029446 3.9904e-06
20:43672535 G A 0.188329 -4.6571e-05
20:43681563 C T 0.945593 -2.7665e-05
20:43683965 G A 1.730902 -3.8156e-05
20:43684856 G A 0.059882 3.0095e-05
20:43687459 A G 0.074534 1.4327e-05
20:43706559 A G 0.367564 -2.0275e-05
20:43719344 A G 0.057071 4.3042e-05
20:43719939 G A 0.085258 1.6154e-05
20:43721493 T C 0.554867 -3.1051e-05
20:43723627 C T 0.910130 7.0973e-06
20:43728952 T C 0.046042 1.4353e-06
20:43735429 A G 0.026583 -1.7709e-05
20:43739655 A G 0.368606 -1.0271e-05
20:43740249 A G 0.060940 9.1727e-06
20:43740666 G A 0.103850 -7.9057e-06
20:43744898 C T 0.965896 1.4664e-05
20:43746349 G A 0.544153 2.2914e-05
20:43751782 A G 0.861020 2.0863e-05
20:43766894 A G 0.040933 1.5127e-05
20:43767178 G A 0.359121 -3.5174e-07
20:43768351 C T 0.085949 2.9737e-05
20:43783210 A G 0.359157 9.5201e-06
20:43787682 C T 0.047882 -2.1685e-05
20:43787779 A C 0.044085 -1.2637e-05
20:43794773 A C 0.127077 6.7719e-06
20:43803606 A G 0.072930 1.6058e-05
20:43803613 T C 0.358154 1.0078e-05
20:43808762 A G 0.085781 8.3104e-07
20:43818119 T C 0.034321 -2.9318e-05
20:43827112 A C 0.137717 -4.2651e-05
20:43829883 A C 0.378940 6.9073e-06
20:43836173 A T 0.430747 9.3891e-06
20:43837144 C T 0.040264 -7.7146e-06
20:43850400 A C 0.368301 1.1694e-05
20:43851094 A G 0.368213 1.1350e-05
20:43851108 T C 0.049359 -5.5153e-06
20:43867470 A G 0.088510 5.1837e-07
20:43871071 G A 1.891417 -2.1512e-05
20:43874974 A G 0.077277 1.8417e-05
20:43879612 C T 0.049911 -1.0346e-05
20:43882833 A G 0.225851 -1.4167e-05
20:43893582 A G 0.063255 2.9559e-06
20:43907877 C T 0.049804 -7.3787e-06
20:43908869 C T 0.465383 1.9304e-05
20:43923102 G A 0.158055 8.4950e-06
20:43926573 T C 0.503135 -2.4505e-05
20:43930477 G A 0.038573 -6.3541e-07
20:43931921 A G 0.073362 1.7573e-05
20:43932412 A G 0.440257 2.0693e-05
20:43934331 A G 0.051553 -2.0989e-05
20:43934937 C T 0.547389 3.2625e-05
20:43939444 G T 0.956499 -1.0945e-05
20:43950951 T C 0.044844 7.9929e-06
20:43951847 A G 0.070736 1.1655e-06
20:43952363 A G 0.080711 -2.4530e-05
20:43952930 A G 0.513077 -2.5296e-05
20:43957510 A G 0.478474 -5.1638e-05
20:43958755 A G 1.520647 -1.5678e-06
20:43970868 A G 0.044948 1.5858e-05
20:43973447 T C 0.038405 -1.6451e-05
20:43975693 T G 1.064456 -6.1046e-06
20:43975909 A G 0.105249 1.9720e-05
20:43976991 G A 0.728146 2.6086e-05
20:43980726 C T 1.550382 2.6109e-06
20:43982216 C A 0.064615 2.0030e-05
20:43982399 C A 0.040485 7.3962e-06
20:43983510 A G 1.544104 2.2137e-06
20:43983823 T C 0.060135 -2.3666e-05
20:44004631 G A 1.286493 -1.6541e-05
20:44005936 T C 0.257988 3.1899e-05
20:44014470 C T 0.207080 1.7431e-05
20:44018566 C T 0.130096 -2.4621e-05
20:44038042 A G 0.027109 5.4508e-06
20:44038574 G A 1.548321 1.4536e-05
20:44042444 C T 0.028953 1.8070e-05
20:44044511 A G 0.242739 3.2788e-05
20:44047308 A G 0.065715 -1.7413e-05
20:44048972 C A 0.049973 -2.8194e-05
20:44050342 C T 0.996397 -1.2673e-05
20:44051444 A G 1.071655 -5.5915e-05
20:44052992 A G 1.037194 -4.0103e-05
20:44058580 G A 1.062862 -1.4401e-05
20:44061793 G A 0.066793 -5.1864e-06
20:44072196 T C 0.275460 3.8279e-05
20:44074550 T C 1.917209 -2.4077e-05
20:44074932 C T 0.272137 -2.9741e-05
20:44075848 T C 0.074878 -1.0436e-05
20:44076496 C T 0.325917 2.5763e-05
20:44076853 T C 0.642401 -2.9322e-06
20:44078335 A G 0.050122 1.6668e-05
20:44082268 C T 0.404521 2.1963e-05
20:44090098 G A 0.368125 3.0186e-05
20:44094550 C A 0.129531 1.0823e-05
20:44096559 T C 0.132943 1.9940e-05
20:44109437 A G 0.111877 2.0592e-05
20:44109774 C T 0.029459 3.1908e-05
20:44110237 A G 0.072635 -5.4952e-06
20:44110722 T C 0.072346 3.3207e-05
20:44119741 C G 1.292773 -7.0946e-06
20:44122030 G A 0.556016 -2.1348e-06
20:44124523 G A 0.395218 -1.8962e-06
20:44133062 G A 0.079510 1.1895e-05
20:44133975 G A 0.204309 -1.2423e-07
20:44136483 T C 0.028881 -8.0474e-06
20:44141331 G A 1.068753 9.7249e-06
20:44151551 T C 0.022718 -7.6936e-06
20:44161080 A G 1.375750 -9.1119e-07
20:44170712 A C 1.724115 -5.1387e-06
20:44176142 T G 0.507387 1.1701e-05
20:44184375 C T 0.866908 -1.3256e-05
20:44184498 G A 0.101315 1.2478e-05
20:44191490 C T 0.445233 -7.1468e-06
20:44191841 A G 0.048149 -1.1088e-05
20:44220832 A G 0.125094 -2.9018e-05
20:44224717 A G 0.026574 5.3710e-06
20:44224978 A G 0.598757 -8.5133e-06
20:44227678 T G 0.181617 2.4670e-05
20:44229811 C T 0.116889 2.8013e-06
20:44230792 A C 0.324401 -1.4160e-06
20:44234053 C G 0.048963 -5.0514e-05
20:44234755 G A 0.077523 1.2619e-05
20:44238741 G T 0.610342 -6.8445e-06
20:44243375 T G 0.060041 4.2786e-05
20:44249970 C T 0.073128 -1.3815e-05
20:44253418 A G 0.968749 -2.1718e-06
20:44275619 T C 0.034695 2.4640e-05
20:44278445 A G 0.360008 3.6806e-06
20:44279061 T C 0.049090 3.8629e-05
20:44295691 T C 0.032221 -2.4912e-05
20:44296544 C T 0.127077 -9.5616e-06
20:44302649 C T 0.223553 -2.7892e-05
20:44312608 A G 0.089293 1.3031e-05
20:44313401 A G 0.323570 -5.4942e-06
20:44314609 G A 1.169747 8.6533e-06
20:44332298 G T 0.897958 2.8669e-06
20:44332873 A G 0.168660 3.2582e-05
20:44336716 T C 0.815137 1.3881e-05
20:44338210 A G 0.103363 -6.5961e-06
20:44351660 C T 1.979386 2.3407e-05
20:44370485 C T 0.027103 1.0959e-05
20:44380052 T G 0.252149 -3.8331e-05
20:44380166 G C 0.350293 -2.5517e-05
20:44380347 C T 1.266807 -1.1083e-06
20:44394814 G A 0.121254 -7.9075e-06
20:44402970 T C 0.299833 -2.4806e-05
20:44404647 T C 1.323268 2.7549e-06
20:44409252 A G 0.364727 -8.0981e-06
20:44410837 T C 1.209210 -1.3036e-05
20:44413777 T G 0.105652 7.8332e-06
20:44417593 A C 0.119041 -1.0571e-05
20:44417675 C G 1.455915 -9.4313e-06
20:44418564 G A 1.337322 -1.0839e-06
20:44422705 T G 1.325634 4.6958e-07
20:44427221 G A 0.054884 3.0821e-05
20:44438536 G A 0.046441 -2.7638e-05
20:44448241 G A 0.087368 2.5595e-05
20:44456522 T C 0.044370 -5.4912e-05
20:44456634 T C 0.129340 -4.7985e-06
20:44456655 T G 1.337592 4.9768e-06
20:44464356 T C 0.041501 1.6134e-05
20:44468931 C T 1.361001 -7.1833e-06
20:44469290 A G 1.111637 -1.5247e-05
20:44470923 T C 0.097706 4.1445e-06
20:44475413 G A 1.247150 3.7694e-06
20:44484979 G A 0.117181 -2.5766e-05
20:44488679 A G 0.038953 1.9261e-05
20:44501458 G A 1.151152 -1.4493e-05
20:44502468 C A 0.023133 -1.0041e-05
20:44503454 G A 0.084551 -1.4830e-05
20:44505973 C T 1.258296 -2.3839e-06
20:44506418 A G 1.174018 -1.3455e-05
20:44511533 A G 0.023019 -7.9421e-06
20:44515133 G A 0.023604 3.5711e-06
20:44523782 T C 1.276466 4.8655e-06
20:44526783 A G 0.914216 -1.0824e-06
20:44529912 A G 0.020488 -3.0670e-05
20:44531417 G T 0.038414 8.6211e-07
20:44534651 A G 0.429338 -1.4466e-05
20:44539492 C G 1.098722 1.1705e-05
20:44542832 T C 0.034315 5.5852e-06
20:44545048 T C 1.503645 -4.4259e-06
20:44545773 C A 0.377619 -9.7006e-06
20:44549311 T C 0.026658 -4.9869e-06
20:44563217 A G 0.159532 -9.8559e-06
20:44576502 C T 0.374182 -6.9299e-06
20:44578961 G A 0.227500 -2.9725e-06
20:44580788 T G 0.060428 -2.1069e-05
20:44582187 T A 0.278031 7.8554e-06
20:44582435 T G 0.159195 -2.5227e-05
20:44585793 G A 0.900626 -4.7412e-05
20:44586036 A G 1.242759 2.9545e-08
20:44587926 C A 0.046704 -5.2729e-06
20:44588904 A G 0.024334 -6.1536e-06
20:44596207 G C 1.904352 5.7146e-07
20:44598763 C T 0.082473 8.8914e-05
20:44607601 G A 0.527736 3.3042e-08
20:44607661 A G 0.291397 8.5524e-06
20:44614969 C A 0.234962 -5.1070e-06
20:44615921 T C 0.026369 -3.9006e-06
20:44618812 G A 0.036136 -8.8078e-06
20:44628668 C A 1.212796 -1.3697e-04
20:44636495 T C 0.021737 -4.7058e-06
20:44637624 T C 0.041232 6.2601e-06
20:44640225 G A 0.704364 9.9550e-05
20:44641454 A G 0.065261 -1.7301e-05
20:44642406 C G 1.915479 -6.5920e-06
20:44650318 T A 0.281923 6.3404e-05
20:44654417 G A 0.044052 -1.0436e-06
20:44663111 T C 0.036866 7.0844e-06
20:44666595 T G 0.745368 -4.5298e-05
20:44671875 G C 0.099722 9.9789e-05
20:44677090 T C 0.059983 -1.9754e-05
20:44677124 G T 0.046866 6.9634e-06
20:44688544 G A 0.163684 -4.9975e-05
20:44701824 C A 0.094476 -1.3851e-05
20:44702120 C T 1.482794 4.9201e-05
20:44707364 A G 1.072937 3.7686e-05
20:44708303 T C 0.030894 2.9413e-05
20:44714404 A C 0.421062 2.0753e-05
20:44716532 T C 0.096966 -4.8150e-05
20:44741498 G A 0.585070 1.1484e-05
20:44741713 C T 0.037288 -3.8317e-06
20:44742064 A C 1.510591 1.8199e-05
20:44742647 T C 0.478315 3.3273e-05
20:44750850 G C 0.106340 -4.2606e-05
20:44755376 C G 0.048814 2.9579e-06
20:44758521 A G 0.094759 -5.2274e-05
20:44761377 C G 0.556536 -1.3037e-05
20:44763201 A C 0.143355 -1.7729e-05
20:44763284 T C 0.281166 2.0954e-05
20:44763320 T G 0.809775 2.5016e-06
20:44766516 T C 0.030592 -1.2860e-05
20:44773849 A C 0.208625 8.9067e-06
20:44780406 A G 0.220388 -4.8203e-06
20:44782190 C T 0.471930 8.3390e-05
20:44788291 T C 0.548028 -2.4827e-05
20:44791848 G A 0.078046 -2.9553e-06
20:44795044 A G 0.101734 -2.4629e-05
20:44796095 G A 1.399165 5.2255e-05
20:44796994 G A 0.085076 -3.6816e-05
20:44797562 C T 0.293637 -2.2466e-06
20:44799203 C T 0.270209 6.9017e-05
20:44814226 A G 0.057477 7.9660e-06
20:44815602 G A 0.091143 -3.2365e-05
20:44816736 G T 0.320220 1.2919e-06
20:44818157 A G 0.151168 -8.0026e-06
20:44819864 C T 0.093470 9.2122e-06
20:44822810 T C 0.036243 4.8061e-06
20:44824452 T C 0.090536 -1.7595e-05
20:44824532 A G 0.139908 2.2590e-05
20:44825430 A G 0.094947 1.9732e-05
20:44825496 A G 0.059876 -1.7241e-05
20:44826153 A G 0.095177 -2.3788e-05
20:44834221 G T 1.244946 -1.8587e-05
20:44836340 A G 1.783023 -2.1763e-06
20:44836776 C G 0.106603 -4.6272e-06
20:44847093 A G 0.175765 2.5424e-05
20:44847786 T C 0.039187 -2.4311e-05
20:44848469 G A 1.848800 2.0042e-06
20:44848837 T G 0.506453 -1.5284e-05
20:44856463 A G 0.486835 -1.5659e-05
20:44857710 G A 0.055208 1.5760e-05
20:44862501 A G 0.168452 -5.5178e-07
20:44872070 G A 1.869352 8.3425e-06
20:44881419 C T 0.170938 2.4922e-05
20:44881545 G A 0.859225 1.8901e-05
20:44886022 G A 0.041011 -1.1628e-05
20:44887951 C G 0.089153 4.4955e-06
20:44888366 G A 0.042001 1.2145e-05
20:44891011 C A 0.131923 9.6495e-06
20:44892104 G T 0.023023 -2.8460e-05
20:44895286 A G 0.904670 2.8943e-05
20:44910414 A C 0.041043 1.4484e-05
20:44911954 G A 1.110092 -6.5105e-05
20:44913490 A G 0.134186 3.5285e-05
20:44913643 A C 0.028644 -3.8327e-05
20:44914048 A C 0.099355 -7.6720e-06
20:44914262 T C 0.045899 -1.1778e-05
20:44922750 T C 0.499513 5.5438e-06
20:44931564 G A 0.961615 2.4560e-05
20:44931929 G C 0.948729 2.1950e-05
20:44939093 A G 1.477386 3.9619e-06
20:44940000 A G 0.059464 2.3549e-05
20:44943726 A G 0.101069 -9.0894e-06
20:44947938 C T 0.116467 1.3426e-05
20:44949747 C T 0.659792 6.4861e-06
20:44950851 C T 0.662041 -1.2563e-05
20:44953347 T C 0.074930 1.2473e-05
20:44954064 T C 0.043754 2.5256e-05
20:44955649 T C 0.165956 4.2959e-07
20:44962472 C T 0.145364 5.0591e-05
20:44963439 C G 1.436820 -4.7938e-06
20:44965291 C A 1.700449 -1.6739e-06
20:44967268 T C 0.140723 -1.4626e-06
20:44968255 A C 0.269118 -1.0862e-05
20:44971291 C T 0.116246 1.4254e-05
20:44973290 A G 1.287389 -2.4144e-05
20:44974696 G T 0.605889 2.7063e-05
20:44975319 A G 0.072989 -3.4517e-06
20:44977184 C A 0.038304 -8.9425e-06
20:44982335 G A 0.227334 1.2991e-05
20:44996265 A C 0.041501 2.4372e-05
20:44999746 T C 0.065235 -1.8045e-05
20:45005666 A G 0.048934 1.3504e-06
20:45036213 A G 0.138227 4.8769e-05
20:45042500 C T 0.307798 -1.8969e-05
20:45055061 T G 1.169562 -1.9806e-05
20:45066646 T C 0.074404 -3.4867e-05
20:45075171 T C 0.129291 2.4548e-05
20:45081971 G A 0.637853 4.0583e-06
20:45086802 T C 0.194529 1.4769e-05
20:45089066 C T 0.040625 -4.6419e-05
20:45092564 G C 0.080990 2.1494e-05
20:45093582 C T 0.293802 -3.4858e-05
20:45099264 C T 0.066776 3.5449e-05
20:45101533 G A 0.023428 3.5239e-05
20:45103172 T C 0.418991 -2.2848e-05
20:45109490 G A 0.083424 -8.0278e-05
20:45110334 C T 0.322807 -7.8718e-06
20:45110682 C T 0.369800 2.1654e-05
20:45115255 G A 0.693675 8.1799e-06
20:45115746 G T 0.218152 -1.2494e-05
20:45120153 G T 0.241632 -1.5715e-05
20:45120212 C T 0.030079 2.3417e-05
20:45120414 A G 0.041332 -4.5851e-05
20:45124960 T C 0.029307 4.1771e-05
20:45131155 A G 0.038619 2.4643e-05
20:45131665 C T 0.030186 3.1663e-05
20:45136444 T C 1.003275 -1.1331e-05
20:45138155 T C 0.024311 -7.7991e-07
20:45138702 C G 0.041673 2.1162e-06
20:45151273 G A 0.383767 -3.7163e-06
20:45152468 A C 0.377282 -8.6346e-07
20:45155900 C T 0.054708 1.6025e-05
20:45157728 G A 0.194029 -1.8384e-05
20:45160594 A G 0.045253 -2.3002e-05
20:45162469 A G 0.704484 3.7920e-06
20:45167134 G A 0.156024 -2.4467e-05
20:45169805 G A 0.185817 -7.4847e-06
20:45173910 C T 0.225001 -2.6512e-05
20:45174026 C A 0.225981 -2.9052e-05
20:45174632 G A 0.022208 -1.0085e-05
20:45175354 C A 0.242411 4.9929e-05
20:45176395 A G 0.022283 2.5551e-05
20:45176903 T C 0.091315 5.1054e-05
20:45180179 C A 1.960417 -2.2212e-05
20:45180290 T C 1.317886 8.7407e-06
20:45180659 A G 0.035503 2.3540e-06
20:45181296 G A 1.682042 3.2657e-07
20:45184757 C T 0.252441 1.1893e-06
20:45186781 A G 0.038677 2.4115e-05
20:45189113 G T 1.273302 1.3391e-06
20:45190819 G C 0.026356 -4.6844e-05
20:45195518 A G 0.591626 6.3755e-06
20:45196248 A G 0.198356 6.0831e-06
20:45196541 T C 0.277327 -2.2004e-05
20:45204535 T G 1.666878 5.6909e-06
20:45206096 A G 1.667689 4.5952e-06
20:45210087 G A 0.806111 1.2081e-05
20:45212455 G T 0.714260 1.0238e-05
20:45213086 T G 0.241045 -3.9999e-05
20:45213435 C A 0.081850 1.3581e-06
20:45215066 G A 0.066244 1.8746e-05
20:45216131 G A 0.082074 1.5878e-05
20:45221055 G C 0.050424 2.8124e-05
20:45221261 T G 0.118745 3.1580e-05
20:45222351 T C 0.303277 8.0294e-05
20:45223638 C T 1.127301 -7.4954e-06
20:45224189 C T 0.270303 5.0346e-05
20:45227523 C T 0.373494 9.3415e-05
20:45231410 G A 0.150116 2.5770e-05
20:45231949 A G 1.208525 1.3483e-05
20:45232920 G T 0.088312 -9.2144e-06
20:45237115 C A 1.225767 2.8404e-05
20:45243140 C G 0.673444 -1.8714e-05
20:45246431 T C 0.362523 4.4761e-05
20:45253237 G A 1.138749 1.1730e-05
20:45256716 T C 0.033195 2.5160e-06
20:45256770 G A 1.913827 -1.0790e-05
20:45256978 C T 0.474339 5.7590e-05
20:45257012 A G 0.069373 3.6902e-05
20:45257957 T G 0.051080 7.1148e-06
20:45261171 G A 1.380518 1.4793e-05
20:45262123 T C 0.826436 2.7806e-05
20:45263286 A G 0.187391 -2.7764e-05
20:45265020 C A 1.280670 6.3709e-05
20:45265894 A C 0.028732 2.0143e-05
20:45266471 C T 0.139304 7.3097e-05
20:45269183 T C 0.027771 -1.4975e-05
20:45275225 C T 1.970885 -1.7694e-05
20:45276779 C T 0.852792 -4.0535e-04
20:45285648 C T 0.025915 -3.2927e-05
20:45302668 G A 0.072551 1.7137e-05
20:45308678 T G 0.057675 -1.8311e-05
20:45315375 C T 0.063654 2.1176e-06
20:45315769 C T 0.206814 -6.6481e-06
20:45321075 G A 0.693422 1.1624e-04
20:45325401 A G 0.056643 1.0235e-05
20:45336587 G A 0.953007 1.6871e-04
20:45337038 G A 0.177855 2.6407e-05
20:45340646 T C 0.115039 1.7431e-05
20:45349202 T C 0.079305 -2.7275e-06
20:45350514 A C 0.640940 2.6161e-05
20:45350613 G A 0.044663 -4.7067e-06
20:45363766 C T 0.845194 5.5284e-06
20:45363813 A G 0.033331 3.0768e-05
20:45372999 A C 0.150340 7.1678e-05
20:45377342 C T 0.071113 -1.6920e-05
20:45378130 G A 0.608352 -2.8011e-05
20:45380315 A G 0.029631 2.1430e-05
20:45381655 T C 0.063245 -5.6747e-05
20:45383501 G A 0.029599 4.9099e-05
20:45385062 T C 0.085826 -1.4701e-05
20:45385733 G A 0.883166 2.1441e-05
20:45390906 T G 0.549505 8.2351e-05
20:45410376 T C 0.034198 3.5906e-05
20:45412350 G A 0.140252 -5.0162e-06
20:45418975 C T 0.075634 1.8961e-05
20:45419188 C T 0.622147 2.3201e-05
20:45419642 C T 0.140418 1.5377e-05
20:45421242 C G 0.328413 -2.3646e-05
20:45425939 G A 0.415264 7.6334e-06
20:45427862 T C 0.057828 -1.6753e-05
20:45428699 A G 0.845434 -2.2835e-05
20:45428941 T C 0.534591 -8.7884e-05
20:45435296 G A 0.084862 1.2413e-05
20:45443507 A G 0.020812 -1.8165e-05
20:45454485 T G 1.624919 -1.2217e-05
20:45460323 A G 1.352614 -2.6001e-05
20:45467412 G A 0.158968 1.4843e-05
20:45468761 A G 0.047029 -1.0003e-05
20:45475107 A G 0.063375 1.8815e-05
20:45477906 C T 0.056935 -2.4522e-05
20:45478579 A G 0.232294 2.9456e-05
20:45483269 G A 0.571742 6.1855e-05
20:45486991 C T 0.796857 9.2932e-06
20:45497723 A G 0.151148 2.3034e-05
20:45510337 A C 0.062362 -6.2753e-06
20:45513160 C T 0.062158 -6.1137e-06
20:45522204 G A 0.057938 -2.1894e-05
20:45526660 G A 1.242853 8.9955e-06
20:45527889 A G 0.046766 3.7088e-05
20:45540774 G A 0.044740 -4.7628e-05
20:45542160 G C 0.060340 1.3432e-05
20:45546328 G A 1.859654 7.9933e-06
20:45551357 T C 0.042218 -9.5071e-06
20:45554374 A G 0.154540 2.3473e-05
20:45559727 A G 0.233514 6.0469e-06
20:45562958 C T 0.062752 5.4737e-06
20:45568023 T C 0.033844 -3.1425e-05
20:45572360 G A 0.922337 -6.3109e-06
20:45572994 A C 0.023886 -1.1905e-05
20:45573928 A G 0.045630 -4.2706e-05
20:45578046 T C 0.040222 5.1701e-06
20:45582343 G A 0.568776 7.5816e-06
20:45588391 T C 0.051440 -5.9376e-05
20:45589259 A C 0.802365 1.2952e-05
20:45591373 T C 0.039291 4.6384e-06
20:45598564 A G 0.567516 -1.3101e-05
20:45601893 C A 0.055728 3.0543e-05
20:45602193 A G 0.919442 2.1665e-05
20:45602300 A G 0.042186 -1.6245e-05
20:45606606 G A 0.028063 -2.3175e-06
20:45607529 A G 0.029261 1.7274e-05
20:45607709 A C 0.259010 2.1994e-05
20:45608564 G A 0.226646 -1.1902e-05
20:45608700 A G 1.929037 1.8003e-05
20:45609049 A G 0.087309 5.6255e-05
20:45611365 T C 0.084252 1.3772e-05
20:45612633 A G 0.027664 1.3688e-05
20:45615880 A G 0.078818 -2.3317e-05
20:45621459 A G 0.531533 2.3570e-05
20:45632937 A G 1.366804 -1.9024e-05
20:45640229 G T 1.247072 -2.9254e-05
20:45643771 G A 0.131992 8.6141e-06
20:45647279 A G 0.918858 -3.0727e-05
20:45651720 G A 0.575810 1.5376e-05
20:45653299 C G 0.030796 -1.1416e-05
20:45657427 A G 0.089880 2.0787e-06
20:45662736 T C 1.947758 -2.4692e-05
20:45663351 G A 1.627285 -4.7954e-05
20:45666053 C T 1.552316 -2.6459e-05
20:45669449 G T 0.345794 5.3802e-06
20:45672037 T C 0.025009 -2.8383e-05
20:45672212 G A 1.916462 -1.5492e-05
20:45672463 G A 0.412765 -3.6701e-06
20:45673213 G T 1.687430 -1.1587e-05
20:45673455 A G 0.846339 -7.6217e-05
20:45673584 T C 1.400772 -4.7951e-06
20:45674409 C T 0.276830 2.0921e-04
20:45676858 C T 0.204347 6.0459e-06
20:45678016 T C 0.175440 1.3292e-05
20:45678757 A G 0.956392 -1.3954e-04
20:45690643 A C 0.025038 -1.8457e-05
20:45691316 G A 0.660279 7.0918e-05
20:45697196 T C 0.147636 -1.6688e-05
20:45701492 A G 0.058272 1.0517e-05
20:45707138 T C 0.032595 -1.5056e-05
20:45715464 T C 1.958070 -6.2072e-06
20:45715645 G A 0.531679 -2.3354e-05
20:45716040 A G 0.068919 1.0642e-05
20:45717614 A G 0.332408 2.8061e-05
20:45717954 T C 0.531683 -1.6071e-05
20:45722939 A G 1.119310 2.6487e-05
20:45727482 G A 1.468512 -2.2545e-05
20:45729095 A G 0.097699 1.5647e-05
20:45729209 A G 0.033361 1.4035e-05
20:45731111 T G 0.324771 1.7504e-05
20:45732252 G A 0.316208 -7.8257e-07
20:45732275 G T 0.042735 -3.9788e-05
20:45733341 C T 0.023282 3.7924e-05
20:45734586 T C 0.157728 -3.4171e-05
20:45735441 C G 1.336501 -1.6354e-05
20:45739406 A G 0.477003 4.9798e-05
20:45745221 A G 0.382154 2.5470e-05
20:45748290 A G 1.064024 5.6462e-08
20:45755310 C G 0.341682 1.2443e-05
20:45760490 A G 1.100673 -1.4025e-05
20:45792634 G A 0.803027 -1.2068e-05
20:45792942 T C 0.904725 1.2451e-05
20:45793531 A G 1.709736 3.6329e-06
20:45795352 A G 0.093652 -2.9573e-06
20:45803273 A G 0.064452 -1.0123e-05
20:45809652 G A 0.933616 -1.9037e-06
20:45813624 C T 0.957782 1.8446e-06
20:45816460 A G 0.097550 -6.2759e-06
20:45817860 A G 0.060155 1.3323e-05
20:45823754 A G 0.024327 -1.6575e-05
20:45825917 C T 0.237179 2.3280e-05
20:45827115 A G 0.173804 3.6336e-05
20:45830591 C A 0.032104 7.5511e-05
20:45830808 T C 0.038138 4.9986e-06
20:45833281 T C 0.053553 7.9052e-06
20:45835008 C T 0.293968 2.0928e-05
20:45840108 G C 0.088864 9.9093e-06
20:45840459 C A 0.748192 -1.8633e-05
20:45842659 T C 0.058831 2.5250e-05
20:45857208 A G 1.722966 2.4766e-05
20:45858076 T C 0.031637 3.2877e-05
20:45867852 G A 0.102286 4.6773e-05
20:45873923 T C 0.102474 4.9641e-05
20:45878118 G C 0.027547 -3.3497e-05
20:45888390 G C 0.234670 4.2412e-06
20:45888618 A C 0.336560 1.4059e-05
20:45888762 G A 1.142430 3.8916e-06
20:45894025 C T 0.021413 6.7154e-05
20:45903385 C T 0.227370 -1.1260e-05
20:45903437 G A 0.638730 -5.7051e-06
20:45907204 A G 0.256229 1.9791e-05
20:45920034 C T 0.203140 -1.0088e-05
20:45924800 C T 1.147156 3.8638e-06
20:45929433 G A 0.239276 -1.5427e-05
20:45931787 T C 0.116278 1.3392e-05
20:45931889 T C 0.223547 2.9676e-06
20:45933613 T C 0.047275 -3.3117e-06
20:45938742 T C 0.062885 -6.2550e-06
20:45938743 A G 0.135536 9.5366e-07
20:45941713 C T 0.227127 5.9901e-05
20:45948673 T G 0.066744 -2.0873e-05
20:45953341 T C 0.167890 -8.6958e-06
20:45953454 G T 0.022364 -5.9650e-06
20:45954292 T C 0.187872 1.9433e-04
20:45958716 C T 0.031014 -3.0353e-05
20:45967683 T C 0.048191 -5.1235e-06
20:45975959 C T 0.029677 -9.7163e-06
20:45986984 T C 0.398487 5.9330e-06
20:45989672 A G 0.140320 1.7869e-05
20:45990319 G A 0.335187 -3.0612e-06
20:45997667 C T 0.246219 -1.4098e-05
20:46000938 G A 0.406796 2.7358e-05
20:46013864 T C 0.397756 2.0393e-05
20:46020345 C A 0.365006 2.5481e-06
20:46029153 T G 0.032400 3.0499e-05
20:46032690 C T 0.069863 5.3753e-06
20:46042046 C T 0.259601 -2.8932e-05
20:46044044 T C 0.143913 -8.9050e-06
20:46062715 C T 0.578293 -1.8393e-05
20:46063994 T G 0.260046 -2.8752e-05
20:46076781 C T 0.486806 1.5874e-05
20:46080276 G A 0.151204 -5.8549e-06
20:46080524 G C 0.178540 6.4784e-06
20:46084143 T C 0.255667 1.0362e-04
20:46086478 C T 1.679471 1.8389e-05
20:46087931 T G 0.070353 5.1092e-05
20:46098606 T C 0.140853 -2.1682e-05
20:46108141 G A 1.570460 -2.8525e-05
20:46113217 T C 0.055163 -7.0436e-06
20:46113431 A T 0.160298 -2.2856e-05
20:46114882 C T 0.060895 5.7761e-05
20:46125266 C T 0.837494 2.0221e-05
20:46134921 C T 0.454760 2.5206e-05
20:46138172 G A 0.031679 -1.0472e-05
20:46140870 A G 0.066085 3.9348e-05
20:46157168 A G 0.055039 -2.8673e-05
20:46162729 A G 0.032676 5.7333e-06
20:46164231 T C 0.048811 4.9360e-05
20:46168606 C T 0.160951 -2.7701e-05
20:46172849 T C 0.075254 -4.0588e-05
20:46179954 C G 0.811226 1.7686e-05
20:46186327 G A 0.252593 6.8070e-05
20:46199369 G A 0.039115 6.4072e-06
20:46199500 A G 0.071989 1.3792e-05
20:46207465 T C 1.752499 4.4691e-05
20:46210248 T G 0.066903 -6.8907e-05
20:46215767 T C 0.045695 5.5625e-05
20:46216507 T C 0.557435 -2.5786e-05
20:46227039 T G 0.040910 -1.7400e-05
20:46241556 G T 0.067377 -3.3432e-05
20:46247541 T C 0.068669 -1.0833e-05
20:46256424 T C 0.086625 1.3596e-05
20:46258466 C T 0.023899 -1.8659e-05
20:46268493 G A 0.152232 -2.1042e-05
20:46268909 T C 0.049450 3.5419e-05
20:46269901 G A 0.177845 -2.4920e-05
20:46281500 G A 0.039537 8.0493e-06
20:46288433 T C 0.113461 2.0933e-05
20:46289063 G T 0.090130 1.3846e-05
20:46290250 C T 0.608923 -1.5337e-05
20:46290318 A G 0.020562 -2.9349e-05
20:46291482 A G 0.148139 -3.4293e-05
20:46292149 G T 0.697924 -6.1186e-05
20:46292853 G A 0.043767 -1.1530e-05
20:46294691 A G 0.022416 7.5336e-06
20:46295985 T C 0.316241 -1.0861e-04
20:46306848 C T 0.580399 -1.0509e-04
20:46309413 T G 0.184110 1.3564e-04
20:46309926 A G 0.447158 1.3638e-04
20:46310777 G A 0.847654 -1.1490e-05
20:46311336 C T 0.052926 -7.3624e-06
20:46311557 T C 0.065708 2.6353e-05
20:46320026 G A 0.325920 1.3976e-05
20:46325681 G C 0.134111 5.8622e-05
20:46333479 T C 0.142255 4.8653e-06
20:46334256 G A 1.612091 1.0122e-04
20:46334921 C T 0.856752 4.2932e-06
20:46335570 T C 0.273081 3.8648e-05
20:46336170 C G 1.217558 -1.0645e-05
20:46340596 C T 1.584203 -6.0842e-06
20:46340845 G A 0.044714 -4.3707e-06
20:46347779 T C 0.368645 8.5016e-05
20:46348225 T C 0.400535 -1.0538e-05
20:46352110 T C 0.033400 8.2912e-06
20:46354553 G A 1.867947 1.8634e-05
20:46355246 G T 0.212890 -9.6227e-06
20:46355261 C T 0.168565 1.5643e-05
20:46355318 C T 0.409143 -1.9951e-05
20:46360638 C T 0.093266 3.3582e-05
20:46361217 C T 0.040959 -2.1917e-05
20:46362147 T C 0.256346 7.8356e-05
20:46362244 T C 0.453909 5.2027e-06
20:46363080 T C 0.051784 -2.0054e-05
20:46363935 A G 0.206973 1.8515e-05
20:46365636 T C 0.425641 -9.8686e-06
20:46369894 G C 0.276840 5.6542e-05
20:46370574 T C 0.196392 3.3864e-05
20:46371889 A G 0.283578 -1.6107e-06
20:46372677 C T 1.581457 3.6469e-06
20:46375394 G T 0.114928 3.4266e-05
20:46376456 T C 0.594178 2.6506e-05
20:46378089 C A 0.125250 1.6886e-05
20:46378562 G C 0.041228 2.6027e-05
20:46380236 T C 0.811271 -3.4949e-05
20:46380379 T C 0.341841 5.0932e-05
20:46380462 T C 0.040544 5.1315e-06
20:46380493 A G 0.225010 4.3881e-05
20:46381904 A G 0.089909 3.9185e-05
20:46382869 T C 0.072898 4.9761e-05
20:46382979 C T 0.118661 -8.7576e-05
20:46383036 C T 0.109524 -4.9876e-05
20:46384005 T C 1.703523 -1.4262e-05
20:46385188 A G 0.672895 1.0239e-05
20:46387204 C T 0.332626 -8.3817e-06
20:46388451 G A 0.067727 -1.7626e-05
20:46388946 C T 0.170429 2.4324e-06
20:46389178 T C 0.432587 1.4445e-05
20:46392291 G C 0.025048 -2.1443e-05
20:46397463 A G 0.488938 -1.3713e-05
20:46398582 A G 0.170279 -1.2916e-05
20:46400713 C T 0.982826 -4.0779e-05
20:46400756 C T 0.202384 -2.3312e-05
20:46401759 A G 0.142489 3.1696e-05
20:46405037 T C 0.076459 7.8341e-05
20:46406068 C T 0.282481 -5.0744e-05
20:46408106 C T 0.073223 -3.0147e-05
20:46410994 T G 0.056111 -3.0274e-06
20:46415849 C T 1.160191 -3.0240e-05
20:46418423 T C 0.358463 2.5352e-05
20:46425576 T G 0.170318 -5.6793e-05
20:46429411 G T 0.401781 -3.0353e-05
20:46431022 T C 0.175138 -5.3855e-06
20:46435267 A G 0.530955 -5.5924e-06
20:46445588 A C 0.266560 1.7751e-05
20:46446414 A G 0.133423 -1.0024e-05
20:46451907 G A 0.043299 1.4229e-05
20:46465332 T C 0.020702 5.0831e-06
20:46469173 G T 0.133248 -3.0339e-05
20:46470606 T C 0.168069 -3.2791e-05
20:46471358 C T 0.050723 -1.4792e-05
20:46476311 C A 0.043062 -1.0017e-05
20:46477213 T G 0.086530 -1.0798e-05
20:46480034 C T 1.895416 -7.8241e-06
20:46480565 A G 0.399740 2.5207e-05
20:46485950 A G 0.034837 -6.7635e-06
20:46494273 A G 0.266641 -6.7558e-07
20:46495558 A G 0.297405 -2.7394e-05
20:46504797 C T 0.039274 -3.0867e-05
20:46505645 G A 0.091451 -4.1406e-06
20:46507141 A G 0.106190 5.5795e-05
20:46509248 G A 0.022662 -1.6709e-05
20:46510383 A C 0.046594 1.0841e-05
20:46511510 T C 0.190721 -4.2494e-05
20:46511593 T C 0.256790 -5.8646e-06
20:46512393 A G 0.091607 4.2874e-06
20:46513513 T C 0.499734 -2.1969e-05
20:46532156 A G 0.070847 3.0676e-05
20:46535870 G A 0.025834 -1.7182e-06
20:46537312 C G 0.877499 -3.3561e-05
20:46538010 G A 1.136604 -2.5622e-05
20:46538434 C G 0.197784 -3.0132e-05
20:46541995 C T 1.058246 2.5430e-05
20:46542243 G C 0.112692 -1.6766e-05
20:46545976 T C 0.065598 -6.2935e-06
20:46556882 C T 0.906644 5.2419e-06
20:46564398 T C 0.123169 -8.7043e-06
20:46565413 G A 0.061229 4.8246e-06
20:46568206 C T 1.030163 -8.3336e-06
20:46570855 G A 1.860455 2.5373e-05
20:46572576 C T 0.137344 -2.8270e-05
20:46574101 T C 0.075699 1.0808e-06
20:46574663 G A 0.078926 2.4520e-05
20:46574800 A C 0.052313 -9.3545e-06
20:46576714 A G 1.156001 -7.0017e-06
20:46577412 C T 0.076806 -4.7282e-05
20:46577479 C T 0.042563 -2.0311e-05
20:46578103 T C 0.406228 -6.0508e-05
20:46584531 A G 0.783484 -2.4892e-05
20:46588057 T C 0.088777 -4.4827e-05
20:46592955 A G 1.272734 2.1010e-05
20:46599155 T C 0.037431 -1.0824e-05
20:46614407 T G 0.340315 -5.6332e-05
20:46615385 G A 0.929416 9.0088e-05
20:46619103 C T 0.024191 -4.3667e-05
20:46620922 G T 0.142784 -3.4135e-05
20:46622811 G A 0.079552 -3.3527e-05
20:46628290 A G 0.091201 -2.0889e-05
20:46638011 T A 0.060966 -3.0835e-05
20:46647110 A C 1.049388 6.0393e-05
20:46650328 C T 0.055767 -2.2375e-05
20:46656060 G C 0.623750 -8.8437e-05
20:46656152 G A 0.037622 1.8653e-05
20:46660391 T C 0.038018 1.8796e-05
20:46664448 T C 0.053270 -6.0566e-06
20:46671337 T C 0.057649 8.9416e-05
20:46680596 A G 0.145260 1.6963e-05
20:46685153 T C 0.356687 1.1456e-05
20:46689628 T C 0.050956 -5.0849e-05
20:46699704 A G 0.024418 -1.1943e-06
20:46700159 C T 1.713549 1.0204e-04
20:46702175 T G 0.228642 3.0353e-05
20:46707666 T C 1.119528 6.2987e-05
20:46708692 T C 0.037535 3.5680e-05
20:46709524 A C 0.052005 -1.7858e-05
20:46712886 C T 0.078981 4.5448e-05
20:46716469 T C 0.031864 -1.9162e-06
20:46725903 C A 0.036769 8.8453e-06
20:46734296 C T 0.040329 4.1292e-05
20:46735825 G A 0.510468 -1.2007e-04
20:46740162 A C 0.031283 -1.6747e-05
20:46753885 T C 0.482326 -4.3786e-05
20:46757152 C T 0.263077 2.2673e-05
20:46765372 T G 0.090328 -6.5030e-05
20:46769600 G T 1.601740 6.9556e-05
20:46775810 G T 0.088614 3.5736e-06
20:46777003 C T 1.115850 6.4437e-05
20:46778108 G A 1.900295 1.2355e-05
20:46779235 T C 1.029300 1.7063e-04
20:46781675 A G 0.295568 4.8424e-05
20:46782073 A G 0.140301 8.6697e-06
20:46785499 A G 1.150941 4.1086e-05
20:46787825 C T 1.506790 1.2238e-04
20:46794060 A G 0.989441 -4.2576e-06
20:46796524 T C 1.063657 5.7167e-05
20:46798806 T C 0.036545 9.6946e-06
20:46800269 C T 1.492924 8.7477e-05
20:46802376 A G 0.178345 -1.1154e-05
20:46802639 C T 0.243768 1.3680e-06
20:46805778 T C 0.057617 5.3948e-05
20:46813169 G A 1.622462 4.6756e-05
20:46824280 G A 0.026174 -1.9071e-05
20:46824516 C A 0.430935 9.7440e-05
20:46826803 C T 0.376844 8.2440e-06
20:46826889 G T 0.253700 8.0494e-06
20:46827141 A G 1.447710 6.5433e-05
20:46828018 A G 0.587852 2.3281e-05
20:46829121 C T 0.100640 -7.1358e-06
20:46830078 A G 0.236702 5.4483e-05
20:46831642 C T 0.329406 1.4790e-06
20:46832417 T C 0.036678 7.3288e-06
20:46832499 G T 0.104477 -7.8636e-06
20:46832936 C T 0.629849 9.9397e-05
20:46833910 A G 0.052287 1.4054e-06
20:46837422 T C 0.660146 -5.1671e-06
20:46838087 T G 0.489532 -4.8659e-06
20:46840267 G C 0.519881 -4.6598e-06
20:46840318 G T 0.749617 -6.2410e-06
20:46840949 C T 0.909062 -1.2495e-05
20:46841951 T C 0.695564 -1.4230e-05
20:46842415 A G 0.135529 -5.4165e-05
20:46845286 A G 0.455795 1.8998e-05
20:46845958 A G 0.038424 1.8716e-05
20:46846776 A G 0.496319 1.3041e-05
20:46847862 C A 0.129388 1.6336e-05
20:46847889 A G 0.043913 1.1793e-05
20:46848223 T C 0.057928 -5.4319e-05
20:46848731 C T 0.575612 -2.1948e-05
20:46849730 T C 0.038719 -2.9154e-05
20:46850333 A G 0.714981 1.7844e-05
20:46851735 A G 0.210239 -8.2384e-05
20:46851924 C T 0.793968 -1.4664e-05
20:46852742 T C 0.078559 7.1713e-06
20:46853142 A G 0.171561 1.5173e-05
20:46857223 T C 0.396150 -7.3067e-07
20:46857927 A G 0.108956 6.8096e-05
20:46862830 A G 0.666774 -7.2690e-05
20:46866897 G A 0.515950 -2.0142e-05
20:46876537 C T 1.838705 5.5320e-06
20:46881215 T C 0.029297 -1.2335e-05
20:46882542 C T 0.157909 -1.8241e-05
20:46889414 A G 0.139924 -2.9140e-05
20:46889568 A G 0.034461 -8.8471e-06
20:46899957 C T 0.021539 3.6883e-05
20:46901631 C A 0.520588 2.1379e-05
20:46903576 T G 0.037934 7.2413e-05
20:46907896 C G 0.543536 3.1654e-05
20:46910937 T C 0.097706 -1.8997e-05
20:46911989 T G 0.020952 -3.9889e-05
20:46915813 T C 0.376633 2.0266e-05
20:46916232 G A 0.019949 1.6972e-05
20:46922488 G A 0.068685 4.5066e-06
20:46925350 G A 1.949469 -9.9109e-06
20:46934643 A G 1.645098 2.0803e-05
20:46938645 C T 0.321463 3.6480e-05
20:46940902 T G 0.053410 1.1258e-06
20:46943182 T G 0.230184 -3.1352e-05
20:46949184 A G 0.051573 -3.1463e-05
20:46955963 A G 1.004307 3.9017e-05
20:46957504 T C 0.026856 -4.1053e-06
20:46962283 A G 0.511627 -5.7657e-05
20:46962819 T C 0.151677 1.1114e-05
20:46964038 G C 0.060862 4.1216e-05
20:46967992 G C 0.275973 -1.0348e-05
20:46971163 G T 1.282153 2.3293e-05
20:46973327 G C 0.076257 2.4113e-05
20:46979686 G T 0.535454 -1.3839e-05
20:46980159 G A 0.060528 3.4628e-05
20:46981991 T C 0.028956 -8.4218e-06
20:46984527 A G 0.094888 7.1774e-06
20:46986926 G A 0.649324 -2.7885e-05
20:46987230 A C 0.115454 2.2451e-05
20:46989776 T C 0.642407 -2.4492e-05
20:47004681 G C 0.468629 -1.9422e-05
20:47009193 T G 0.057837 -2.1123e-05
20:47012256 C A 0.165086 -2.5570e-05
20:47012926 C A 0.115831 1.9047e-05
20:47017953 C T 0.702614 -4.5731e-06
20:47018438 A G 0.599339 -2.2391e-05
20:47019290 C A 0.906485 -2.2023e-05
20:47021254 A G 0.163979 -1.5045e-05
20:47025070 C T 0.136068 -5.1028e-05
20:47025491 C T 0.138168 -3.2086e-05
20:47028187 G A 0.662002 -3.5521e-05
20:47030780 G A 0.064212 6.3464e-07
20:47032783 T C 0.386526 -5.6863e-06
20:47037411 C A 0.110537 2.7066e-05
20:47038629 C T 0.680543 2.3556e-05
20:47043709 C T 0.624390 6.7257e-06
20:47054181 T C 0.041125 -1.9273e-05
20:47063526 T C 0.547087 1.1384e-05
20:47081396 T C 0.234780 -1.3553e-05
20:47082274 C A 0.962589 1.2158e-05
20:47084381 C G 0.380878 7.0484e-06
20:47087132 G A 0.783396 8.9577e-07
20:47087557 G C 1.955198 -1.2441e-05
20:47088732 G A 0.597599 3.5781e-05
20:47089232 T C 0.382222 -1.4822e-05
20:47089983 C T 0.041086 -2.0506e-05
20:47094922 T C 0.173785 8.4403e-06
20:47099736 C A 0.365285 3.4498e-05
20:47105482 A G 0.106044 2.3552e-05
20:47110323 T C 0.919328 1.2498e-05
20:47113577 G A 0.024983 2.6474e-05
20:47116364 G A 0.420896 1.2705e-05
20:47133738 G A 0.128431 2.7549e-05
20:47139401 A C 0.024035 2.2161e-05
20:47141752 A C 0.381605 5.3147e-06
20:47143048 T C 0.949385 -3.5360e-06
20:47144063 A G 0.537892 -1.8561e-05
20:47153539 T C 0.032656 -1.5229e-05
20:47155650 C G 0.024256 2.2788e-05
20:47162064 A G 0.027502 -1.0818e-05
20:47164459 G A 0.117486 -3.0760e-05
20:47169718 G A 0.057127 4.0995e-06
20:47175522 C T 0.025554 1.1817e-05
20:47176167 C A 0.058185 2.1247e-05
20:47179653 A C 1.414326 1.5505e-05
20:47184822 T C 0.106135 -7.1897e-06
20:47185092 T C 0.027781 2.3135e-05
20:47192391 G A 0.127541 -1.9909e-05
20:47192702 T C 1.178066 1.9594e-05
20:47195341 A G 0.053770 7.2465e-06
20:47197450 T C 0.098842 3.4769e-05
20:47197537 C T 1.382469 2.8855e-05
20:47199240 C T 0.210317 -4.2684e-05
20:47200367 A G 0.046208 -1.7225e-05
20:47200480 T C 0.036402 2.0015e-05
20:47200508 C G 1.002970 5.3390e-07
20:47201039 C T 0.325235 -4.8591e-06
20:47201306 T C 0.040092 -6.0784e-06
20:47209445 C T 0.472589 -2.2289e-06
20:47219488 A G 0.149149 1.0666e-05
20:47232937 T C 0.247695 -2.1912e-05
20:47240081 G T 1.883089 3.1885e-06
20:47243597 G A 0.234044 2.2062e-06
20:47246127 A G 0.175917 -8.4641e-06
20:47246409 T C 0.159380 -1.1453e-05
20:47247988 T C 0.043556 -1.2200e-05
20:47249170 A G 0.171052 -5.9560e-06
20:47251852 G A 0.943243 -2.6373e-05
20:47257755 C T 0.313066 1.7671e-06
20:47261017 C T 0.529972 -2.1588e-05
20:47262549 T C 0.115175 2.7729e-05
20:47271514 A C 0.030193 -2.3521e-05
20:47273726 T C 0.387010 -2.2582e-05
20:47291370 C T 0.138051 -3.1157e-05
20:47293848 T G 0.104097 2.5263e-05
20:47297539 A G 0.618041 -1.0579e-05
20:47301376 A G 0.117986 -1.3774e-05
20:47315362 C T 0.919361 -2.2727e-05
20:47319577 T C 0.020741 -1.9495e-05
20:47320863 A G 0.033805 1.0572e-05
20:47322637 A C 0.405043 2.5462e-07
20:47335687 C A 0.065816 -3.6088e-06
20:47337594 C G 0.779014 -3.4108e-05
20:47343059 T G 0.294779 -3.8409e-05
20:47348617 A G 0.034552 -1.1034e-05
20:47358450 G A 0.218369 8.9089e-06
20:47360830 C T 0.183100 -2.8699e-05
20:47361610 A G 0.081710 1.2958e-05
20:47374962 A G 0.037411 4.5083e-05
20:47379198 A G 0.049736 -7.9110e-05
20:47382943 T C 0.075706 -1.9885e-05
20:47387699 A C 1.348066 -1.6608e-05
20:47387950 C T 0.079438 5.5973e-06
20:47388215 A G 0.049590 7.0681e-06
20:47397913 A G 0.024581 4.1088e-06
20:47399358 C T 1.127993 -4.0201e-06
20:47411623 C T 0.043374 -9.6975e-06
20:47421262 T C 0.069214 1.7074e-05
20:47423563 G A 0.394082 -3.3062e-06
20:47429868 T C 0.475264 -2.2285e-06
20:47430328 C T 1.961625 2.2502e-05
20:47435093 T C 0.037525 -8.5093e-06
20:47437823 G A 0.109839 -9.0611e-06
20:47442003 C T 0.684366 -1.0080e-05
20:47455906 A C 0.054669 -3.1400e-06
20:47465681 A G 1.774483 3.1230e-05
20:47468913 C A 0.265892 -1.0628e-05
20:47469238 C T 0.396416 -3.1903e-06
20:47474809 G A 0.191965 6.7026e-05
20:47480655 T C 0.337300 -2.0931e-05
20:47480970 A G 0.833096 4.0840e-06
20:47488807 G T 0.663758 -1.2768e-05
20:47493854 A G 1.951446 1.5136e-05
20:47494232 C T 0.080902 -3.2746e-06
20:47499934 A G 0.039281 1.3701e-05
20:47501512 G C 0.475978 -2.9095e-05
20:47504576 C T 0.064047 -1.9420e-05
20:47505606 C T 0.030066 9.2627e-06
20:47506515 T C 0.031160 -3.9548e-05
20:47506616 C T 0.504453 2.9290e-05
20:47510343 C G 0.276320 8.9987e-05
20:47514505 T C 0.029238 9.4880e-06
20:47523100 C T 0.201092 -3.9749e-05
20:47526620 T C 1.069246 8.1699e-06
20:47527742 C A 1.269751 -1.6062e-05
20:47540359 A C 0.148798 2.0961e-05
20:47547065 G A 0.028336 3.7889e-06
20:47557014 A G 0.648062 -3.3372e-05
20:47564887 A G 0.061005 2.9274e-05
20:47569112 A C 0.533529 5.6657e-06
20:47570058 G C 0.030530 -3.2173e-05
20:47574920 A G 0.032121 1.2102e-05
20:47584912 G A 0.033572 2.6973e-06
20:47617565 C A 0.271874 6.1549e-05
20:47618835 A G 0.496608 -2.0355e-05
20:47663304 A C 0.032335 1.4830e-05
20:47664922 G A 0.048885 -9.6858e-07
20:47668145 G T 1.969665 1.4221e-05
20:47685320 C G 0.497858 -2.3676e-05
20:47685905 G A 0.022240 6.7361e-06
20:47691211 A C 0.648782 -3.4153e-05
20:47691430 T A 0.084148 -3.3106e-05
20:47703810 A C 0.808516 1.9243e-05
20:47745084 C G 0.810885 1.6446e-05
20:47759119 T G 0.042365 5.9759e-05
20:47761165 C T 0.040573 3.4386e-06
20:47772599 C G 0.030150 -3.0817e-05
20:47782882 A C 0.030137 -1.2307e-05
20:47798473 T C 0.026041 -3.4788e-06
20:47804208 T C 1.715065 3.7559e-05
20:47817855 A G 0.587433 1.6824e-05
20:47842549 G A 1.965305 7.4592e-06
20:47855655 T G 0.106525 1.0605e-05
20:47859217 A G 0.778232 1.2782e-05
20:47865372 A G 1.672233 2.2762e-05
20:47865784 T C 0.442750 -1.9291e-05
20:47872377 G C 1.517005 1.1750e-05
20:47884212 A C 1.549567 1.4526e-05
20:47890693 G A 0.121813 7.5794e-06
20:47897106 C T 0.046136 1.4237e-05
20:47898038 G A 0.032510 1.0364e-05
20:47903019 A G 0.441851 -1.8549e-05
20:47903784 C T 1.670698 1.9542e-05
20:47905475 A G 0.027700 -7.5548e-06
20:47939663 A C 0.316621 -3.3111e-05
20:47940490 G T 0.556192 -1.3509e-05
20:47949410 T C 0.148172 8.1575e-06
20:47953433 T C 0.471752 -2.4710e-05
20:47960540 A G 0.032160 -7.9367e-06
20:47963232 C T 0.462952 1.4259e-05
20:47964488 A G 0.244713 3.7487e-05
20:47969419 C T 0.147971 1.0203e-05
20:47974014 A C 1.116009 -7.5368e-06
20:47978928 T C 0.567211 -3.9225e-05
20:47980626 T C 0.068708 2.0698e-05
20:47981876 G A 0.287746 2.0150e-05
20:47988905 G A 0.549233 -5.3467e-05
20:47989527 T C 0.021828 2.0142e-05
20:47989624 A G 0.047272 1.2603e-05
20:47990260 A G 0.042709 -4.4742e-06
20:47997491 A T 0.953036 -5.0594e-05
20:47998151 A C 0.037184 -2.1706e-05
20:48000698 G T 0.077471 -1.5601e-05
20:48001995 T C 0.606223 -4.2456e-05
20:48002575 T C 0.302027 9.2406e-06
20:48005752 C T 0.302556 1.0508e-05
20:48009445 G A 0.120060 -4.0436e-05
20:48015057 C T 0.984245 -2.8997e-05
20:48021467 C T 0.134942 -6.2466e-06
20:48025673 T C 0.061973 3.4411e-07
20:48026193 G A 0.903184 -3.1911e-06
20:48031630 C T 0.833041 -1.5749e-05
20:48034846 T G 0.500117 3.3678e-06
20:48045742 G C 1.144741 1.6984e-05
20:48047879 C T 0.082911 -6.5076e-06
20:48049506 C T 0.936171 -2.6692e-05
20:48051036 A G 0.026814 -1.0810e-05
20:48055229 T C 0.023753 6.1697e-06
20:48057332 G C 0.186369 1.3979e-05
20:48069088 C A 0.027937 -2.9619e-05
20:48072960 T C 0.106528 -1.0706e-05
20:48075565 T C 0.253937 -3.9902e-05
20:48076614 A G 0.673321 3.4412e-06
20:48082754 A G 0.039849 2.2723e-05
20:48088332 G A 0.256407 2.6370e-05
20:48090491 G T 0.200657 -3.4675e-05
20:48092454 A T 0.783494 -3.3072e-05
20:48094964 C T 0.093655 4.4976e-06
20:48097481 C T 0.367337 8.0198e-06
20:48098402 A G 0.097608 2.4748e-05
20:48102370 A G 0.175560 -2.7774e-05
20:48109002 G A 0.077429 -1.6555e-06
20:48109677 G A 0.895835 -4.3209e-05
20:48111620 G A 0.094382 -1.3759e-05
20:48116337 T C 0.031459 -1.8821e-05
20:48121978 G A 1.014113 -2.2944e-06
20:48125015 A G 0.450550 -4.8673e-06
20:48127380 T C 0.057451 -1.3602e-06
20:48129706 T G 0.474280 -1.2074e-05
20:48133549 G A 0.463186 5.3327e-05
20:48134293 C T 0.059967 -1.3983e-05
20:48134616 T C 0.036344 -1.6098e-06
20:48134818 G A 0.102000 6.9964e-06
20:48136724 T C 0.369781 1.1597e-05
20:48139768 A C 0.044676 -8.7602e-06
20:48143362 C T 1.002603 6.9131e-06
20:48147756 T C 0.067189 6.3101e-05
20:48152675 C T 0.119823 -3.3524e-05
20:48153552 T C 0.041657 2.6671e-05
20:48160782 C T 0.026405 -2.1955e-05
20:48162539 A G 0.181802 1.7747e-05
20:48167203 T G 0.103808 -1.4054e-05
20:48174450 C G 1.693915 2.3643e-05
20:48175678 A G 1.370203 1.7318e-05
20:48176837 T C 0.126444 -2.2226e-05
20:48177124 A G 0.038700 6.7294e-06
20:48177154 T C 0.079899 -2.2824e-05
20:48177784 A G 1.544656 1.3590e-06
20:48177868 A G 0.306955 1.3374e-05
20:48178833 T C 0.038171 -3.2304e-05
20:48179993 C T 0.678933 6.0631e-05
20:48180058 G A 1.699200 7.9340e-06
20:48183353 G A 0.181425 1.8678e-05
20:48183370 C T 0.048421 8.2353e-06
20:48187355 T C 0.036152 -3.4911e-05
20:48190936 G T 0.132336 2.8791e-05
20:48193749 A G 0.081879 2.2546e-05
20:48198739 G A 0.426086 1.0981e-04
20:48203921 T C 0.044607 -8.0786e-05
20:48204067 T C 0.557587 1.8061e-04
20:48206352 A G 0.085693 -1.1832e-05
20:48210099 T C 1.613507 4.3725e-05
20:48212105 A G 0.043679 4.3854e-06
20:48221459 C T 1.314199 3.8573e-06
20:48221862 G T 0.168059 -1.8182e-05
20:48231141 A G 1.202108 -3.4751e-05
20:48238341 T C 0.309512 4.0385e-06
20:48242676 G A 1.579789 -2.3626e-05
20:48244995 A G 1.109735 -4.8676e-05
20:48245563 T A 0.031179 -2.1350e-05
20:48250212 C A 0.062729 2.2837e-05
20:48252914 T C 0.162113 -3.1243e-05
20:48259645 A G 0.067591 1.0550e-05
20:48277092 T C 0.045458 4.9443e-06
20:48282256 A G 0.095061 1.7876e-05
20:48284902 G A 0.091854 -7.8974e-06
20:48285412 C T 0.024191 2.8593e-05
20:48292646 T C 0.691436 -2.2459e-05
20:48295601 C A 0.146130 2.2435e-05
20:48301146 A G 1.123828 -4.0114e-05
20:48302652 T C 1.619713 -5.3714e-05
20:48304734 C T 0.106087 -1.3103e-05
20:48307298 C T 0.040816 -4.7428e-05
20:48321949 T C 0.092065 6.7587e-06
20:48323296 G T 0.082827 -1.1344e-05
20:48331440 G A 0.176044 1.5401e-06
20:48346307 A G 0.032403 1.1789e-05
20:48347101 G A 0.158539 -2.6249e-05
20:48347464 G T 0.316403 4.8282e-06
20:48352607 A G 0.579984 6.4323e-05
20:48360637 G A 0.742015 4.7813e-05
20:48361568 C T 0.754346 -3.0113e-06
20:48379592 T C 0.192809 8.5746e-07
20:48381482 G A 1.455298 -7.3405e-05
20:48387525 T C 0.858774 -5.0239e-05
20:48388947 A G 0.099478 1.0965e-04
20:48393707 C T 0.031670 -1.3579e-05
20:48402579 C T 1.479850 -4.0082e-05
20:48402765 A G 1.074891 -4.4959e-05
20:48404323 T C 0.917627 -7.8824e-05
20:48404464 G A 1.970680 -1.0488e-05
20:48406169 A G 0.034331 2.4395e-05
20:48406729 A G 0.140168 -2.8550e-05
20:48407680 A G 0.763035 1.4768e-06
20:48410707 A G 0.236663 -3.5803e-05
20:48415111 G A 1.727185 -3.3119e-05
20:48421680 T C 0.596700 -1.7324e-05
20:48423668 A C 0.059074 3.7713e-05
20:48427355 T C 0.028956 5.8808e-05
20:48428202 C T 0.358482 -3.3903e-05
20:48429462 T G 0.040618 -3.8635e-06
20:48429485 C A 0.030488 1.2587e-04
20:48431765 T C 0.088436 -8.3794e-05
20:48433059 G A 0.229029 2.0564e-06
20:48434636 G A 0.991262 1.6536e-06
20:48441255 T C 0.029388 2.0069e-06
20:48455302 T C 0.319532 -4.2913e-05
20:48455447 G A 0.035827 -6.8603e-07
20:48459362 G A 0.125591 -1.2154e-05
20:48466992 T G 0.070266 8.4531e-06
20:48471335 A G 0.029193 9.7754e-05
20:48483047 C T 0.185470 1.8394e-06
20:48488686 C A 0.100283 2.5011e-06
20:48507202 A G 0.030342 2.1255e-06
20:48509861 G A 1.771620 2.4591e-06
20:48518092 T A 0.050116 -2.0732e-05
20:48522124 G T 0.099601 1.0886e-06
20:48527464 C T 0.946726 -7.0063e-06
20:48535226 A C 0.042673 8.2032e-07
20:48535318 C T 0.154024 -4.7579e-06
20:48550523 T C 0.027901 -4.9305e-05
20:48554977 G C 0.844168 -8.4039e-06
20:48565620 C T 0.043387 4.1503e-06
20:48566022 G A 0.030757 9.5080e-06
20:48569634 G A 0.089254 1.0308e-04
20:48572787 C A 0.037045 -2.6929e-05
20:48574985 T C 0.033659 -1.3132e-05
20:48586584 A G 1.838153 8.5103e-06
20:48590965 A G 0.566789 1.3534e-05
20:48592120 T C 0.143508 -3.4153e-07
20:48599549 C T 0.386416 -2.4056e-05
20:48600631 C T 0.236020 -1.8803e-05
20:48614584 T C 0.140788 3.7384e-06
20:48618445 G A 0.451079 -1.3982e-05
20:48621996 A G 0.020686 -2.5334e-05
20:48622359 C T 0.041144 2.7159e-05
20:48628957 C T 1.289034 -1.9741e-05
20:48629355 T C 0.030384 1.8014e-05
20:48641726 C T 0.020981 -2.5321e-05
20:48642336 C T 0.828685 -5.0250e-06
20:48645999 A G 0.288875 -1.7113e-05
20:48653149 C G 0.023162 -3.4343e-05
20:48656951 T C 0.044448 -1.8781e-06
20:48658113 A C 0.939654 3.1939e-05
20:48658982 C T 0.098374 6.5866e-06
20:48660979 G C 0.985822 -4.9428e-05
20:48661712 C G 0.314787 9.6762e-06
20:48662582 T C 0.638243 3.6001e-06
20:48666590 G A 0.035438 -4.4999e-05
20:48670139 G A 0.367742 -1.3532e-05
20:48671135 A G 0.129953 -6.3391e-05
20:48673735 G C 0.207937 9.2213e-06
20:48678378 T C 0.326546 -4.5794e-06
20:48679030 T C 0.941205 -1.1649e-04
20:48684438 C T 1.073167 -3.9334e-05
20:48685373 G A 1.312508 -4.7023e-05
20:48694630 T C 0.060901 4.4744e-05
20:48700189 G A 0.198080 9.2376e-06
20:48700601 T C 0.044864 1.0952e-06
20:48711386 C T 0.942873 -5.3600e-05
20:48711570 T G 0.508244 1.1836e-05
20:48714940 A G 0.071652 -2.5229e-05
20:48717651 A G 0.083113 7.9146e-06
20:48719005 T C 0.026561 -3.5452e-05
20:48726535 C T 0.508907 1.1236e-05
20:48730604 C A 0.044481 -2.1014e-05
20:48733167 T G 1.701946 -5.9834e-06
20:48733803 T C 0.434214 -1.5082e-04
20:48741172 G A 0.183357 7.4086e-07
20:48743848 A G 0.029138 -4.6209e-05
20:48746709 T C 0.061194 3.1219e-05
20:48756763 T C 0.963056 -7.4628e-05
20:48763849 A G 0.034545 -1.6982e-05
20:48778194 C T 0.071502 1.2428e-05
20:48779351 T G 0.206623 9.8543e-06
20:48779520 T C 0.665910 -2.6842e-04
20:48780614 C A 0.338874 9.5729e-06
20:48782886 T G 0.640132 -1.6076e-04
20:48793362 G A 1.759303 -5.6180e-06
20:48796131 A G 0.562245 -1.4128e-04
20:48802994 A G 0.805773 -6.5812e-05
20:48809625 A G 0.100056 6.3556e-06
20:48818814 A G 0.138123 -2.8309e-05
20:48819241 T C 0.241658 -6.2733e-06
20:48819424 T C 0.051424 5.0496e-05
20:48821960 A G 0.498143 -7.0202e-05
20:48826986 T G 0.057594 -2.5623e-06
20:48835972 C T 0.935200 -1.1960e-04
20:48836618 C T 0.470135 -4.9502e-05
20:48836883 C T 1.221865 -4.6125e-05
20:48839205 C T 0.096378 5.1066e-05
20:48840700 G A 0.785788 -7.9787e-05
20:48855984 A G 0.020965 -1.9483e-06
20:48860739 G C 0.231570 9.4599e-05
20:48863422 G T 0.306584 -9.4883e-06
20:48863518 T C 0.024211 -1.1115e-05
20:48870107 T C 0.076900 3.9469e-05
20:48871358 T C 0.028742 3.6241e-05
20:48874240 A G 0.254515 -1.0264e-04
20:48877864 T G 0.046529 1.1788e-06
20:48883975 T C 0.036123 1.5618e-05
20:48884195 G A 0.069048 1.8229e-06
20:48884531 C T 0.762370 -6.1747e-05
20:48886044 G C 0.227597 -3.6028e-05
20:48893072 A G 0.021763 -3.4986e-05
20:48894424 C A 0.540138 -1.3578e-05
20:48907616 T C 0.052962 -1.6015e-05
20:48908693 G T 1.326520 -6.4279e-05
20:48913673 G A 0.036227 -3.8000e-06
20:48913974 T G 0.035759 -2.6948e-06
20:48914789 A C 0.539547 -5.7406e-05
20:48915715 T G 0.033146 1.8665e-05
20:48918420 G A 0.814524 -3.0144e-05
20:48919521 T C 0.712865 -2.6332e-05
20:48923418 G T 0.371030 -3.5977e-05
20:48926122 T C 0.024094 3.7524e-05
20:48930567 A C 0.246524 4.4022e-06
20:48931682 G A 0.584732 -6.5453e-06
20:48934351 A G 0.150363 -1.9054e-05
20:48939863 G A 0.596784 -5.3711e-05
20:48942308 T C 0.107492 3.9291e-05
20:48949208 A G 0.029748 -6.4598e-06
20:48956954 G A 0.695606 1.3951e-06
20:48963373 G C 0.135958 -1.7146e-05
20:48963935 C T 0.126441 -8.1670e-05
20:48970580 A G 0.353597 1.7913e-05
20:48974404 G C 0.068922 7.9829e-06
20:48982515 A G 0.201780 -2.4992e-05
20:48984751 T C 0.349683 8.4515e-07
20:48986850 C T 1.423782 -1.3154e-05
20:48991112 T C 0.118551 2.1916e-05
20:49005043 T G 0.083239 -5.7157e-05
20:49010926 A G 1.268365 1.9532e-06
20:49020571 T C 0.044744 -6.9710e-06
20:49029760 T C 0.023516 -3.9471e-06
20:49032480 A G 0.703481 -2.7399e-05
20:49040614 T C 0.057906 -4.2796e-05
20:49042548 C T 0.152200 3.4543e-05
20:49047848 A G 0.633076 -1.9474e-05
20:49048179 C T 1.400493 -2.4368e-05
20:49056322 A G 0.039456 7.5056e-06
20:49058370 T C 0.555718 8.1182e-06
20:49059666 T C 0.880502 -1.4832e-05
20:49063259 C T 0.087134 -2.2628e-05
20:49066716 G A 1.205805 -9.4689e-06
20:49070647 C T 0.042241 -2.3911e-05
20:49070723 G A 1.345181 -1.7313e-05
20:49073726 T G 0.172681 -1.8478e-05
20:49074610 A G 0.028255 -8.7496e-06
20:49084012 A G 0.136127 -1.0436e-05
20:49087450 T G 0.139217 3.5218e-05
20:49095017 T C 1.617294 1.9883e-05
20:49096428 A C 1.487682 1.8194e-05
20:49098285 C T 1.645887 9.7343e-06
20:49098864 C T 0.053160 2.4835e-05
20:49100715 T C 0.640275 1.4626e-05
20:49109174 A G 0.099981 -9.5075e-07
20:49110747 T G 0.059136 7.4551e-06
20:49117454 A G 0.026541 -3.7216e-06
20:49118519 C T 0.156851 -7.0560e-06
20:49132208 T C 0.107794 2.2235e-05
20:49133069 G A 0.941517 -1.2428e-05
20:49144669 T C 1.084125 -3.5576e-06
20:49148727 A G 0.079737 -3.8061e-05
20:49152672 T C 0.090007 1.0942e-05
20:49158324 C T 0.049804 -2.2469e-05
20:49162005 G T 0.033542 5.2795e-06
20:49178752 G A 0.047516 -4.4937e-05
20:49181346 T C 0.137493 3.9543e-05
20:49181644 G T 0.028394 5.8281e-06
20:49185709 G A 0.124166 -2.7035e-05
20:49188322 C T 0.061038 6.9952e-06
20:49194444 T C 0.164573 -9.4849e-06
20:49196167 C T 1.290534 3.2395e-06
20:49199895 A G 0.035347 -5.6034e-05
20:49203685 T C 0.032371 -5.8228e-06
20:49210953 C G 0.593824 -3.9348e-05
20:49214156 G A 1.410289 3.2843e-05
20:49216966 T C 1.402778 4.0563e-05
20:49218348 A G 0.106187 1.5127e-05
20:49221303 C T 0.020381 -3.6790e-05
20:49222999 T C 1.012428 1.6143e-05
20:49227294 C T 1.513996 -1.5381e-05
20:49227796 T C 0.147588 -8.2363e-06
20:49227989 T C 1.457259 -2.4386e-05
20:49232359 A G 1.409795 9.2853e-07
20:49233721 G A 0.056150 -3.4663e-05
20:49234104 T C 0.244758 6.4221e-05
20:49236478 A G 1.324076 -3.0975e-07
20:49237419 T G 1.528865 -9.1574e-06
20:49237802 G T 0.052904 1.0503e-07
20:49239082 A G 0.072418 -2.0477e-05
20:49245023 T C 0.408812 8.7013e-06
20:49248213 T C 0.075024 2.6183e-05
20:49250145 T C 0.768303 2.1408e-06
20:49253476 A G 0.251960 -4.4633e-05
20:49254735 T C 0.058883 -5.3049e-05
20:49258752 T G 0.421526 -7.2252e-05
20:49267308 C T 0.733209 -2.8353e-05
20:49268506 T C 0.066309 1.3281e-05
20:49275491 T G 0.257956 -4.5159e-05
20:49279768 A C 0.027742 3.1326e-05
20:49282299 T G 1.747871 2.9844e-06
20:49289810 G T 0.226516 1.3736e-05
20:49290539 A G 0.084619 2.4478e-05
20:49292607 G A 0.020231 2.7370e-05
20:49294525 A G 0.027554 -7.4287e-06
20:49297123 T C 0.041024 -9.7135e-06
20:49297330 T C 0.047545 2.5276e-05
20:49298244 A G 0.260831 -3.2435e-05
20:49305363 A G 1.241782 3.2726e-05
20:49311904 A G 0.113052 -2.5372e-05
20:49317704 T C 0.022477 1.3153e-07
20:49318005 T C 0.021734 -1.7631e-05
20:49318354 T C 0.131904 1.7229e-05
20:49324322 G A 0.050489 1.1572e-05
20:49324552 G A 0.305828 -1.6799e-05
20:49337952 C T 0.141914 2.6077e-05
20:49342048 A C 0.136506 -8.8200e-06
20:49346881 A G 1.224910 -4.9581e-05
20:49355041 G A 0.041014 -3.1033e-05
20:49359911 A T 0.167851 -1.0455e-05
20:49366743 T G 0.037308 -1.4109e-05
20:49367039 G A 0.054692 -4.3920e-06
20:49367076 G T 0.676235 -1.7798e-05
20:49369335 A G 0.034555 1.5410e-05
20:49371688 C T 0.137938 -4.4255e-06
20:49375242 G A 0.381599 -4.9482e-06
20:49375427 C T 0.516583 -6.4718e-06
20:49382031 A G 0.066776 3.2161e-05
20:49382255 T C 1.338014 -2.9890e-05
20:49384679 T C 0.259121 -4.0856e-05
20:49391906 T C 0.525012 3.9781e-05
20:49395511 C T 0.604697 7.8631e-06
20:49404000 G A 1.810083 -1.2730e-05
20:49409422 A G 0.087566 1.5724e-05
20:49411269 G A 0.613166 2.7206e-05
20:49416043 G A 0.339747 6.3537e-05
20:49422601 C T 0.290401 5.2490e-05
20:49441116 T A 0.262922 -2.4148e-05
20:49441640 G A 0.192254 1.9870e-05
20:49442655 T C 0.505239 4.9926e-06
20:49450127 A G 0.052057 1.8217e-05
20:49457304 A G 0.037262 -3.3692e-05
20:49457805 C T 0.292218 -3.7171e-07
20:49458638 G A 0.254492 -3.7417e-06
20:49461912 G C 0.150801 -3.2201e-05
20:49462246 A G 0.058607 2.2183e-05
20:49463919 T C 0.273013 2.5563e-05
20:49464925 A G 0.024123 -4.9713e-05
20:49468168 G T 0.030420 -5.8780e-06
20:49471372 G T 0.331594 1.6389e-05
20:49472742 T C 0.058545 -1.1078e-05
20:49476142 T C 0.631628 -1.8304e-05
20:49476327 A G 0.028349 -8.9407e-06
20:49485512 G A 0.639408 -5.4056e-05
20:49485946 G A 0.253616 -8.8047e-05
20:49488333 C A 0.525687 -1.2631e-05
20:49489520 A G 0.673769 -1.6088e-05
20:49489597 A G 0.149039 -8.0353e-06
20:49493870 A G 0.631547 -2.6898e-06
20:49497353 C T 0.145861 -7.8952e-05
20:49501047 T C 0.714315 -2.9654e-05
20:49503372 C T 0.543653 -6.1983e-06
20:49507892 G T 1.850494 -1.4746e-05
20:49526226 A G 0.229529 9.6548e-06
20:49533967 C G 0.223819 3.3229e-06
20:49538473 A G 0.025071 3.5249e-05
20:49548655 A G 0.028304 1.8936e-06
20:49553765 C T 1.896994 -2.0066e-06
20:49554764 C T 0.219450 -2.5263e-05
20:49564005 G A 0.504499 -1.3098e-05
20:49574017 T C 0.023708 4.2852e-05
20:49576664 G T 0.027194 -6.7081e-06
20:49583367 G A 0.181601 -2.6537e-05
20:49584564 A C 0.061963 -2.6175e-07
20:49588672 C T 0.830821 -1.5512e-05
20:49594521 C T 0.643612 1.9147e-05
20:49596526 G A 0.086151 1.0521e-05
20:49597137 A G 0.066569 -4.2031e-05
20:49598284 T C 0.020325 -6.0284e-06
20:49599134 A G 0.039206 2.5496e-05
20:49600094 G A 1.939978 7.5683e-05
20:49601058 T G 0.920156 -1.0615e-04
20:49604294 G A 0.053780 4.6537e-07
20:49604782 G A 0.043458 -3.0857e-05
20:49607573 T C 0.029349 3.0888e-05
20:49610568 G A 1.792501 -4.4729e-07
20:49610597 C T 0.591763 3.4910e-05
20:49611401 A G 0.046432 5.4497e-05
20:49611586 T C 0.818941 4.7193e-05
20:49614902 T G 0.047178 5.0206e-06
20:49618445 A C 0.059639 1.4482e-05
20:49625331 A C 1.692169 -1.7492e-05
20:49630618 A G 0.862640 6.0058e-05
20:49632175 G T 0.029793 3.2743e-05
20:49634333 C T 0.042180 3.0142e-05
20:49636113 C T 0.414735 9.7493e-06
20:49637508 A G 0.022322 3.1968e-05
20:49637974 G A 0.110514 3.4725e-05
20:49638524 G A 0.034669 1.1832e-05
20:49641599 A G 0.055052 -1.9414e-06
20:49642846 C T 0.185801 -2.3033e-06
20:49646971 C T 0.310723 2.0866e-05
20:49649589 A G 1.097625 3.2406e-05
20:49660440 C T 0.130171 -1.5595e-05
20:49663468 T C 0.483829 7.6773e-05
20:49663480 T C 0.679546 -2.9705e-05
20:49667753 A T 0.062067 -3.6964e-05
20:49668656 G C 1.843412 -2.3669e-05
20:49671435 G T 1.773493 -2.1156e-05
20:49672438 T C 0.069107 -5.0054e-07
20:49676459 T G 0.026272 1.8016e-05
20:49679175 A G 0.117931 -1.7004e-05
20:49693755 C T 0.112198 -3.2994e-05
20:49695526 C T 0.565670 -3.5660e-05
20:49699305 A G 0.529368 7.5382e-05
20:49700985 A G 0.054556 -5.6632e-06
20:49705679 T C 0.077017 7.8192e-04
20:49708973 T C 0.963916 8.1819e-07
20:49712920 A C 1.425758 5.0445e-05
20:49715203 C T 0.360754 2.4272e-05
20:49715353 A G 0.182338 3.7275e-06
20:49715376 A G 0.415813 2.0982e-05
20:49715493 T C 0.921753 -9.3239e-06
20:49719249 C G 0.028450 -5.8298e-06
20:49719603 T G 1.046743 5.9577e-06
20:49721978 C G 0.506417 -1.0550e-05
20:49723614 G A 0.027314 -2.0063e-06
20:49729512 A G 0.891927 -2.7993e-06
20:49734462 T C 0.078481 5.8188e-06
20:49735891 C G 0.081493 -2.1962e-05
20:49736082 C T 0.043942 -1.7026e-05
20:49743171 T C 0.915609 -4.2515e-05
20:49744607 A G 0.357216 2.0205e-05
20:49745701 G A 0.445973 4.8355e-05
20:49745828 T C 0.039625 -6.0520e-05
20:49746199 C T 1.647179 -1.1983e-05
20:49747671 T C 0.119969 1.6919e-05
20:49754355 C T 0.057127 9.2779e-06
20:49761320 T C 0.056471 5.2012e-06
20:49769439 T C 0.075287 -8.6544e-06
20:49775115 A C 0.560298 -9.2385e-05
20:49777174 G A 0.502873 2.9400e-06
20:49791104 T C 0.034613 -5.0692e-06
20:49792547 C G 0.754479 9.5282e-06
20:49797830 T C 0.245602 -5.4568e-05
20:49798420 A G 0.689637 -1.8592e-05
20:49798916 T C 0.091334 8.0093e-06
20:49803973 G A 0.059746 -3.1862e-05
20:49807995 G T 0.732995 -5.6405e-05
20:49808011 C T 0.063410 1.7530e-05
20:49808334 C T 0.389398 -2.2879e-05
20:49810663 C T 1.940170 -1.1235e-05
20:49810876 C T 0.087735 -1.5830e-06
20:49812686 T C 0.029196 2.5150e-05
20:49817847 G A 0.585427 6.2644e-06
20:49820005 T G 0.062580 -4.7878e-05
20:49831617 C A 0.893086 8.0640e-06
20:49839085 T G 0.038038 -1.3294e-05
20:49848254 T G 1.375656 6.5066e-06
20:49850159 G A 0.050797 9.2418e-06
20:49850721 A G 0.058561 5.2221e-05
20:49850877 A C 1.743268 3.4274e-05
20:49857211 T G 1.375938 3.6481e-06
20:49866351 T G 0.083622 1.0675e-05
20:49866387 A G 0.081292 1.9165e-05
20:49867813 C T 0.112179 -3.2965e-05
20:49869311 G A 0.921211 -2.7748e-05
20:49872076 T G 0.399818 -3.5566e-07
20:49877870 T G 0.271325 2.9000e-05
20:49883030 C T 0.326270 2.5830e-05
20:49883407 A G 0.076144 2.5692e-06
20:49886406 G A 0.024610 1.9384e-05
20:49890679 G C 0.382488 2.2572e-05
20:49891870 G A 0.023191 -1.9185e-05
20:49895571 G A 0.095726 1.8596e-05
20:49895819 T C 0.643735 2.2183e-05
20:49901284 A G 0.075998 1.2976e-05
20:49907841 A G 0.089682 2.1864e-06
20:49912726 C T 0.454776 6.7722e-06
20:49927205 A C 0.161084 -4.0777e-05
20:49927602 G A 0.408091 -1.0933e-05
20:49935903 A G 0.590899 -3.3424e-05
20:49936320 A G 0.039615 -3.1404e-06
20:49938017 G A 0.243012 -1.0613e-04
20:49938841 C T 0.055487 4.6064e-06
20:49942674 T C 1.167543 -2.5865e-05
20:49944179 A G 0.032702 1.4479e-06
20:49944477 G A 0.106713 -2.1829e-05
20:49944870 A C 0.129463 -2.6161e-05
20:49950753 G A 1.348521 2.7661e-06
20:49952126 A G 0.034626 -9.0368e-06
20:49952217 A G 0.047843 -3.9202e-05
20:49961976 C T 0.845583 1.2239e-05
20:49962937 T G 0.483560 -4.5358e-05
20:49979545 T C 0.045630 -7.2739e-06
20:49979579 T C 0.044698 -6.3387e-06
20:49980129 C T 0.698813 7.8223e-05
20:49980207 T C 1.064780 -1.8406e-05
20:49984123 T G 0.041290 -2.8176e-05
20:49990155 G A 0.078555 1.7138e-05
20:49994121 G A 0.285068 -5.9209e-05
20:49994636 A G 0.046373 -6.9845e-05
20:49997429 C T 0.037025 4.7772e-09
20:50000245 T C 1.088598 1.8093e-05
20:50001132 T C 0.060200 8.6989e-06
20:50002709 C T 0.122131 -6.1324e-05
20:50009278 C T 0.038726 6.1569e-06
20:50011467 G A 1.933431 -4.7497e-06
20:50013781 C A 0.757238 7.7683e-05
20:50013830 A C 0.341003 -6.5533e-05
20:50014957 A G 0.076131 -1.1890e-05
20:50015540 C G 0.137139 -2.0652e-05
20:50016274 T C 0.036006 -1.4751e-05
20:50016878 C T 0.061904 -2.1196e-06
20:50017545 G T 0.192400 -4.5532e-05
20:50019786 G T 1.828082 3.7020e-06
20:50023571 C T 1.792128 1.0370e-05
20:50023753 C T 0.149905 8.4321e-06
20:50025509 T A 0.047314 -1.5605e-05
20:50025750 G A 0.034795 -4.2756e-05
20:50026364 A G 1.496949 5.4136e-05
20:50027237 C G 0.038009 -4.8426e-05
20:50040640 C T 1.841623 1.4772e-05
20:50042312 T C 0.077815 2.2001e-05
20:50046197 T C 1.266232 2.6152e-05
20:50047098 A G 0.201592 -4.4860e-05
20:50047170 T C 0.034321 -3.5661e-05
20:50054090 A G 0.049382 1.1398e-06
20:50060148 C T 1.502739 7.0046e-05
20:50061776 T C 0.048616 -2.3479e-05
20:50068701 C T 1.762961 1.1451e-05
20:50068744 G A 1.003843 6.2326e-06
20:50081409 G A 1.654122 5.1379e-06
20:50086767 A G 0.075267 -5.1059e-05
20:50091440 G A 0.260994 -5.3683e-06
20:50095101 G A 0.189780 4.1479e-05
20:50095433 A C 0.835693 -4.9207e-06
20:50095508 A G 0.038375 2.5764e-06
20:50095590 A G 0.048957 7.2394e-06
20:50097391 T C 0.123880 -4.5419e-05
20:50098222 T C 0.203510 -4.2919e-07
20:50098785 G A 1.050174 -9.4372e-06
20:50101256 T C 0.058831 2.1403e-06
20:50102203 C T 1.669159 1.1867e-05
20:50103185 T C 0.318247 8.4087e-05
20:50103636 A G 0.031011 -1.2526e-05
20:50104361 G A 0.146056 1.7232e-04
20:50108389 T C 0.089504 2.8619e-05
20:50108600 A G 0.039466 1.0598e-05
20:50108980 A G 1.051476 5.9601e-05
20:50111346 C T 0.155962 2.9774e-05
20:50113131 C A 0.144270 2.2475e-05
20:50118301 T C 0.546565 5.2986e-05
20:50123002 A G 0.026090 -2.3527e-05
20:50124294 A G 0.060444 1.3774e-05
20:50130377 A G 0.103328 2.0549e-05
20:50131999 G T 1.001366 -4.4016e-05
20:50139020 A C 0.145303 1.1965e-05
20:50140039 T C 0.028433 3.3928e-06
20:50140629 G C 0.024548 -7.2243e-06
20:50145716 A G 1.594567 -1.1400e-04
20:50148686 A G 0.053861 -3.6608e-07
20:50152274 G A 0.188287 -6.0955e-05
20:50155124 G A 0.927014 -2.5758e-05
20:50158473 A C 1.269011 -1.1785e-05
20:50161458 C T 0.418874 -2.4279e-05
20:50163010 A G 0.432127 -4.7146e-05
20:50166399 T C 0.050492 1.5395e-05
20:50169052 A G 0.232849 6.2520e-05
20:50170376 G T 0.146672 5.1171e-06
20:50170633 G A 1.087926 -1.0205e-04
20:50176332 T C 0.022860 -8.0384e-06
20:50181181 A G 0.401937 3.0925e-05
20:50181248 T C 0.074008 4.2635e-05
20:50184526 T C 1.045140 2.6571e-05
20:50185606 G A 0.099657 2.6877e-05
20:50186582 C T 0.042579 -5.4168e-06
20:50190132 T C 0.107119 2.6077e-05
20:50193362 G C 0.054929 1.3529e-05
20:50195453 T C 1.896283 5.7571e-07
20:50200782 T C 0.604032 -4.6847e-05
20:50200836 A C 0.539885 8.9186e-06
20:50201728 C T 0.114756 7.1745e-06
20:50205040 C T 1.172064 3.7722e-05
20:50213722 C T 0.101305 -1.6816e-06
20:50216286 C A 0.546487 -1.0207e-05
20:50217077 C A 0.048769 -9.3312e-06
20:50217620 G A 1.178137 3.7465e-05
20:50224206 A G 0.891051 4.7250e-05
20:50226813 C T 0.227984 2.3528e-05
20:50228862 A G 0.068639 3.6609e-05
20:50230076 T C 0.234138 2.2288e-06
20:50231821 T C 0.105165 -7.3632e-06
20:50234151 T G 0.284863 3.4108e-05
20:50240955 G A 0.028742 1.9805e-05
20:50247683 G A 0.983995 -6.9993e-05
20:50253954 A G 0.523224 -4.5761e-05
20:50254067 A G 0.047821 1.5397e-05
20:50256298 T C 0.068221 3.2987e-05
20:50259888 T C 0.064579 2.8631e-05
20:50263378 G A 1.722096 -4.2759e-05
20:50266700 T C 0.111218 1.2326e-06
20:50274179 C T 0.555023 -4.4101e-06
20:50281688 T C 0.042095 6.3579e-06
20:50285956 C T 1.608206 -4.2874e-05
20:50288679 C T 0.563634 2.5066e-05
20:50301612 T C 1.529949 8.6109e-05
20:50332343 C T 0.544994 3.2299e-05
20:50337688 T C 0.508777 -2.5388e-06
20:50341371 T C 0.157098 7.4653e-06
20:50357811 A C 0.028813 5.3772e-06
20:50364559 T C 0.126405 -2.1665e-05
20:50366971 T C 0.453523 -5.7614e-05
20:50367141 T C 0.097998 1.4431e-05
20:50376958 A G 0.460388 -6.1720e-06
20:50378464 C A 1.776268 -5.0495e-05
20:50379653 G A 0.029729 3.6900e-06
20:50380960 A G 0.036554 1.1538e-05
20:50388948 A G 0.067938 1.1321e-05
20:50390090 T C 0.844122 1.6065e-05
20:50393816 A G 0.128058 1.1935e-05
20:50401355 A G 0.650954 -4.7199e-05
20:50406630 G T 0.108712 6.9685e-07
20:50407502 C A 0.696515 -3.8094e-05
20:50417723 A G 0.064095 1.1898e-05
20:50420661 C A 0.280865 1.0757e-05
20:50422643 G T 0.864152 2.8446e-05
20:50422674 C T 0.078448 2.2316e-05
20:50424589 C T 0.056932 -3.4271e-06
20:50427251 T C 0.062362 -6.8894e-05
20:50436630 C A 0.060957 -2.5723e-05
20:50440054 T G 0.798798 1.6197e-05
20:50449214 A G 0.457227 -2.5631e-06
20:50453342 A G 0.119966 3.6804e-05
20:50454746 G A 0.053595 -3.6988e-06
20:50455406 T C 0.128142 1.3785e-05
20:50455805 T C 0.159104 2.9510e-05
20:50458823 T C 0.050388 -1.9774e-05
20:50461639 T G 0.046740 -1.3372e-05
20:50464581 G A 0.665329 -1.3667e-05
20:50468135 C T 1.573791 1.6564e-07
20:50468556 A G 0.087134 2.2172e-06
20:50470584 T G 0.267008 -3.7000e-05
20:50473166 A G 0.066312 -3.4159e-05
20:50475428 C T 0.292089 -2.3344e-05
20:50480790 C T 0.762308 -4.7670e-05
20:50491780 C G 0.533409 -1.2472e-05
20:50495033 C T 0.372446 -4.7913e-05
20:50495410 C T 1.704588 -3.3963e-07
20:50496977 T C 0.197515 9.4857e-05
20:50500420 A G 0.780423 -5.5870e-06
20:50505433 T C 0.050839 -6.1203e-06
20:50506724 C G 0.137948 -1.4906e-05
20:50508890 G A 0.213877 -3.7660e-06
20:50510632 C T 1.049726 -6.8421e-06
20:50514425 A G 0.974881 5.4387e-06
20:50515460 A G 0.126883 6.2475e-06
20:50519562 C T 0.133926 4.2004e-05
20:50521290 G A 0.460177 -1.9123e-05
20:50524056 G A 0.046555 -1.0360e-05
20:50529166 C T 0.214267 -2.7221e-05
20:50529975 T C 0.042994 -1.1447e-05
20:50534780 T C 0.085865 1.2095e-05
20:50540099 T G 0.134147 1.2849e-05
20:50552665 A G 0.178251 -1.1582e-06
20:50556670 G A 1.703646 -4.4539e-05
20:50559652 C T 1.279245 -3.0042e-05
20:50561271 C T 0.294702 -1.6424e-05
20:50565828 G A 0.967941 1.8246e-05
20:50569392 T C 0.074495 -8.1097e-06
20:50575066 T C 0.482593 -2.4722e-05
20:50575322 A G 0.110238 -1.0153e-05
20:50577132 T C 1.551703 2.1111e-05
20:50579411 G A 0.031244 -2.8657e-06
20:50579849 A G 1.042089 2.4654e-06
20:50580276 G A 0.105755 5.2987e-06
20:50585931 C A 0.327085 4.0104e-05
20:50586616 A G 0.441410 -2.5921e-05
20:50589909 G C 1.879226 -2.5278e-05
20:50599416 G A 1.633812 -2.8486e-05
20:50606329 G T 1.326994 -4.1251e-05
20:50613572 C T 0.394777 -8.8601e-07
20:50628604 T C 0.451118 -1.1579e-05
20:50628833 T C 0.246631 -3.4006e-05
20:50632282 C T 0.419244 -2.7766e-05
20:50635347 T C 0.582207 -5.3543e-05
20:50635427 C T 0.907286 -4.4847e-05
20:50636066 C A 0.378220 2.1324e-05
20:50637660 G A 0.304744 5.3183e-06
20:50639231 G A 0.045997 1.8794e-05
20:50647891 T C 0.061375 1.4194e-05
20:50648464 A G 0.148909 3.8493e-07
20:50660761 C G 0.109206 -1.9964e-05
20:50662961 C A 0.371378 5.3067e-05
20:50665214 T C 0.154076 3.6789e-05
20:50672822 C T 0.022451 -5.8450e-06
20:50676147 A C 0.716909 -3.4455e-06
20:50677368 C T 1.703926 1.3283e-05
20:50684886 C A 0.220557 -6.9163e-05
20:50688014 T C 0.579494 1.3070e-05
20:50688033 T G 0.033516 1.2870e-05
20:50692941 A G 0.052926 -3.5349e-05
20:50696040 A G 0.103902 3.1065e-05
20:50696189 T G 0.966925 3.5252e-05
20:50700349 G C 0.086164 2.6235e-05
20:50702633 T C 0.965455 2.9582e-05
20:50706993 G C 1.488322 1.9327e-06
20:50708737 G A 0.355794 1.6715e-05
20:50710646 T C 1.468048 -2.9416e-05
20:50711317 A G 0.706892 -3.8274e-05
20:50712293 A G 0.042754 9.7845e-06
20:50712362 C G 0.336482 -1.7357e-05
20:50716159 A G 0.125539 2.7374e-05
20:50717098 A G 1.491911 -6.1869e-05
20:50726610 A G 0.101529 1.7932e-05
20:50728920 C A 0.470843 -1.1479e-04
20:50729519 G A 0.134001 -1.7201e-05
20:50735105 T C 0.403356 -1.1605e-05
20:50735784 A G 0.028988 9.5567e-06
20:50741467 C T 0.959849 -3.4511e-04
20:50741611 G A 1.901402 -1.1912e-05
20:50741731 T C 0.413616 5.5967e-05
20:50743058 T C 0.070483 9.6335e-06
20:50752781 T C 0.038210 2.7518e-05
20:50754098 G A 1.374312 -6.1145e-05
20:50757081 T G 0.116613 2.8468e-05
20:50758577 A G 0.146685 -1.2078e-04
20:50769379 T C 0.429303 -2.0229e-04
20:50782303 G A 1.051550 -1.3402e-05
20:50782608 T G 0.492255 -2.1611e-05
20:50785396 T C 1.783987 -4.8422e-05
20:50786197 A T 0.102750 4.1370e-05
20:50789162 C G 0.037424 1.0114e-05
20:50798032 C T 0.217798 1.3301e-05
20:50803028 C A 0.122533 3.3730e-06
20:50809034 C T 0.175239 1.1776e-05
20:50811964 G A 0.580928 -2.1075e-05
20:50820764 T C 0.032001 2.8068e-07
20:50843305 G C 1.581717 -1.3175e-05
20:50843817 A G 0.194558 7.0005e-06
20:50864670 G T 0.786434 -3.3777e-05
20:50870937 C T 1.798999 4.0375e-06
20:50888333 A G 0.147192 -1.1169e-05
20:50906098 G A 0.061009 8.9059e-06
20:50911512 C A 0.121744 1.1835e-05
20:50913125 T C 0.028914 -2.0216e-05
20:50921264 A C 0.044348 -3.3508e-05
20:50928582 A G 0.035350 -4.4249e-06
20:50933737 G A 0.550680 -3.1074e-05
20:50940823 T C 0.040511 2.1187e-06
20:50942563 G C 0.024655 -6.0057e-06
20:50944940 A G 1.822194 -1.1406e-05
20:50979739 A G 0.141732 9.2691e-05
20:50989941 G A 0.197648 -6.2979e-06
20:50995152 C T 0.034026 -2.9480e-05
20:51019866 T C 0.021176 8.5747e-06
20:51025381 G A 0.735108 -2.7835e-05
20:51031583 A G 0.043455 5.3025e-06
20:51039518 A G 1.463939 2.3668e-05
20:51043647 T C 0.151213 -4.5189e-06
20:51048341 T C 0.367726 -3.0835e-05
20:51056046 G A 0.046909 1.8045e-05
20:51057513 C T 0.789661 -9.1196e-05
20:51071838 A G 0.022425 9.0784e-06
20:51074670 G A 1.969544 1.1406e-05
20:51094937 G A 0.204701 -1.2974e-05
20:51109479 T C 0.176378 3.6352e-06
20:51117437 A C 0.036925 -1.1915e-05
20:51142533 G A 0.230853 -6.0203e-06
20:51154531 G A 0.036798 4.3111e-05
20:51157204 G A 0.020108 1.0570e-05
20:51167025 A G 1.392054 1.1651e-05
20:51173576 T C 0.024574 -1.3862e-05
20:51182019 T C 0.044231 -1.1017e-05
20:51183126 G A 0.169370 -4.3911e-05
20:51187911 A G 0.033130 -5.9616e-06
20:51198595 C T 0.045928 -2.6927e-05
20:51213902 T C 0.022990 -9.6435e-06
20:51218692 G A 0.038700 4.8695e-05
20:51221332 A G 0.038051 -6.2393e-06
20:51222672 G A 1.081678 1.4453e-07
20:51229618 A G 0.026788 4.0862e-05
20:51235956 T C 0.203341 7.0723e-07
20:51238428 G A 1.317646 -2.1504e-06
20:51245350 T C 0.206879 2.6094e-05
20:51248639 T C 0.046198 2.4896e-06
20:51249731 C T 0.045769 1.7394e-05
20:51259176 C T 1.286168 -8.1917e-06
20:51267885 G A 1.079633 2.5479e-05
20:51282002 C T 0.029427 6.6328e-05
20:51283095 T C 1.768264 -2.2566e-05
20:51291230 A G 0.072057 4.4078e-06
20:51297104 C T 0.128668 3.1452e-05
20:51303026 C T 1.771062 -7.9721e-06
20:51305288 C T 1.035973 1.2836e-05
20:51318120 C T 0.055867 -7.2560e-06
20:51318351 A G 0.474676 1.6769e-06
20:51325556 A G 0.031588 2.1811e-05
20:51331869 A G 0.026768 -2.2848e-05
20:51332268 A G 0.172785 -1.6957e-05
20:51341501 C A 0.178154 1.4217e-05
20:51352171 G T 1.397468 -1.3634e-05
20:51355800 T G 0.182276 -1.2839e-05
20:51357796 A G 0.094145 5.6631e-07
20:51358313 C T 0.247968 -2.1603e-08
20:51375725 T C 0.030397 7.3723e-07
20:51379129 T C 0.286967 -2.1473e-05
20:51379431 G A 1.830104 -2.0394e-05
20:51384416 T C 0.020514 4.2840e-06
20:51387149 G A 0.432938 -3.1580e-06
20:51388221 T G 0.883517 2.4352e-06
20:51392469 T C 1.872566 -2.4375e-05
20:51392774 A T 0.583765 -7.0722e-06
20:51393805 T C 0.037288 -1.7789e-05
20:51407581 T C 0.048846 -2.1217e-05
20:51408329 G A 0.040797 5.2356e-06
20:51414333 T C 0.373598 7.9132e-06
20:51419023 A G 0.076725 -1.8565e-05
20:51421159 A G 0.033325 1.4499e-05
20:51431361 T C 0.430010 -3.8191e-05
20:51435176 T G 0.240103 1.8902e-05
20:51441459 A G 1.840312 -2.0646e-05
20:51444178 A G 0.028664 2.2751e-05
20:51453315 T C 0.037476 1.0829e-05
20:51454932 T C 0.036957 -1.5290e-05
20:51459500 T C 1.863795 -6.7902e-06
20:51462357 A G 1.817195 -3.8595e-07
20:51471266 C T 0.080516 -2.5611e-06
20:51483858 T C 0.045880 1.5765e-05
20:51487028 A G 0.040066 -1.6947e-06
20:51488022 A G 0.167358 2.2019e-05
20:51488199 C T 0.076358 1.9215e-05
20:51491804 C T 0.028820 -4.4079e-05
20:51500471 A G 0.930789 -9.8531e-06
20:51501161 C A 0.256628 -1.6676e-05
20:51505004 C A 0.030306 -3.9029e-06
20:51507420 T C 0.027680 3.4315e-05
20:51518982 C T 0.551761 -8.4894e-07
20:51533379 T C 0.052404 2.3554e-05
20:51535828 A G 0.537882 -2.0956e-05
20:51542586 A G 0.086881 -4.5279e-06
20:51543080 T C 0.033565 8.0715e-06
20:51543128 T G 0.037353 1.7928e-05
20:51543774 T C 0.259861 1.5312e-06
20:51546802 A G 0.133225 -6.4774e-05
20:51548134 A C 0.054663 7.0321e-05
20:51548734 A G 0.156439 1.2028e-05
20:51549716 A G 0.100854 5.7030e-06
20:51550259 C T 0.459580 -8.5965e-05
20:51552285 C T 0.108476 4.1705e-06
20:51553621 C T 0.123825 -9.5372e-06
20:51558452 T C 0.850981 -1.6295e-05
20:51558691 G A 0.193708 -2.1750e-05
20:51565453 C T 0.053180 1.5461e-05
20:51568316 A G 0.070934 -1.1885e-05
20:51570898 T C 0.032413 1.6439e-05
20:51575410 G A 0.241963 2.0972e-05
20:51577016 G A 0.039700 -1.0629e-05
20:51579018 C T 0.055384 -1.3834e-05
20:51580404 A G 0.144628 9.0358e-06
20:51581162 T C 0.142076 -8.6432e-06
20:51581230 T C 0.170286 -2.6385e-05
20:51585697 G A 0.506323 -2.9544e-05
20:51590302 A G 0.073015 1.8762e-05
20:51595386 C T 0.046139 -2.8776e-05
20:51600257 T C 0.398289 -4.7412e-05
20:51601772 T C 0.850552 1.1733e-05
20:51602624 G A 0.035464 -1.9057e-05
20:51605037 G A 0.202202 -3.9530e-07
20:51617949 C T 0.832846 -7.0338e-06
20:51620092 G A 0.054556 -1.4254e-05
20:51621922 A G 0.950969 -6.1512e-06
20:51624809 A G 0.023555 4.6418e-05
20:51627142 T C 0.080305 1.5517e-05
20:51629429 C A 0.123991 -1.8371e-05
20:51631904 C T 0.499195 3.2104e-05
20:51633076 C T 0.442208 -1.7120e-04
20:51633321 A G 0.033091 -1.2604e-05
20:51635228 T C 0.932217 -2.8638e-05
20:51637059 C A 0.165641 2.7477e-06
20:51638043 G A 1.398386 1.2484e-04
20:51645052 A G 1.227870 2.2083e-05
20:51646541 G C 0.070512 -1.1657e-05
20:51648700 T C 0.030822 -1.8055e-05
20:51649181 A G 0.391995 -3.3844e-07
20:51652652 A G 0.053011 4.8295e-06
20:51652694 A G 0.950154 -4.1922e-06
20:51655113 C T 0.139486 2.5410e-05
20:51655914 T C 0.279138 1.9740e-06
20:51658330 C A 0.168215 -6.1059e-06
20:51662302 A G 0.104597 2.6154e-05
20:51668141 G A 0.124279 -3.2945e-05
20:51672983 A G 1.239269 1.5143e-06
20:51677088 A T 0.032432 -1.6507e-05
20:51677970 C A 0.955023 2.3037e-05
20:51678793 C A 0.074313 -2.4148e-05
20:51686425 A G 1.148828 -4.1637e-05
20:51687427 G C 0.088423 2.6503e-05
20:51689292 G A 0.028099 1.9726e-05
20:51699817 C T 0.211693 -1.8751e-05
20:51702000 G A 0.361053 -9.0465e-06
20:51709764 C T 0.198700 8.7086e-05
20:51711013 A G 1.013908 -2.9554e-05
20:51719601 T C 0.246290 7.5239e-05
20:51721546 A G 0.521241 -1.4320e-05
20:51722623 T G 0.800340 4.4458e-05
20:51733183 C G 0.100578 -1.0958e-06
20:51734707 T C 0.070233 1.3475e-05
20:51734779 G T 1.430981 -1.4227e-06
20:51742095 T C 1.929812 -2.8496e-05
20:51751120 G A 0.173269 -1.6289e-05
20:51754137 A G 0.552037 -3.8484e-05
20:51762487 C A 0.075563 -4.3650e-05
20:51762844 A G 0.033013 -5.6479e-06
20:51762905 T C 0.065796 -1.4395e-06
20:51770691 G A 0.189300 2.6741e-05
20:51779225 C T 0.475098 -2.0659e-05
20:51779265 G A 0.076244 -1.1940e-05
20:51779316 G A 0.661986 1.7455e-05
20:51790239 A G 0.053384 -1.3363e-05
20:51790871 T C 0.151518 9.4833e-05
20:51796370 T C 0.028729 -5.9152e-06
20:51796770 T G 0.898571 3.8338e-05
20:51800260 C T 0.304361 2.0385e-05
20:51800506 T G 0.062667 -2.8777e-06
20:51802678 G A 1.075063 1.7995e-05
20:51803065 G A 0.042342 -2.5904e-05
20:51804117 C T 0.227295 -3.4033e-07
20:51804134 C T 0.355093 -1.8504e-05
20:51804954 A G 0.513882 -4.9733e-06
20:51809270 C T 0.055065 -5.6900e-06
20:51810111 G A 0.945178 1.1014e-05
20:51811385 C T 0.052891 1.1796e-05
20:51812771 A G 0.186804 -2.0950e-06
20:51818434 G T 0.036973 3.6505e-06
20:51823268 G A 0.176437 -2.5576e-05
20:51829531 G A 1.111033 -6.1667e-06
20:51836793 C T 0.041410 1.1963e-05
20:51837433 G A 0.045039 -1.7680e-05
20:51838825 G A 0.296010 3.2386e-05
20:51848227 T C 0.052417 9.6717e-06
20:51853915 C A 0.591857 1.9310e-06
20:51854781 A G 1.328728 4.6344e-06
20:51858193 T G 0.209190 -3.2022e-05
20:51858785 T C 0.042128 -4.1157e-06
20:51861958 C T 0.663116 -6.0427e-06
20:51867856 T C 0.130424 -3.4440e-06
20:51867935 G A 0.037178 -1.3320e-05
20:51869126 C T 1.315517 1.8478e-05
20:51870336 C G 0.244794 2.3454e-05
20:51871502 A G 0.020277 -9.0091e-06
20:51873673 G A 0.052842 -3.2461e-06
20:51873712 C T 0.245264 2.3838e-05
20:51878956 T C 0.048652 -3.3329e-07
20:51879861 T G 0.349842 1.2440e-05
20:51884298 T C 0.091133 -8.2419e-06
20:51886404 C T 0.185428 1.4233e-05
20:51886897 T G 0.177638 -1.0828e-06
20:51887541 C G 0.107745 1.7397e-05
20:51890124 G A 0.374263 1.1962e-06
20:51891316 T C 0.026252 -3.7956e-06
20:51895040 A G 0.041521 1.2697e-05
20:51897037 T C 0.175005 1.3472e-05
20:51898369 C T 0.179436 2.3203e-05
20:51898994 G T 0.121585 3.6588e-05
20:51899364 G A 0.286220 2.3332e-05
20:51900116 G A 0.867606 9.3683e-05
20:51900414 G A 0.932208 6.7008e-05
20:51908794 G A 1.197885 -1.2638e-05
20:51909434 G A 0.140918 -6.3187e-06
20:51912501 C T 1.229126 1.9271e-05
20:51914724 G A 0.279654 -8.5065e-07
20:51916809 C A 0.061674 1.8925e-06
20:51920138 T C 0.329159 2.9300e-06
20:51922071 G A 0.674944 1.0873e-05
20:51922720 A G 0.044990 -7.8489e-05
20:51923904 T C 0.088650 2.3962e-05
20:51924497 C T 0.203244 -5.3400e-06
20:51924629 T C 0.061294 1.0914e-05
20:51925509 C A 1.343227 2.1334e-05
20:51925835 A G 0.190507 -3.9843e-05
20:51928293 G A 0.225494 1.6710e-05
20:51933002 T G 0.190809 -5.2678e-05
20:51933672 G A 1.077199 4.0667e-05
20:51940613 A G 0.031413 -1.5633e-05
20:51942899 C T 0.397737 -2.2391e-05
20:51950531 T A 0.021072 1.8241e-05
20:51952041 A C 0.115428 -2.1329e-05
20:51953081 C T 1.145660 4.1303e-05
20:51954547 C T 0.281215 1.1335e-05
20:51958988 T C 0.858988 2.1190e-05
20:51964450 G A 0.047921 5.9611e-05
20:51965469 T C 0.451244 -2.8542e-05
20:51967692 A C 0.134186 -1.2470e-06
20:51971986 C T 1.175424 5.0961e-05
20:51977237 C T 0.396335 -2.6047e-05
20:51977947 T C 1.124990 2.8264e-06
20:51983016 G A 1.749374 -2.0443e-05
20:51985190 T C 0.334314 -2.5053e-06
20:51992307 G A 0.079224 2.4534e-07
20:51992764 A G 1.180575 3.6373e-05
20:51993574 T C 1.546435 3.9421e-05
20:51997457 T A 0.039521 -1.3883e-05
20:51998914 G A 1.782867 -2.1682e-05
20:51999923 G A 0.337949 -2.0293e-06
20:52003413 G A 1.416050 -1.1358e-05
20:52004212 G A 0.084839 -1.6254e-05
20:52006619 T G 0.171113 -2.2303e-05
20:52009202 T C 0.514386 1.9027e-05
20:52010141 G A 1.781377 -2.0628e-05
20:52025002 T C 0.147734 -2.1098e-05
20:52027742 T C 0.158899 9.0745e-06
20:52030129 T C 0.936995 9.1898e-06
20:52032499 C T 0.367999 1.2014e-05
20:52039181 A G 0.524149 -2.0976e-06
20:52039642 A G 0.089880 -3.2768e-05
20:52040505 A G 0.082100 -8.7801e-06
20:52046313 C T 0.118934 2.3003e-05
20:52049645 G A 0.026953 -3.8001e-06
20:52052561 A G 0.022159 2.6777e-06
20:52062452 C A 0.337546 1.6328e-05
20:52063878 A G 0.075303 3.1208e-05
20:52065403 T C 0.707360 4.7942e-05
20:52070128 G T 0.070999 3.8199e-05
20:52070266 C T 0.122754 -3.2232e-05
20:52071473 T C 0.040229 2.1172e-05
20:52071888 C G 0.134445 -2.2633e-06
20:52087537 G A 0.335729 7.7252e-06
20:52095793 C T 0.333583 1.0871e-05
20:52097338 A G 0.067286 -2.5167e-05
20:52103507 G A 0.707983 3.1859e-05
20:52112562 C T 0.055160 1.8462e-06
20:52113913 A G 0.127431 -2.7273e-05
20:52114933 C T 0.349709 1.5664e-05
20:52115311 A G 0.040485 -2.9029e-05
20:52133631 A G 0.049957 -2.0649e-05
20:52135393 G A 0.145014 -3.1592e-05
20:52139354 T C 0.033500 -3.8490e-06
20:52140950 A G 0.119278 -1.1472e-05
20:52147365 C T 0.073232 -9.6025e-06
20:52150797 T C 0.990882 1.4463e-06
20:52159946 A G 0.115146 -7.6088e-06
20:52161839 G A 1.114250 -4.8605e-06
20:52168175 T C 0.315855 2.8826e-06
20:52169460 A G 0.121235 -5.1096e-07
20:52170870 A G 1.232508 3.6605e-06
20:52172614 G T 0.401697 -2.8428e-06
20:52173715 T C 0.063748 1.0237e-05
20:52173737 A G 0.916478 4.1969e-07
20:52175811 C T 0.059834 2.5770e-05
20:52176560 A G 1.355129 1.2748e-05
20:52180651 T C 0.235728 -3.4034e-05
20:52186837 A G 0.053777 3.1223e-05
20:52186984 A G 0.235459 -5.3359e-06
20:52192595 T C 0.082447 -5.2972e-06
20:52192637 C T 0.221128 -3.1594e-05
20:52193088 T C 0.224572 -2.1160e-05
20:52195889 T C 0.072314 4.2164e-06
20:52198340 A T 0.069373 -1.3139e-05
20:52198967 G A 0.052878 -1.1034e-05
20:52208207 A G 0.322457 1.2499e-06
20:52214881 C T 0.084155 2.6296e-05
20:52215857 T C 0.230587 -1.5244e-05
20:52217952 C T 0.070658 -1.7009e-05
20:52222876 C T 0.700414 -4.8490e-06
20:52228375 A G 0.039898 -2.6760e-05
20:52238684 A G 0.062988 2.9248e-06
20:52246646 T G 1.629888 5.1055e-05
20:52246753 T C 0.523165 9.6827e-06
20:52250876 T C 1.493031 -8.8940e-06
20:52251863 C T 0.214685 -2.8039e-05
20:52254129 A G 0.803550 -3.0848e-05
20:52255905 A G 0.046617 -2.3821e-05
20:52256094 C T 0.161149 8.9910e-06
20:52260489 T C 1.480350 -1.1683e-05
20:52262677 C A 0.052388 2.1455e-05
20:52268995 G T 1.362082 -4.0356e-05
20:52269226 T G 0.085028 -5.6862e-05
20:52273075 C T 0.232106 3.2031e-05
20:52273136 T C 0.476195 7.2274e-05
20:52275295 A G 0.176349 3.3285e-05
20:52283642 G A 0.071678 4.5789e-05
20:52297394 T C 0.356768 -2.5735e-05
20:52298091 G A 0.431072 -1.3078e-05
20:52304108 A G 1.288038 -1.0260e-05
20:52304129 C T 0.204740 1.6894e-05
20:52306922 G T 0.123857 6.1631e-05
20:52310039 T C 0.453575 2.8334e-05
20:52312572 T C 0.266658 -1.6130e-06
20:52325706 T G 0.698976 -3.4044e-05
20:52343503 T C 0.046214 6.2477e-06
20:52348096 A G 0.739548 -5.0129e-05
20:52349380 A G 0.890535 -1.8721e-05
20:52353308 A G 1.390677 -7.6540e-06
20:52356716 T C 1.362205 -1.9079e-06
20:52356767 C A 0.351033 -3.6605e-05
20:52358193 T C 0.028232 -1.3278e-05
20:52364760 G T 0.421539 -3.5841e-05
20:52367984 C T 0.763847 -4.3121e-06
20:52369090 A C 1.276830 -3.7568e-05
20:52371343 A G 0.180620 -8.6336e-06
20:52377593 G T 0.279346 -6.4483e-06
20:52378124 T C 0.532296 -2.3313e-05
20:52380892 A G 0.198473 -3.1484e-05
20:52384317 C T 0.350147 1.4930e-05
20:52384462 T C 0.525960 5.2902e-05
20:52384747 T C 0.898042 3.2887e-05
20:52396339 A G 0.406076 1.3588e-05
20:52399603 G A 0.880025 -2.4424e-05
20:52400444 A G 0.094152 -2.6535e-05
20:52407781 C T 1.325267 -2.8788e-05
20:52409008 G A 0.841896 -1.4080e-05
20:52410681 T C 0.072317 2.3866e-05
20:52411383 T C 0.325024 2.9000e-05
20:52413734 T C 0.771770 1.3831e-06
20:52415346 T C 0.762237 7.8106e-06
20:52418987 C T 0.682010 -1.5090e-06
20:52426726 A G 0.071502 4.0027e-06
20:52429294 C T 0.736095 5.8573e-05
20:52431584 T C 0.035094 1.9381e-05
20:52436634 C T 0.276064 -3.3245e-05
20:52439542 C T 0.072853 1.1735e-05
20:52439982 T C 0.039778 -5.4635e-05
20:52447303 G A 1.176271 -6.0300e-05
20:52447689 G A 0.083749 -4.0451e-05
20:52451483 T C 0.111475 -3.6875e-05
20:52460955 G C 0.098034 -1.6412e-05
20:52465203 C G 0.749413 6.8503e-05
20:52468966 C T 1.019293 -9.1633e-05
20:52474778 G T 0.762980 -2.6718e-05
20:52477168 A C 0.115613 -1.7704e-05
20:52480241 G A 0.783799 -6.8277e-06
20:52486279 A C 0.409325 1.1184e-05
20:52486286 C T 0.231252 -7.4037e-06
20:52489408 T C 0.036168 -2.5549e-05
20:52492229 T C 0.556322 -3.5453e-05
20:52493399 C T 0.748767 7.5694e-06
20:52493794 T C 0.069961 -2.1766e-06
20:52494689 A G 0.204844 3.6271e-05
20:52495788 A C 0.042290 -4.1264e-05
20:52501205 G A 0.042640 -1.6891e-06
20:52509916 T C 0.042436 -4.9749e-05
20:52514473 A C 1.161600 -1.6439e-05
20:52515516 T C 0.184902 5.9957e-05
20:52516748 A G 0.359365 -9.4867e-06
20:52519287 T C 0.507186 -1.5775e-06
20:52521720 G A 1.554114 -7.8439e-05
20:52525003 T C 0.096784 2.1470e-05
20:52526962 T C 0.074044 -2.8335e-06
20:52527330 A G 0.031235 -5.7155e-07
20:52528106 T C 1.466545 2.4585e-06
20:52528220 T G 0.748867 6.2296e-06
20:52528980 C T 0.055916 2.1583e-06
20:52529227 T C 0.921234 -1.0485e-05
20:52531696 C T 0.290738 6.7169e-06
20:52532637 C G 0.903437 2.4398e-05
20:52537804 A G 0.181662 -2.9108e-05
20:52538473 G A 0.170695 -2.9071e-05
20:52540606 C T 1.073064 2.2552e-05
20:52542598 A G 0.058220 -1.9663e-05
20:52543609 T C 0.027551 -2.3882e-05
20:52546889 G A 0.829354 1.7835e-05
20:52550194 G A 0.081697 8.8030e-06
20:52551750 T C 0.332035 2.2220e-05
20:52556962 T C 0.443467 6.4178e-06
20:52557187 A G 1.131378 2.3761e-05
20:52558687 G C 0.029248 8.6665e-07
20:52558697 T C 0.036937 -1.4083e-05
20:52560126 G A 0.826131 2.2724e-05
20:52560643 T C 0.083466 -1.4726e-05
20:52560784 G A 1.114743 -4.0960e-07
20:52561372 G A 0.433973 -1.8711e-05
20:52561469 G A 0.268972 6.4708e-06
20:52561867 G A 0.043660 1.9344e-05
20:52564499 T C 0.690858 1.6088e-05
20:52565526 C T 1.024723 9.2557e-06
20:52567728 G A 0.392271 -2.5693e-05
20:52573971 G T 0.357703 3.9073e-05
20:52575123 G C 0.039206 -1.1161e-07
20:52598607 G A 0.620229 -8.4285e-05
20:52604647 T C 0.078997 -4.1025e-06
20:52605998 G A 0.055487 -1.3551e-05
20:52610496 G C 0.332298 -2.5563e-05
20:52611540 A C 0.203542 -2.2734e-05
20:52612549 T C 0.079536 -9.6966e-06
20:52618735 T G 0.384887 -2.5031e-05
20:52625941 T C 0.159458 -1.2392e-05
20:52634850 G A 0.329987 -2.5135e-05
20:52635867 T C 0.728032 -2.4161e-05
20:52645166 G A 0.091779 9.2070e-06
20:52666885 C T 0.164502 3.1968e-05
20:52667252 A G 0.126746 1.8395e-06
20:52674615 G A 1.246748 -4.8756e-05
20:52675188 T G 0.869985 -8.7953e-05
20:52677557 C T 0.047947 -3.4057e-06
20:52679492 G C 0.689732 -1.1964e-07
20:52681923 A G 0.337524 -1.2077e-04
20:52685084 C T 1.194847 1.2222e-05
20:52688306 T C 0.873549 5.4637e-05
20:52688451 G A 1.315228 1.0900e-05
20:52691432 A C 0.056721 2.9294e-05
20:52698230 T C 0.055244 -1.7743e-05
20:52702501 C T 0.020023 1.5977e-05
20:52703243 A G 0.043481 2.6968e-05
20:52703603 G T 1.397692 4.5336e-05
20:52704531 A C 0.029440 9.9973e-06
20:52705330 T C 1.384124 -7.3266e-06
20:52706625 G C 0.129645 1.8532e-05
20:52707225 G C 0.353899 -1.8734e-05
20:52710392 G A 1.434834 4.6937e-05
20:52711023 C T 0.068961 1.2804e-05
20:52711324 T C 0.607797 3.8037e-05
20:52715147 A G 0.741158 -3.6968e-05
20:52715683 A G 0.025668 -4.9259e-06
20:52716084 C T 1.444685 2.8428e-05
20:52718555 G A 0.224894 1.0164e-04
20:52721956 G A 1.342194 1.5460e-05
20:52730530 C T 0.600098 3.6377e-06
20:52736600 C T 1.847927 1.9563e-05
20:52738571 T C 0.741697 1.3912e-05
20:52741630 C T 0.037142 2.2940e-05
20:52742590 G A 0.391586 -5.8165e-06
20:52744525 C T 0.304608 -5.3823e-05
20:52746724 G A 0.184963 -7.9565e-06
20:52748686 T C 0.030485 8.1006e-06
20:52751545 T C 0.286606 -2.2000e-06
20:52762509 A G 1.125542 1.3902e-05
20:52763184 C T 0.229194 9.7989e-06
20:52771261 A G 0.352652 -4.9504e-05
20:52775318 T C 0.426050 8.7398e-05
20:52781091 T C 0.209573 -1.6748e-05
20:52782438 G T 0.331525 -8.2908e-06
20:52784478 A G 0.485761 -7.0238e-06
20:52784524 G C 0.559892 9.1957e-06
20:52786219 A G 1.057487 6.2145e-05
20:52787584 T C 0.117350 -4.3780e-05
20:52788792 A G 0.120748 -2.1468e-05
20:52788925 A G 1.890421 8.8001e-06
20:52789301 A G 0.089004 1.1043e-06
20:52789885 C A 0.055049 -7.4985e-06
20:52790005 A C 0.054299 -4.9326e-06
20:52790786 G T 1.846408 1.6519e-05
20:52791518 T C 0.788453 1.6859e-05
20:52792346 G A 0.258387 -6.6150e-06
20:52794044 T C 0.052595 -3.3443e-06
20:52795949 T C 0.388418 3.6629e-05
20:52799543 T C 1.210625 -2.4059e-05
20:52807262 G A 0.067143 -6.7447e-06
20:52810173 G A 0.057792 2.8904e-06
20:52811816 G T 0.269121 1.0735e-05
20:52812785 C T 0.051998 -1.0230e-05
20:52814015 C T 1.448109 3.2071e-06
20:52814422 G T 0.122497 5.9036e-05
20:52817790 A G 0.493612 -1.8655e-05
20:52821487 G A 0.043144 8.2901e-05
20:52821724 T G 0.043708 1.7172e-05
20:52821734 T C 0.041829 2.2496e-05
20:52822249 C T 0.214474 1.8566e-06
20:52822642 G A 0.591633 9.8693e-06
20:52822840 C T 0.652492 -3.2845e-05
20:52823954 A G 0.033435 -1.8995e-05
20:52827415 T C 0.081279 3.5627e-05
20:52828158 T G 0.122124 3.3860e-06
20:52833752 T C 0.105545 -4.2113e-05
20:52842271 G C 0.056033 2.2399e-05
20:52843799 A G 1.044257 -5.2622e-05
20:52844692 T C 0.079656 -1.1840e-05
20:52844986 T C 0.058289 1.8908e-05
20:52847652 A G 0.027979 -1.2394e-06
20:52849674 A G 0.420377 -1.3421e-05
20:52871764 A G 0.128262 1.9252e-05
20:52873182 C T 0.368661 -1.2451e-05
20:52882459 A G 0.019900 -4.6938e-06
20:52895825 G A 0.426518 -2.6675e-05
20:52906623 T C 0.087280 -1.6828e-05
20:52911113 A C 1.950454 2.5832e-05
20:52914728 G A 0.094681 1.5055e-05
20:52920165 C T 0.822616 -2.9846e-05
20:52930545 T C 0.066085 6.2995e-06
20:52931059 A G 0.027294 -2.2986e-05
20:52931326 C T 0.097745 1.8634e-05
20:52941241 C T 0.030712 3.4470e-06
20:52945864 T G 1.174694 6.2628e-06
20:52946304 T C 1.205175 -6.0474e-07
20:52948924 T C 0.071882 3.2623e-06
20:52949953 G A 0.224958 -1.5385e-05
20:52950439 T C 0.718860 -5.4528e-05
20:52951841 G T 0.025590 2.7288e-05
20:52967173 A G 0.772555 -9.3562e-06
20:52971851 T C 0.533513 2.1988e-05
20:52974466 C G 0.056461 5.2315e-06
20:52975446 T C 0.436969 3.6368e-05
20:52979157 T C 0.099368 7.8090e-07
20:52982785 A G 0.209554 1.3558e-05
20:52985158 G T 0.227886 3.1102e-05
20:53000558 C T 0.202393 2.4403e-05
20:53018775 A G 0.024246 1.3996e-05
20:53019035 G A 0.040333 -2.4771e-06
20:53019632 C A 0.133582 -3.9715e-05
20:53025349 C T 0.085070 7.6542e-07
20:53029021 T C 0.208207 2.2019e-05
20:53040386 A G 0.046386 -4.7446e-06
20:53041094 C T 0.024000 -1.4426e-05
20:53045630 C A 0.461134 1.2690e-05
20:53048240 C T 0.274035 9.2537e-06
20:53055836 C A 0.382608 2.1752e-05
20:53057466 T G 0.203909 1.9956e-05
20:53060259 A C 0.458635 6.7224e-07
20:53062061 A G 0.031426 -1.8230e-05
20:53067927 G A 0.042118 9.7582e-06
20:53070074 A G 0.065566 -2.6679e-06
20:53075143 G A 0.121887 1.4675e-05
20:53079440 C T 0.051635 -2.3954e-06
20:53087069 A G 0.106220 2.3581e-05
20:53089148 A G 0.067948 -2.8738e-05
20:53090283 T C 0.211625 -1.5131e-05
20:53106767 T C 0.045870 5.9514e-05
20:53110656 G A 0.229973 -2.1550e-05
20:53111805 A G 0.107843 -1.9188e-05
20:53120413 G A 0.306701 -8.9990e-07
20:53124426 C G 0.202838 -2.6711e-05
20:53125015 G A 0.162210 -1.5673e-05
20:53127862 C A 0.043705 -4.8277e-06
20:53136309 A T 0.143229 5.7232e-06
20:53138260 G A 0.039557 2.7242e-05
20:53140534 C A 0.210781 -1.2308e-05
20:53160657 T C 0.231892 -8.9434e-06
20:53162273 A G 0.068863 2.4514e-05
20:53165612 T C 0.102302 -5.7434e-06
20:53168132 C T 0.076442 -4.3594e-06
20:53173157 C A 0.257332 -1.6478e-05
20:53173565 C G 0.099092 1.4362e-07
20:53178707 A C 0.153914 -2.4211e-05
20:53193394 G A 0.026973 7.2688e-05
20:53195455 T C 0.088708 -2.0029e-05
20:53195680 C T 0.260961 3.1696e-05
20:53211040 T C 0.409776 2.0675e-05
20:53218996 T C 0.169896 8.1662e-06
20:53219079 G A 0.459992 1.1192e-05
20:53222865 T C 0.382264 4.3692e-06
20:53223171 C T 0.532023 1.7211e-06
20:53238420 C T 0.574953 -6.4543e-06
20:53239568 T C 0.144955 2.0713e-05
20:53247455 A C 0.060811 1.4779e-05
20:53247682 G A 0.171133 4.1274e-05
20:53249231 C T 0.105408 -1.1563e-05
20:53255273 T C 0.025032 -1.0663e-06
20:53255625 A G 1.550340 4.9160e-06
20:53257989 T G 0.946700 -1.1034e-05
20:53260343 G A 0.112322 1.2601e-05
20:53260486 A G 0.441273 -1.2330e-05
20:53262327 A G 1.392054 -2.0808e-05
20:53265636 A G 1.533487 -6.0875e-06
20:53267111 G C 0.062054 -1.7876e-05
20:53267593 A G 0.764421 5.2697e-07
20:53267635 G C 1.069798 -2.8063e-06
20:53268272 A G 0.888743 -1.4420e-05
20:53274049 C G 0.083272 -1.8333e-05
20:53275272 G C 0.254875 8.4420e-06
20:53279490 C T 0.166167 2.5984e-05
20:53281908 G A 1.717711 -3.1161e-05
20:53288595 A G 0.578088 2.1078e-05
20:53299581 A G 0.846089 -2.0018e-05
20:53301836 G A 0.642735 -2.4614e-05
20:53319721 C T 1.889473 1.7224e-05
20:53319941 G A 0.046003 -8.1826e-05
20:53322671 G T 1.633851 1.0537e-05
20:53325604 A G 0.124042 -2.5809e-05
20:53325815 G A 0.957395 1.1687e-05
20:53334802 T C 0.056734 -2.3242e-05
20:53335874 T C 0.149409 -1.8759e-05
20:53337294 G A 0.094759 -1.5900e-05
20:53351694 A G 0.156118 -1.5876e-05
20:53356603 C T 0.082223 -2.8373e-05
20:53357605 C T 0.026356 -4.0217e-05
20:53361161 T C 0.371047 8.5309e-06
20:53365863 A G 0.127184 7.1458e-06
20:53374191 T C 0.024175 -4.5493e-06
20:53383068 G A 0.164472 -1.7776e-05
20:53383951 A G 1.880563 2.2527e-05
20:53390501 A G 0.122163 2.8141e-07
20:53391557 A G 1.937378 6.9462e-07
20:53391740 A G 0.049986 -2.2551e-05
20:53414539 G T 1.090412 9.4633e-06
20:53414696 T C 0.054929 -1.8364e-06
20:53419192 G A 0.097518 1.9954e-05
20:53420333 A C 0.182555 5.4896e-06
20:53420649 T C 0.816458 1.1804e-05
20:53420833 A G 0.031403 1.5354e-05
20:53421031 C T 0.516687 1.9008e-05
20:53421198 T G 0.058000 5.3324e-06
20:53421563 A G 0.617729 3.2298e-05
20:53421618 T C 0.380901 1.2629e-05
20:53421839 C T 0.050193 -3.3649e-05
20:53422275 G A 0.029862 1.1706e-05
20:53423796 A G 0.472073 8.3220e-06
20:53426067 A T 0.051222 2.5964e-05
20:53426923 T G 0.718993 4.5098e-05
20:53429576 T C 0.246676 4.2331e-05
20:53438469 A G 0.057613 -1.4591e-05
20:53440194 A G 0.787051 4.0742e-05
20:53440645 T C 0.039852 3.6565e-06
20:53441234 G C 0.410860 4.4694e-05
20:53441316 G A 0.676547 -6.0424e-06
20:53442184 A G 0.577682 1.1892e-07
20:53442484 C T 0.154235 2.1321e-05
20:53458835 G A 0.068370 -1.3885e-05
20:53459925 A G 0.143556 2.4414e-05
20:53462975 T C 0.058736 -4.4457e-05
20:53464669 G A 0.555565 -1.5224e-06
20:53465603 A G 0.043572 -5.0956e-07
20:53472568 T G 0.085213 4.9516e-06
20:53495732 C T 1.527625 -2.2789e-05
20:53503452 A G 1.360313 -2.0043e-05
20:53505014 A G 0.074028 -4.6796e-05
20:53505900 G T 0.074891 5.1226e-06
20:53506006 T C 0.059379 -1.2422e-05
20:53511601 C T 0.171016 -6.3893e-06
20:53513727 G A 1.530342 -1.8902e-05
20:53527348 C T 0.167212 -2.9652e-05
20:53548068 G A 0.036701 5.6851e-05
20:53553032 A G 0.085628 6.1220e-06
20:53554168 C T 0.066614 -6.0345e-05
20:53555183 A G 1.257430 -5.3480e-06
20:53555547 C T 0.641606 -2.5270e-05
20:53555620 G A 0.822054 -1.9752e-05
20:53565531 T C 0.020322 2.8601e-05
20:53580223 T C 0.177962 -4.6803e-07
20:53582336 T C 0.087163 7.4101e-06
20:53584135 A G 1.804397 4.6958e-05
20:53585411 C A 0.068799 -1.8074e-05
20:53596228 G A 0.076037 1.0520e-05
20:53597933 A C 0.112127 3.8766e-05
20:53598881 T C 0.579422 -2.4338e-05
20:53603939 C T 0.236952 1.8092e-05
20:53606970 G A 0.545734 -3.6845e-05
20:53607991 T C 0.091899 9.5512e-05
20:53610093 A G 0.050268 -2.5623e-05
20:53612140 A G 0.587348 -5.3376e-06
20:53613391 C T 0.035506 2.7395e-05
20:53619811 T C 1.487893 -3.0009e-05
20:53620423 T G 0.169224 2.1827e-05
20:53620504 C G 0.123556 -1.5119e-05
20:53620586 T C 1.145975 -8.3446e-06
20:53623313 T G 1.699969 1.5374e-05
20:53625254 C T 0.169289 6.3157e-06
20:53628079 C A 0.083635 -6.9608e-06
20:53631791 C A 0.053530 1.7072e-05
20:53632316 T C 0.061934 -2.0204e-05
20:53632667 C T 0.154732 -2.1754e-05
20:53644367 G A 1.718350 1.7746e-05
20:53647282 A G 0.170825 5.8069e-06
20:53649168 G A 0.069665 1.1303e-05
20:53650008 C G 0.079958 5.2791e-05
20:53651581 C T 0.099751 -2.1112e-05
20:53655115 G A 0.103850 -4.1577e-06
20:53662089 C T 0.077705 -1.2080e-05
20:53665274 G A 1.715877 -3.2987e-05
20:53671315 A C 0.060470 -4.1483e-06
20:53671976 A C 0.025830 -3.1629e-05
20:53673109 G T 1.560658 -3.0122e-05
20:53674658 T G 0.036856 -1.7304e-05
20:53683585 A G 0.059684 9.6713e-06
20:53687119 T C 0.079211 2.5584e-05
20:53690621 G A 0.051596 2.0378e-06
20:53701096 G A 1.964757 1.5769e-05
20:53704256 A G 0.035373 -4.9629e-06
20:53705651 A C 0.079821 2.0116e-05
20:53705933 G C 0.038544 -1.9873e-05
20:53707375 A G 0.036973 -2.0132e-05
20:53708625 T C 1.489834 -6.8300e-06
20:53711330 T G 1.526638 -1.7476e-05
20:53720871 A G 0.284399 3.8631e-05
20:53746962 G A 1.745920 1.2824e-05
20:53755130 T G 0.100832 1.1927e-05
20:53757741 T G 0.125906 4.5561e-06
20:53764513 A G 0.108508 3.5242e-07
20:53772532 C T 1.012302 1.8503e-05
20:53774922 A G 0.032335 -4.3854e-06
20:53777285 G C 0.142995 1.6261e-05
20:53778867 T C 1.798765 -1.1961e-05
20:53790902 C T 1.249098 1.9561e-05
20:53803405 G A 0.117025 4.1806e-06
20:53804406 G A 0.127642 3.7300e-06
20:53827978 C T 0.075913 -1.9631e-05
20:53831656 C T 0.364363 7.3218e-06
20:53843132 T C 0.033052 1.2696e-05
20:53843837 G A 1.952760 7.6363e-06
20:53846512 A G 0.183600 2.8342e-06
20:53851626 T C 0.688784 2.6673e-05
20:53856024 G A 0.150691 -3.6074e-05
20:53867433 A C 0.082188 6.5769e-06
20:53868187 C T 0.050638 4.7794e-05
20:53873065 A G 0.056737 -4.3400e-06
20:53874301 T G 1.220856 -3.9845e-05
20:53875809 G A 0.095534 2.0087e-05
20:53876131 T C 0.072207 1.2796e-05
20:53878373 A G 0.239886 -4.5153e-05
20:53882279 T C 0.089617 1.5584e-05
20:53882657 T G 0.128113 3.4771e-05
20:53883417 T C 1.509001 5.4429e-05
20:53904483 A G 0.049934 2.4496e-05
20:53909318 A G 0.111413 1.4173e-05
20:53912179 G A 1.764525 5.2236e-05
20:53914948 T C 0.070103 2.6891e-05
20:53937355 T C 0.032264 -6.2853e-05
20:53958065 T C 0.041900 -1.7892e-05
20:53962515 G C 0.132598 1.6332e-05
20:53974654 G T 0.236241 -4.4602e-05
20:53986364 T C 0.202841 1.0614e-05
20:53988543 G A 0.043150 -2.1982e-05
20:54000914 C T 0.099485 -2.6757e-06
20:54006155 C T 0.293319 1.3541e-04
20:54009670 G A 1.427498 4.8017e-05
20:54018485 A C 0.145196 -6.8405e-05
20:54023649 A G 0.237711 -9.2840e-06
20:54027011 C A 0.144365 -6.1908e-05
20:54034601 C T 0.053754 -2.3037e-05
20:54037550 T C 0.048058 -1.4408e-05
20:54038674 C T 0.115766 1.8903e-05
20:54042600 T C 0.043429 -1.9810e-05
20:54054720 C T 0.186882 7.6676e-06
20:54055895 C A 1.895114 4.1097e-05
20:54057274 G A 1.408640 1.9316e-05
20:54059770 T C 0.033309 -3.8453e-06
20:54062197 G A 0.050060 -1.7527e-05
20:54063326 T A 0.030910 -5.7042e-06
20:54064657 G T 0.485056 3.6707e-05
20:54065294 T C 0.190955 1.4497e-05
20:54065552 C T 0.072346 -2.9296e-05
20:54066409 A G 1.351374 9.7777e-06
20:54085557 A C 1.363653 1.4704e-05
20:54085931 C T 0.377486 -7.6415e-07
20:54087593 C A 1.132196 3.8563e-05
20:54087818 A G 0.448349 2.0960e-05
20:54090065 G T 0.256485 8.1424e-07
20:54092210 G A 1.248319 -1.0169e-05
20:54095819 C T 0.047571 4.1363e-06
20:54097657 C T 1.210839 1.1597e-05
20:54098080 G T 0.259124 -5.8867e-06
20:54099168 G C 0.702773 -1.5807e-05
20:54100590 T G 0.045484 3.9091e-06
20:54102655 C T 0.080548 9.1441e-06
20:54106340 C T 0.709664 3.1941e-06
20:54106374 T G 0.315186 -1.4714e-05
20:54108020 G A 1.036918 -8.7493e-06
20:54108245 A G 0.075667 -1.9627e-05
20:54118985 T C 0.391547 1.2306e-05
20:54119836 T C 0.050638 -4.0532e-06
20:54123575 T C 0.115655 -4.9667e-05
20:54124458 G A 0.744891 -9.0166e-08
20:54128221 C T 0.024405 1.7901e-05
20:54129736 A C 0.304712 1.7909e-05
20:54131300 T C 0.030689 4.8035e-05
20:54132922 A G 0.393689 -8.5322e-06
20:54138428 G A 0.336706 1.2603e-05
20:54139226 C T 0.436736 2.8630e-05
20:54141352 C T 0.302083 -2.4857e-05
20:54141628 A G 1.877675 4.1492e-06
20:54142771 G C 0.253194 6.1932e-07
20:54143137 A G 0.326059 -2.1868e-06
20:54147462 A G 0.439611 4.9970e-05
20:54148041 C T 0.197697 1.1162e-05
20:54148927 G A 0.027690 5.6909e-05
20:54151672 A G 0.055211 6.1087e-07
20:54154267 A G 0.645293 6.5329e-05
20:54156698 T C 0.116941 1.1054e-05
20:54160891 T C 0.217886 9.9034e-06
20:54164502 T C 0.070142 1.9740e-05
20:54173102 C T 1.109777 3.9967e-05
20:54181347 A C 0.311862 4.8812e-05
20:54183365 A G 0.037428 1.6366e-05
20:54186806 A G 0.027800 7.1120e-05
20:54196341 C T 0.651509 -3.6996e-05
20:54196602 G A 0.079932 3.7887e-05
20:54198672 G A 0.154203 5.4659e-06
20:54199048 C T 0.256566 7.4297e-06
20:54205099 T C 0.224747 -2.9581e-07
20:54205488 T C 0.052537 -5.9944e-06
20:54215235 A C 0.195344 1.1713e-05
20:54216994 C A 0.068646 7.0211e-05
20:54217118 G A 0.200280 2.4237e-05
20:54217637 G T 0.090026 1.2587e-06
20:54218082 C T 0.037165 6.7100e-05
20:54220246 C T 0.104902 -9.3129e-07
20:54222403 C T 1.390535 4.0507e-05
20:54222758 G T 0.050758 -1.0522e-05
20:54225580 G A 0.053332 -3.8947e-05
20:54228234 A G 0.035672 3.1144e-05
20:54232255 A G 0.069302 4.9448e-06
20:54233507 T C 0.594879 4.4203e-05
20:54236463 G A 0.067994 -2.4348e-05
20:54237396 G A 0.080243 7.6344e-05
20:54237646 C T 0.021971 1.7219e-05
20:54238237 A G 1.172006 -9.4471e-06
20:54239949 C A 0.456571 3.8389e-05
20:54240992 C T 0.109702 2.5007e-05
20:54244635 T C 0.064534 3.5850e-05
20:54252894 A C 0.201154 1.7450e-05
20:54259741 G A 0.862594 -4.8344e-05
20:54261561 G A 0.581623 -6.1567e-05
20:54272748 G T 0.055163 -2.2940e-05
20:54273528 T C 0.557776 -3.9720e-05
20:54291926 A G 0.925554 -4.1628e-05
20:54293925 T C 0.053634 -1.8586e-05
20:54297446 G T 0.168997 -1.6192e-05
20:54315629 A G 0.071976 1.9930e-05
20:54318638 G C 0.052862 -2.3236e-06
20:54320076 T C 0.082931 -5.0900e-05
20:54320491 A G 0.042855 -7.1101e-06
20:54320731 C T 1.106268 -4.1812e-05
20:54321635 T C 0.623705 -2.3857e-06
20:54325874 T C 0.174567 1.1974e-05
20:54328244 A G 0.175356 4.2291e-06
20:54328579 A G 0.997131 -3.3932e-06
20:54331809 G A 1.364376 -1.0287e-05
20:54335007 A G 0.091321 2.8246e-05
20:54336938 A G 0.037402 2.4060e-05
20:54342832 T G 0.465552 5.2400e-07
20:54344071 G A 1.401518 -4.0917e-06
20:54344635 T C 0.175706 -2.2220e-05
20:54345776 A G 0.280134 -2.0743e-05
20:54347434 C A 0.286207 5.0787e-06
20:54347501 G A 0.042504 -2.5205e-05
20:54350419 G A 0.176112 -3.5984e-05
20:54352456 A G 0.038369 -2.1921e-05
20:54354475 C G 0.066195 1.1599e-05
20:54355399 G C 0.412132 -1.8699e-06
20:54356401 A G 0.596459 2.2184e-05
20:54361433 A G 0.027966 -3.7431e-06
20:54364737 A G 0.073041 3.1862e-06
20:54371807 C A 1.660681 1.7593e-05
20:54377395 G A 0.069750 4.3983e-05
20:54377513 T C 0.779102 -6.1432e-06
20:54381260 T C 0.379301 3.7211e-05
20:54392461 G A 1.124981 2.2128e-05
20:54393796 C A 0.733307 7.0256e-06
20:54407839 A G 0.024577 -2.7824e-06
20:54409131 T C 1.339293 1.9738e-05
20:54414612 T C 1.321187 3.4413e-05
20:54421129 C T 0.895497 -6.4456e-06
20:54433455 T C 0.097154 6.1440e-06
20:54440986 C T 0.067163 -2.5670e-05
20:54447735 C T 1.096414 -8.9754e-06
20:54451586 G A 1.945077 -3.5155e-07
20:54452677 A G 0.080016 7.5782e-06
20:54453943 C A 1.580620 3.8029e-05
20:54462393 C T 1.457441 6.4524e-05
20:54465778 G A 0.026051 8.4176e-06
20:54466370 T G 0.048892 -1.4175e-05
20:54482244 T C 0.472943 5.4318e-05
20:54482847 A G 0.089637 -5.3170e-07
20:54493281 A G 0.386578 4.6447e-05
20:54495683 G A 1.475023 4.1700e-05
20:54497014 C T 0.035341 -9.3704e-07
20:54498055 G A 0.600676 -3.3700e-05
20:54500551 A G 0.073164 3.3642e-05
20:54502592 C T 0.039894 5.4876e-05
20:54502795 T C 0.022386 1.7451e-05
20:54504096 A G 1.953555 -1.3724e-05
20:54508679 C T 0.073573 5.6236e-05
20:54509743 G T 1.524295 1.4608e-05
20:54511681 A G 0.071207 -1.5311e-06
20:54513129 A G 0.058954 -1.1309e-05
20:54514837 G A 0.863974 -2.3241e-05
20:54515066 A G 1.606057 2.7467e-05
20:54528147 C T 0.457931 5.7802e-05
20:54531501 C A 0.087387 5.9114e-06
20:54532702 C A 0.058340 -2.6942e-06
20:54534018 A G 0.044805 -1.3742e-05
20:54534363 T C 0.162940 -1.1753e-05
20:54536701 A C 0.204529 -3.4964e-05
20:54538907 C T 0.043111 2.8487e-05
20:54544294 A G 0.051388 -2.9875e-05
20:54545112 A G 0.671298 -3.5609e-05
20:54545125 T C 0.046383 1.1483e-05
20:54545970 C T 1.070649 -2.6163e-05
20:54546143 G A 1.948174 -2.4454e-05
20:54546699 C T 0.039430 -3.6710e-06
20:54547988 T C 0.066549 -8.1829e-06
20:54551157 C A 0.024779 5.4746e-07
20:54557128 T G 0.063862 -5.0268e-08
20:54557987 A C 0.048369 6.0126e-06
20:54558113 G A 0.361332 -7.7053e-06
20:54562952 G A 0.062180 3.3511e-06
20:54564314 A G 0.038483 -9.5176e-06
20:54564500 T C 1.830847 1.9715e-05
20:54572270 T G 0.044883 -4.9624e-06
20:54577993 G A 0.089987 -8.9348e-06
20:54589248 C T 0.055721 1.2712e-05
20:54614597 C T 0.574339 -5.5187e-06
20:54615473 A C 0.404891 -2.6268e-05
20:54618369 T C 0.402346 2.7199e-06
20:54636738 A G 0.031975 -9.7474e-06
20:54640372 C T 0.027398 -4.7504e-06
20:54641505 A G 0.035136 3.5342e-06
20:54648677 C T 0.480583 1.1223e-06
20:54652887 A G 0.092282 3.3406e-05
20:54666776 A C 0.135494 -1.2015e-05
20:54680580 G A 0.047925 1.0092e-05
20:54689207 A G 0.443130 3.1515e-06
20:54692637 T C 0.042832 1.7069e-06
20:54697164 C T 0.114928 -4.2548e-06
20:54697855 A G 0.031890 -1.2962e-05
20:54700919 C T 0.041576 -3.6543e-05
20:54708402 G A 0.036259 1.2940e-05
20:54715388 T G 0.022958 1.1638e-05
20:54715397 A G 0.039190 2.9624e-05
20:54717710 A G 0.090253 2.5524e-05
20:54723273 C A 0.042803 1.2564e-05
20:54726631 T C 0.204792 -1.1582e-05
20:54728695 T A 0.036126 -4.3657e-07
20:54731133 T C 0.035821 -1.2067e-06
20:54735682 C T 0.074878 -4.2367e-07
20:54739777 G A 1.953036 -1.0866e-05
20:54744376 C A 0.126230 1.2887e-05
20:54749165 T C 0.278115 -1.7670e-05
20:54749386 T C 1.423970 3.6686e-05
20:54750115 G C 0.241165 -4.6685e-06
20:54751363 C T 1.038716 1.1003e-05
20:54754001 T C 0.054650 3.3487e-06
20:54755508 T C 1.198635 -7.9003e-06
20:54759051 A C 0.039297 -1.1010e-06
20:54765921 A G 0.029316 -2.7176e-05
20:54773679 A C 0.024253 2.8601e-05
20:54774615 C G 0.047165 6.0525e-06
20:54775688 C T 0.029962 -2.3312e-05
20:54777097 A C 0.594901 -3.3070e-05
20:54781248 A G 0.031361 -1.7525e-05
20:54790337 T G 1.865191 -5.4574e-05
20:54793303 T C 0.037502 3.5000e-05
20:54795295 G C 0.095518 -1.0302e-05
20:54801372 A G 1.868723 -3.8104e-05
20:54805704 G A 1.221878 -1.5202e-05
20:54809305 A G 0.160259 2.0371e-05
20:54809462 A G 0.284652 -1.5992e-04
20:54811848 A G 0.026009 8.7350e-06
20:54813057 G A 0.029446 -1.0056e-05
20:54813059 A G 0.075365 1.7321e-06
20:54813533 C T 0.616538 6.1569e-06
20:54813718 A C 0.390418 -9.3387e-05
20:54815087 T C 0.151788 1.9385e-05
20:54821008 C T 0.485189 -3.8918e-05
20:54823805 A C 0.165498 -1.3615e-05
20:54824029 A G 0.163362 -1.3952e-05
20:54825592 C G 0.045519 -2.5457e-05
20:54828329 G T 0.238075 -2.5279e-05
20:54829609 A G 0.755868 -2.1311e-05
20:54832013 A G 0.034321 -9.3002e-06
20:54838103 C T 0.035870 4.8798e-06
20:54843394 A C 0.133102 5.8094e-06
20:54845753 C T 0.110796 7.5778e-06
20:54845796 A G 1.317331 1.7783e-06
20:54850686 G T 0.445240 -4.5673e-06
20:54854537 A G 1.467960 -6.1228e-06
20:54864630 T C 0.088631 -3.1953e-05
20:54866390 C T 0.025197 1.0255e-05
20:54870769 A C 0.210196 3.3435e-05
20:54877647 C T 0.047681 6.8824e-06
20:54880396 T C 0.169004 -1.5514e-05
20:54886900 G A 0.086774 5.6232e-05
20:54890976 C A 0.508183 -1.9478e-05
20:54901087 A G 0.327442 -1.3653e-05
20:54907425 G C 0.044033 -3.7994e-05
20:54921689 A G 0.066397 2.3164e-05
20:54926538 A G 0.026824 4.0043e-05
20:54927962 C T 0.047655 1.9625e-05
20:54931289 G A 0.474524 6.7396e-06
20:54938995 T C 0.185385 2.8967e-05
20:54941140 T C 0.331529 5.6420e-07
20:54947050 G T 0.072580 5.5525e-06
20:54953284 G T 0.039229 2.3987e-05
20:54953745 A G 0.065981 -1.5635e-05
20:54961463 C T 1.682519 9.8295e-06
20:54963007 T C 0.030144 1.3824e-05
20:54963961 A G 0.387113 1.5555e-05
20:54964361 A G 0.529112 3.3470e-05
20:54964711 A G 0.071856 -2.9876e-05
20:54964821 C T 0.075157 1.6744e-06
20:54965988 G C 1.359897 -5.4411e-06
20:54967709 T C 0.064965 -2.1378e-05
20:54967893 T C 1.976650 7.7616e-06
20:54968038 G A 0.146088 1.4757e-05
20:54971386 T G 0.996689 2.0475e-05
20:54974640 G A 0.894585 -1.5328e-05
20:54975770 G A 0.026869 8.6012e-05
20:54978835 A G 0.040699 3.4623e-05
20:54979035 A G 0.196645 3.1423e-05
20:54979171 T C 0.470914 2.4857e-05
20:54979492 T C 0.074329 5.0467e-06
20:54984768 T G 0.172590 -2.8342e-05
20:54989365 T C 0.204231 8.3296e-05
20:54996191 T G 1.852834 3.6973e-05
20:54997400 C T 0.320843 -1.9595e-05
20:55005899 T C 0.119813 3.4267e-06
20:55007935 T C 0.044598 2.0573e-05
20:55009147 G A 0.024480 -1.4006e-05
20:55009854 G A 0.172133 -2.0748e-05
20:55010400 T G 0.035724 1.6338e-06
20:55012154 C G 0.298470 1.0242e-05
20:55012461 A G 0.030290 8.4881e-06
20:55017560 C T 0.422600 1.1675e-05
20:55019250 C T 0.046068 2.2160e-05
20:55021575 T C 0.158455 -4.5805e-05
20:55025762 A G 0.522422 -4.4390e-06
20:55026686 G A 0.068205 3.0170e-05
20:55026741 G C 0.719155 4.3634e-07
20:55031034 T C 0.637610 2.9372e-05
20:55031379 C T 0.026096 -2.5210e-06
20:55035994 C T 0.664466 2.4725e-05
20:55039543 G A 0.073193 3.6006e-05
20:55059910 G A 0.041676 -7.2078e-06
20:55062061 G A 0.057740 -2.2452e-06
20:55062564 A G 1.576189 2.8094e-06
20:55066531 T C 0.042037 -4.2020e-05
20:55072993 A G 0.025733 -1.5147e-05
20:55085484 T C 0.164245 -3.3113e-05
20:55087875 C T 1.969794 -3.3469e-05
20:55088404 G A 1.576683 4.0865e-06
20:55093990 A C 0.036321 7.5258e-06
20:55101085 A G 0.055052 1.7738e-05
20:55101462 C T 0.911451 -1.8472e-05
20:55108617 A C 1.244015 -4.0770e-05
20:55111747 A G 0.302780 4.7836e-06
20:55114913 G T 1.252804 -4.7102e-05
20:55115484 A G 1.320759 -5.4508e-05
20:55116737 T C 1.051489 -3.2048e-05
20:55121588 G A 1.960550 -4.1163e-05
20:55123743 A C 0.023970 2.4066e-07
20:55126644 G A 0.076222 2.6356e-05
20:55126914 T C 1.124143 1.6554e-05
20:55128573 A G 0.111903 -4.1575e-05
20:55132478 C T 0.695123 7.2098e-06
20:55134225 C A 0.145543 -3.2369e-05
20:55136189 A G 0.130391 3.0053e-05
20:55141524 C T 0.302534 -8.2642e-06
20:55144039 C A 1.006813 -4.2873e-06
20:55146893 A G 0.038710 -7.6306e-06
20:55147285 A G 0.211154 -2.7519e-05
20:55149183 T G 0.058480 2.5447e-06
20:55149209 C T 0.041433 -1.6069e-05
20:55149352 T C 0.754031 -3.9754e-05
20:55149425 T C 0.835511 -3.3971e-05
20:55149477 G T 1.144650 -2.7674e-05
20:55149767 C T 0.234362 1.8696e-05
20:55150095 G A 0.027028 7.3960e-06
20:55150152 G A 0.900233 1.4121e-05
20:55150261 A C 0.046938 -1.5101e-05
20:55151115 G T 0.237783 1.8604e-05
20:55155548 C T 0.020991 -2.0373e-05
20:55158541 C A 0.034480 2.2154e-05
20:55159740 A G 0.171162 -1.0947e-04
20:55159933 T C 0.253901 -1.2680e-05
20:55162559 T G 0.255167 2.9930e-05
20:55168101 C T 0.441799 -3.8277e-05
20:55183614 G A 0.397812 -5.7384e-05
20:55195469 C T 0.114380 -2.5864e-06
20:55195816 A G 0.293134 -1.6772e-06
20:55213512 A G 0.039485 -1.3424e-05
20:55215586 G T 0.022406 7.2947e-06
20:55217446 A G 0.611140 -3.0931e-05
20:55218701 T C 1.956597 -2.3495e-05
20:55222024 A G 0.298418 -2.1803e-07
20:55233110 G T 0.599468 -2.9586e-05
20:55242976 G C 0.153696 -3.8266e-06
20:55243824 C T 0.134053 -2.9272e-05
20:55248669 C T 0.411311 -2.3594e-05
20:55249210 T C 0.058000 -3.6198e-05
20:55250817 C T 0.189452 2.3494e-05
20:55251871 T C 0.104986 7.2044e-06
20:55255054 T C 0.554757 -4.9112e-05
20:55256002 C T 0.033779 3.9757e-05
20:55256128 A G 0.062219 -9.3762e-06
20:55261030 A G 0.325391 -2.0245e-05
20:55268433 A G 0.024814 3.3583e-06
20:55272870 A G 0.109099 -2.9274e-05
20:55273504 T C 0.086696 1.4144e-05
20:55274648 T C 0.102000 3.4659e-05
20:55276679 C T 1.378947 1.2495e-04
20:55276800 T C 0.032036 -2.4624e-05
20:55279345 T C 0.271069 4.3622e-05
20:55281968 A G 0.047908 9.5726e-06
20:55282423 T C 0.026979 -2.8229e-05
20:55282755 C G 0.345067 4.2490e-05
20:55282846 A G 0.027051 5.1258e-06
20:55285396 C A 0.051781 -1.4775e-05
20:55286814 T C 0.187274 3.3809e-05
20:55289145 T C 1.573151 -4.2008e-05
20:55289160 A G 1.289761 -9.9176e-06
20:55289772 A G 0.084417 -3.0267e-05
20:55292029 A G 0.121241 2.1013e-05
20:55292479 G A 0.925998 -3.1819e-05
20:55294098 G A 1.358316 -5.2679e-05
20:55294330 T C 0.186664 1.0538e-05
20:55294474 T G 0.021718 6.9583e-06
20:55296245 G A 0.111786 -4.3145e-06
20:55297630 A G 1.203000 2.9840e-05
20:55299384 G A 1.559571 -1.3324e-05
20:55307132 G T 0.126519 -5.7836e-06
20:55310052 A G 0.119683 -4.9991e-06
20:55311677 T G 1.500438 1.2029e-05
20:55312778 T G 1.270559 -3.1208e-06
20:55313225 C T 1.203906 1.8118e-05
20:55317599 A G 0.165904 -1.8022e-05
20:55328342 G T 0.536837 -2.1485e-05
20:55332654 A G 0.113867 -2.9538e-05
20:55333950 T G 0.307954 1.9435e-05
20:55334992 A C 0.498088 6.5187e-06
20:55341949 G A 1.350277 -2.6390e-05
20:55343100 G A 0.612351 -1.9803e-05
20:55345054 A G 0.658085 -4.1482e-06
20:55348292 C G 1.242820 2.3826e-05
20:55350656 T C 0.131002 -1.2561e-05
20:55352312 G C 0.097342 -2.1596e-06
20:55354424 C T 0.272724 -1.5519e-05
20:55355114 A G 0.042572 2.9476e-05
20:55355373 T C 1.201608 2.7474e-05
20:55355481 T C 0.891492 1.3301e-05
20:55356803 G A 0.313803 1.8831e-05
20:55358996 A C 0.069126 8.1456e-06
20:55362831 A G 1.083950 2.2413e-06
20:55362897 G A 0.510581 -1.3359e-05
20:55363939 A G 0.224572 -4.2368e-06
20:55369021 A G 0.028953 -7.7534e-06
20:55375403 C T 0.489892 -3.4437e-06
20:55377495 A G 0.108508 1.9999e-05
20:55382086 A G 1.290813 2.3994e-05
20:55382739 C G 0.044938 1.0803e-06
20:55385244 A G 0.637259 9.5253e-06
20:55385795 G A 1.063281 2.5592e-05
20:55386751 C T 0.962329 -2.4408e-06
20:55387288 C T 0.891560 -1.2744e-05
20:55390948 G A 1.606122 -7.4728e-05
20:55391326 C T 0.701400 -5.4001e-06
20:55392543 G A 0.154027 1.0429e-06
20:55394044 T C 1.300930 -1.5121e-05
20:55395358 G A 0.199011 3.5385e-05
20:55395408 C T 0.254119 -1.7390e-05
20:55396424 T C 0.277203 -3.7307e-05
20:55396599 T C 0.053563 3.9183e-06
20:55396657 G A 0.650993 4.7002e-05
20:55401055 C T 0.141567 4.6231e-05
20:55401509 C T 0.037921 -1.9972e-05
20:55404165 T C 0.122325 -7.1411e-05
20:55404559 A G 0.425512 -5.6199e-06
20:55407066 T C 0.070168 2.0050e-06
20:55407084 T C 0.798846 -1.7612e-05
20:55409093 A G 0.298285 5.1739e-05
20:55409111 T G 1.966454 1.6908e-05
20:55410863 A G 0.031030 -3.1554e-06
20:55413462 A G 1.060294 -8.8847e-06
20:55415844 T C 1.660175 -1.8618e-05
20:55418035 T C 0.373289 3.4397e-05
20:55419501 A G 0.086427 -2.2098e-05
20:55420923 T C 0.360907 -2.3555e-05
20:55421015 G A 0.701079 -1.3182e-05
20:55421185 T G 0.038687 2.3340e-06
20:55421778 G A 0.789356 -5.3087e-05
20:55423697 T G 0.091513 -9.7353e-06
20:55425750 C T 0.061742 8.2350e-06
20:55425964 A G 1.887759 -2.0357e-05
20:55426819 C T 0.305822 2.9639e-05
20:55428489 C T 0.594483 5.9382e-05
20:55429824 A G 1.965591 -1.4748e-05
20:55432128 G C 1.939157 -2.1898e-05
20:55433175 T C 0.069010 1.5608e-05
20:55434683 T C 1.563268 -1.4266e-05
20:55437583 T C 0.780348 -9.1944e-06
20:55440186 T C 1.689592 -2.7935e-06
20:55440943 A T 0.284412 5.4295e-05
20:55441072 G A 0.439225 -4.9532e-06
20:55443070 G A 1.207571 -2.8616e-05
20:55446901 G A 0.036116 -8.1034e-06
20:55450089 C T 1.818906 2.2632e-05
20:55451608 T C 0.858904 -2.0767e-05
20:55452138 A G 0.040433 -1.1881e-05
20:55452965 G T 0.096563 -1.4924e-05
20:55453688 A G 1.758942 1.9946e-05
20:55455325 C A 1.061661 -9.0416e-06
20:55464575 A G 1.671016 -1.9554e-05
20:55465350 G C 0.286606 1.6462e-05
20:55465434 G A 1.730902 5.6978e-07
20:55469427 C T 0.327225 -3.0645e-05
20:55470625 A G 1.005047 -9.6842e-06
20:55471930 A G 0.639571 9.2727e-06
20:55476433 T G 0.219905 -2.1645e-05
20:55478988 G A 0.304189 1.9241e-05
20:55481008 T C 0.083632 -8.6839e-06
20:55481045 G A 0.045795 -7.5439e-06
20:55482016 T G 0.130382 -1.6148e-06
20:55490191 T C 0.423846 -3.0524e-06
20:55490472 A C 0.220862 -1.9653e-05
20:55493007 G A 0.819107 3.5136e-06
20:55493608 C T 0.144267 1.4166e-05
20:55498879 G A 0.324329 9.7777e-06
20:55502045 G A 0.104801 -1.3305e-05
20:55502304 A G 0.099364 1.2790e-05
20:55503225 T C 0.039804 1.1558e-05
20:55508611 G A 0.894741 -1.8123e-05
20:55508872 A G 0.026518 -3.8789e-06
20:55517482 G A 0.049567 1.7125e-05
20:55518547 G A 0.130281 1.0058e-05
20:55525186 T C 0.050570 2.8439e-05
20:55528415 T C 0.072875 -1.5425e-05
20:55530099 T C 0.039654 5.2702e-06
20:55538719 C T 0.050317 -4.7782e-06
20:55540140 A G 1.130174 -3.8620e-05
20:55546489 A G 0.068552 2.5153e-06
20:55547696 A G 0.555085 -4.0476e-05
20:55549062 T C 0.121050 -1.4516e-05
20:55552810 C T 0.712569 -4.3898e-05
20:55554123 C T 0.020137 -1.2172e-05
20:55556233 A C 0.064962 1.1910e-06
20:55559778 T C 0.027164 -6.3585e-06
20:55560273 G C 0.405407 -4.3043e-05
20:55562256 G C 0.683993 2.6173e-05
20:55564545 T C 0.022708 6.3218e-06
20:55564705 C T 1.203786 8.4215e-07
20:55566527 T C 0.048295 -5.6367e-05
20:55569945 G A 0.903109 7.2138e-06
20:55571286 C T 0.049054 -9.3907e-06
20:55573225 C T 0.035935 -1.1864e-05
20:55573876 A G 1.081866 -3.7497e-05
20:55574261 A G 0.054267 1.3003e-05
20:55578559 G A 0.026996 -1.3912e-05
20:55579411 A G 0.152284 5.8007e-07
20:55583631 T C 0.088939 -6.0647e-06
20:55589241 C A 0.980898 -1.0352e-06
20:55592583 G A 0.156287 7.1980e-06
20:55593127 T C 0.041637 1.1020e-05
20:55594141 A G 0.038427 8.5522e-06
20:55595393 A G 0.878161 -1.5071e-06
20:55596124 A G 0.047363 7.5503e-06
20:55596268 C T 0.032909 9.7628e-06
20:55597304 A G 0.075735 1.7055e-05
20:55597506 T C 0.038054 6.5864e-06
20:55604809 C A 0.028839 -7.9645e-06
20:55605315 C T 0.120625 4.7048e-06
20:55606163 A G 0.078351 -6.2663e-05
20:55610574 A G 0.031179 1.5503e-05
20:55614892 T C 0.148331 -1.7425e-05
20:55623190 T C 0.420623 -6.7550e-06
20:55623627 C T 0.622728 7.5276e-06
20:55635983 T C 0.038366 -1.4867e-06
20:55638537 A T 0.875370 -3.6641e-06
20:55638750 C A 0.267089 4.8034e-06
20:55643488 C T 0.851611 -1.1614e-05
20:55646448 C T 0.031806 1.8713e-05
20:55646664 T C 0.088962 1.6592e-05
20:55647869 C T 0.180689 -4.2133e-06
20:55648362 G T 0.497848 -3.0406e-05
20:55649854 T C 0.379385 5.1583e-05
20:55650484 T C 0.058571 3.4274e-05
20:55651017 T C 0.064719 -1.3001e-05
20:55654026 G A 0.053985 3.6904e-05
20:55655768 A G 0.085700 1.2911e-05
20:55656108 A G 1.210294 6.1316e-06
20:55657644 G A 1.478620 1.1993e-05
20:55658823 G C 0.147571 4.1503e-05
20:55660567 T G 1.460836 -5.6942e-06
20:55661549 A G 0.781777 -7.9558e-05
20:55661610 C A 0.392109 -4.2528e-06
20:55662873 T C 0.028914 3.1002e-06
20:55663186 A G 0.361955 2.0548e-05
20:55664349 A G 0.696992 -4.3723e-05
20:55665224 T C 0.613263 -6.2246e-05
20:55665695 G C 0.775165 6.4607e-05
20:55671381 T C 0.420990 3.7510e-06
20:55672544 A G 0.859638 -1.0038e-05
20:55679740 C T 1.620358 1.3238e-04
20:55683996 C T 0.148643 1.1092e-05
20:55685085 G T 0.383514 2.5576e-05
20:55687418 T G 1.330185 -4.4085e-05
20:55687506 A G 0.447833 5.4338e-05
20:55689822 A C 0.054059 6.4216e-05
20:55690351 C T 1.096657 5.5003e-05
20:55690612 T C 0.064628 4.0909e-06
20:55691348 C T 1.061804 4.5630e-05
20:55692082 C T 0.040586 -2.9148e-06
20:55695703 T C 0.034889 2.8869e-05
20:55700904 G A 0.125549 2.3591e-05
20:55703713 T C 1.236384 6.3474e-05
20:55706197 A G 0.099582 2.9415e-05
20:55709233 T C 0.033796 1.3472e-05
20:55715505 A G 1.102399 -3.5096e-05
20:55716262 A G 0.040787 -1.4824e-05
20:55717589 T C 0.060152 9.7034e-06
20:55723697 G T 0.154907 3.8578e-05
20:55723784 T G 0.089176 2.0247e-05
20:55727099 A G 0.028070 -2.8318e-05
20:55736931 C A 0.105635 4.2424e-05
20:55743450 A G 0.985092 4.3091e-05
20:55750204 T G 0.164440 2.2484e-05
20:55750261 T C 0.042293 -1.5229e-05
20:55757210 T C 1.967146 -9.5631e-06
20:55760567 C T 0.736780 -4.9950e-05
20:55761285 A C 1.895533 -1.5437e-05
20:55761455 A C 0.042192 -8.4351e-06
20:55763330 A G 0.030852 1.0116e-05
20:55764104 A C 0.048051 -3.9922e-06
20:55769335 A G 0.224459 1.4197e-05
20:55776447 A G 1.045078 -3.9674e-05
20:55780083 T G 0.069068 2.1581e-05
20:55786759 T C 0.367294 2.7169e-05
20:55790344 T C 0.032552 -3.2892e-05
20:55790985 A G 0.071363 4.0045e-06
20:55795517 T C 0.031806 7.1079e-07
20:55795918 G A 1.173246 -3.5425e-05
20:55806656 T C 0.458593 3.7339e-05
20:55808944 T C 0.075053 -5.9126e-06
20:55809883 C T 0.238906 -3.2147e-06
20:55824747 G A 0.062605 -1.3099e-05
20:55824760 A G 0.311288 -1.7233e-05
20:55829975 G A 1.933327 -2.9394e-05
20:55831203 G A 0.926209 -8.7398e-06
20:55836040 A G 0.506972 -1.6190e-06
20:55837354 A C 0.048652 1.5313e-05
20:55840589 T G 0.048548 1.4819e-05
20:55856403 A G 0.099494 -4.4080e-05
20:55868085 T C 0.383199 2.9730e-05
20:55871778 C T 0.101919 -1.0621e-05
20:55907343 A G 0.038161 1.6837e-05
20:55914312 G A 0.050593 1.1671e-05
20:55930260 C T 0.069672 6.9211e-06
20:55931594 T C 0.034084 1.9155e-05
20:55932221 A G 0.142550 -5.4540e-06
20:55932607 G T 0.804673 2.8866e-05
20:55946446 G A 0.027164 8.2032e-06
20:55952526 A C 0.067841 -3.4196e-06
20:55953553 T C 0.917806 4.5810e-06
20:55953947 A G 0.024564 -1.5668e-05
20:55969276 A G 1.294971 -2.6174e-05
20:55971050 C T 1.956074 -9.6940e-06
20:55971145 T C 0.067698 5.7783e-07
20:55972497 G A 0.040378 1.0497e-05
20:55975714 C T 0.507550 3.1334e-05
20:55976910 T C 0.298058 -9.8686e-05
20:55979572 G A 0.024681 -1.9646e-05
20:55982579 C T 0.576296 1.3709e-05
20:55988182 T G 0.137568 9.2106e-06
20:55988521 G A 0.075709 -1.0329e-05
20:55989619 G A 0.421668 -2.4777e-05
20:55989808 T C 0.959268 1.1711e-05
20:55991823 A C 0.249568 1.4386e-05
20:55995609 T C 0.410344 2.1514e-06
20:55997328 A G 0.120248 4.8525e-06
20:55997468 C T 0.615269 -6.5752e-07
20:56002404 C T 1.478957 -1.7946e-05
20:56012988 A G 0.204072 5.0180e-07
20:56013110 A G 0.252701 -3.5311e-05
20:56015351 C T 0.241405 6.1260e-06
20:56017850 T C 0.137746 9.6864e-06
20:56018698 T G 0.259617 9.2990e-06
20:56021924 C T 0.111445 1.6063e-05
20:56025828 A C 0.265048 8.1171e-06
20:56029392 G A 0.491285 7.5027e-06
20:56030231 C T 0.141622 5.4401e-06
20:56034168 A G 0.022854 4.0774e-06
20:56035050 C G 0.635854 -1.9373e-05
20:56036513 T C 0.391573 -5.1510e-06
20:56038691 T C 0.033591 3.2243e-05
20:56038757 G A 1.607177 -3.1777e-05
20:56038982 T C 0.066364 2.2626e-05
20:56041089 G T 0.023957 1.0788e-05
20:56041510 A G 0.473783 -1.1091e-05
20:56044184 G A 0.508621 -1.2745e-05
20:56048821 T C 0.026145 -1.2230e-05
20:56051388 T C 0.466474 -9.8811e-08
20:56053766 A C 0.121994 -1.3320e-05
20:56053830 C T 0.330977 -5.0313e-05
20:56054383 C A 0.453760 2.2850e-05
20:56056235 T C 0.038112 -2.3564e-05
20:56058029 T C 0.047240 -7.8567e-06
20:56058239 G A 0.239931 -7.1376e-06
20:56062803 G C 0.488633 2.8255e-05
20:56064267 C T 1.223852 -2.2246e-05
20:56066864 G A 0.160827 3.1503e-05
20:56067267 T C 0.240912 -7.3159e-05
20:56067556 G A 0.609378 -8.8838e-05
20:56075890 A C 0.116934 8.1150e-06
20:56078267 T C 0.110475 -6.0541e-06
20:56080640 G A 0.733242 -1.4228e-06
20:56083379 C G 1.890833 7.7711e-07
20:56083873 A G 0.047905 6.5424e-06
20:56084261 A C 0.106700 1.3064e-08
20:56087322 C T 0.141839 1.5500e-05
20:56087800 C T 0.127629 5.7191e-06
20:56088958 T C 0.140239 1.2711e-07
20:56093478 C T 0.106924 9.1102e-06
20:56097160 T C 0.098102 4.8604e-06
20:56098733 C T 1.247527 5.7360e-06
20:56099114 G C 0.824855 -7.6524e-06
20:56099479 A G 0.116532 -8.7510e-06
20:56103305 T C 0.093915 9.6589e-06
20:56103505 T C 0.398101 -1.1041e-05
20:56116374 A G 1.714536 -1.6023e-06
20:56118240 T C 0.072194 -8.1620e-05
20:56119037 G A 1.199696 3.1244e-05
20:56123080 G A 0.247465 6.1156e-05
20:56123189 T C 0.194405 -9.3940e-06
20:56131817 T C 0.233235 3.8920e-05
20:56137895 C G 1.722336 -6.4261e-06
20:56138648 A G 0.396461 -2.1831e-05
20:56139365 A G 0.081473 9.3414e-06
20:56142553 A G 0.037577 -7.0340e-05
20:56150519 T C 1.263977 8.0975e-06
20:56150737 T C 0.794633 1.8989e-05
20:56151926 A G 0.382715 -2.0625e-05
20:56152650 C T 0.085073 2.1943e-06
20:56153164 T C 0.161321 -3.0175e-05
20:56157341 A G 0.419121 4.0030e-06
20:56160575 T C 0.474825 -3.0875e-05
20:56162497 T C 0.461719 1.8973e-05
20:56162703 C T 0.750685 1.0848e-05
20:56163052 A G 0.088037 -5.4077e-05
20:56163687 G A 1.244145 1.1456e-05
20:56163833 C T 0.044870 2.4821e-05
20:56163940 G A 1.445571 4.9788e-05
20:56164601 T C 0.150009 -8.5302e-06
20:56165350 A G 0.076783 1.3687e-05
20:56166739 A G 1.125818 2.3360e-05
20:56167607 A C 0.025551 -1.8030e-05
20:56168073 C A 0.347858 -5.5455e-06
20:56169863 A C 0.724442 7.4448e-05
20:56170888 G A 0.954581 7.5536e-05
20:56173064 T C 0.292598 2.1091e-06
20:56176534 G A 0.707184 1.8564e-04
20:56177066 T C 1.094697 5.6813e-05
20:56177984 G T 0.386698 -6.7846e-07
20:56178466 A G 0.062388 -3.3198e-05
20:56179422 A C 0.730489 3.9727e-06
20:56179934 T C 0.190462 -3.1609e-05
20:56181205 C T 0.985949 -1.8114e-05
20:56181949 G A 1.281212 -4.2694e-05
20:56183980 C T 0.315300 -2.3968e-05
20:56184174 T G 0.069477 -3.3477e-05
20:56184321 C G 0.350040 -3.9806e-05
20:56184726 T G 0.046961 -4.6373e-05
20:56185070 A G 0.025399 3.2557e-05
20:56185303 A G 0.091166 4.7696e-05
20:56189746 A G 0.156657 -2.4743e-05
20:56189985 G C 0.090766 -3.4297e-05
20:56190634 T C 1.376759 1.9149e-04
20:56195349 T C 0.053128 -8.6568e-06
20:56198974 T C 0.145066 -5.3216e-05
20:56199319 C A 1.295818 3.4415e-04
20:56199626 T C 1.684285 2.8111e-05
20:56202861 C G 0.176946 -5.6717e-05
20:56206029 A G 1.446187 6.2917e-05
20:56206309 A G 1.026908 3.3783e-05
20:56206379 A G 0.094135 -3.7413e-05
20:56210224 T C 1.732820 2.3085e-05
20:56212531 G A 1.668958 5.1264e-07
20:56212852 G A 0.022623 1.7207e-05
20:56213186 C T 0.097433 -1.6886e-05
20:56213350 A G 0.060781 3.7816e-06
20:56216240 T C 0.236546 -1.0902e-04
20:56221981 T C 1.123384 -2.3198e-05
20:56223317 G T 0.187485 -2.5622e-05
20:56225045 A G 0.197457 2.3643e-05
20:56225969 T C 0.020874 6.6017e-06
20:56227121 C T 0.069905 7.3373e-06
20:56227532 C T 1.528443 -6.6713e-06
20:56228325 G A 0.089705 2.3972e-05
20:56229714 C T 0.335281 2.7733e-05
20:56232119 C A 0.064313 4.0976e-06
20:56232224 T C 0.053267 -7.1118e-06
20:56233845 C T 0.025756 9.8969e-06
20:56234968 C G 0.067718 -2.9763e-05
20:56238533 T C 0.320236 6.9790e-06
20:56242563 A G 1.009952 -4.1065e-06
20:56243709 C T 0.962271 2.2882e-06
20:56245367 G A 1.886065 1.0649e-05
20:56248110 T C 0.471894 -1.9871e-05
20:56250608 A G 0.364870 3.5584e-05
20:56252264 T G 0.056195 1.9347e-05
20:56253021 G A 0.559240 8.2622e-06
20:56254984 T C 0.550281 3.1638e-06
20:56260374 A C 0.628376 -8.1642e-06
20:56266771 G A 0.993593 -1.0069e-05
20:56271142 G A 0.031423 1.2418e-04
20:56272618 T C 1.270238 8.4535e-06
20:56273207 T C 0.264071 3.2578e-05
20:56277224 A G 0.044033 -2.8154e-05
20:56277270 A G 0.038405 -6.6822e-05
20:56280558 T C 0.051787 2.9980e-06
20:56281816 C T 0.034149 -4.0405e-05
20:56285540 C T 0.108657 1.5167e-05
20:56286834 G A 1.468230 4.8625e-05
20:56287862 G C 0.079166 7.5550e-06
20:56290949 T C 0.027278 3.7446e-06
20:56291875 T C 0.061281 3.9377e-06
20:56292712 T C 0.541011 -2.2117e-05
20:56293975 C A 0.081740 -5.4034e-05
20:56294887 T C 0.164080 3.7374e-05
20:56295569 T C 0.093905 3.4928e-06
20:56296396 G A 0.402963 3.0438e-05
20:56297824 G A 0.979564 1.5646e-05
20:56298691 C T 0.492304 5.0914e-05
20:56300546 T C 0.506849 -6.2527e-06
20:56300624 C T 0.093778 7.5131e-05
20:56300842 A G 0.068162 -1.4915e-05
20:56305785 A G 0.135520 -2.0707e-05
20:56306785 G C 0.906478 -7.2463e-06
20:56309277 T C 0.236903 -3.1714e-05
20:56309314 A G 0.283607 1.4933e-06
20:56310920 T C 0.118518 5.0178e-06
20:56311556 C G 0.087582 2.8319e-05
20:56311653 A G 0.029472 4.1390e-06
20:56314639 G A 0.829078 -2.0849e-05
20:56318031 C T 0.043027 -9.6253e-06
20:56322689 G A 0.060772 -1.3475e-05
20:56322981 T C 1.045627 -2.3536e-05
20:56330328 A G 0.089530 -2.2325e-05
20:56331717 G A 0.835667 -1.7538e-05
20:56332817 T C 0.363309 2.4734e-06
20:56338921 G A 0.112510 1.5765e-05
20:56339182 C T 0.385669 -3.9120e-06
20:56343569 T C 0.039729 9.6627e-06
20:56349102 A C 0.021721 -7.0141e-05
20:56354214 A G 0.312037 -1.0362e-05
20:56355788 T C 0.060385 7.5261e-06
20:56358428 G A 0.044361 -1.8700e-05
20:56359017 T C 0.030076 -1.0310e-05
20:56361305 T G 0.110426 -1.9965e-05
20:56361481 G A 0.296912 2.7912e-05
20:56362931 A G 0.446408 -2.3984e-05
20:56365612 C G 0.102766 -6.5969e-06
20:56367430 T C 0.234722 5.7662e-05
20:56368557 T C 0.029657 3.0727e-06
20:56368913 C T 0.189151 1.7362e-05
20:56375677 A C 0.086475 2.0572e-06
20:56378709 T C 0.070457 1.3953e-05
20:56382782 A G 0.044692 1.7434e-05
20:56385019 C T 0.598686 9.3456e-06
20:56386284 G C 0.168845 3.4638e-06
20:56389460 T G 0.210618 8.8564e-06
20:56390011 C T 0.467827 -4.3828e-06
20:56392470 A G 0.076845 -3.5349e-06
20:56395455 C T 0.217587 2.5241e-05
20:56400121 G A 0.042884 2.6281e-05
20:56401923 T A 0.028680 -5.3785e-06
20:56402006 T C 0.247423 -1.0965e-05
20:56403221 A G 0.241499 1.4701e-05
20:56413817 T C 0.215572 5.4338e-07
20:56415134 G T 0.041047 3.4059e-05
20:56416936 A G 0.054734 1.4118e-06
20:56420098 G A 0.199469 -3.1889e-05
20:56420325 G T 0.027697 1.0219e-05
20:56420593 A G 0.723822 -2.5393e-05
20:56425126 T C 0.027385 3.1381e-05
20:56435709 G A 0.314128 -3.1172e-06
20:56445318 G T 1.877941 -5.2085e-06
20:56445836 G A 0.064667 2.7088e-05
20:56446085 T G 1.574388 4.7229e-06
20:56446932 A G 0.100247 4.1812e-05
20:56446988 A G 0.051294 -2.5449e-05
20:56447959 C T 0.072538 -1.2493e-05
20:56448418 A G 0.074820 -4.6808e-06
20:56448854 G C 0.318162 -8.1054e-06
20:56449176 G T 0.203085 -3.0563e-05
20:56456278 A G 0.063595 -3.7453e-05
20:56460394 C A 1.199732 1.2260e-06
20:56465022 C T 0.030550 7.1150e-06
20:56467030 C G 0.203306 -1.0087e-06
20:56467510 A C 0.044250 -1.6214e-05
20:56473329 T C 0.164901 -9.7395e-06
20:56477273 T C 0.025220 -1.2811e-05
20:56477901 A G 0.176771 1.3546e-05
20:56484013 C G 0.082833 3.9402e-05
20:56485422 T G 0.072168 -2.4437e-05
20:56487808 G A 0.915615 -2.7338e-05
20:56488946 A G 0.088465 -3.6722e-05
20:56494791 C T 0.322726 -2.2645e-05
20:56496686 G A 0.026113 2.5662e-05
20:56511400 A C 0.218181 3.2251e-05
20:56512392 G T 1.132144 2.3921e-06
20:56514330 T C 0.108239 3.7956e-05
20:56516597 G A 0.428705 1.2938e-05
20:56519832 A G 0.260546 -5.2810e-05
20:56521283 G A 0.132375 1.5038e-05
20:56521476 C G 0.054004 1.0778e-06
20:56522554 C T 1.123250 7.2808e-05
20:56524843 T C 0.159756 -9.8424e-07
20:56525284 G A 0.402995 9.1065e-07
20:56530876 C G 1.275080 4.6801e-05
20:56530958 C G 0.059678 1.7227e-05
20:56531691 G A 0.228990 1.2645e-05
20:56532222 C T 0.027197 2.6768e-06
20:56533239 T C 0.088462 -1.3648e-05
20:56533676 A G 0.251795 8.1300e-06
20:56534389 A T 1.316182 -3.1314e-06
20:56534936 C T 1.213079 -1.9008e-05
20:56548925 A G 0.355882 -9.9448e-06
20:56551117 G A 0.041663 4.0015e-05
20:56556146 C A 0.847936 -2.2117e-05
20:56557080 C T 0.216672 4.6922e-05
20:56557584 C T 0.026937 -1.2696e-06
20:56560668 T C 1.205380 2.3761e-05
20:56562554 G C 0.042202 -1.8257e-05
20:56565057 G A 0.057299 2.6781e-05
20:56565179 A G 0.047496 -3.2637e-06
20:56566479 T A 0.623150 -2.5272e-05
20:56568994 T C 0.270364 2.7528e-05
20:56574300 G A 0.374331 2.9316e-05
20:56579137 T C 1.371180 -1.5688e-05
20:56582856 A G 0.132988 2.7007e-06
20:56583436 T C 0.878320 -2.3236e-05
20:56583652 A G 0.093321 4.2407e-06
20:56585036 G A 0.140522 5.5178e-05
20:56585180 T C 0.315673 2.8473e-06
20:56587613 A G 0.032462 -2.7192e-06
20:56590579 G A 0.038388 2.2988e-06
20:56594792 C T 0.113870 -2.8173e-05
20:56600650 G A 0.031183 1.7343e-05
20:56604764 A G 0.032825 2.6091e-05
20:56605348 C T 0.291608 1.6465e-05
20:56607444 G A 0.751149 -6.7110e-06
20:56617656 T C 0.144167 -5.9282e-06
20:56621312 T C 0.165112 -2.0630e-05
20:56626844 C T 0.036701 3.3581e-05
20:56630216 T C 0.085323 -2.6566e-05
20:56634512 C T 0.043241 1.2408e-05
20:56639763 G A 0.703315 -2.6920e-05
20:56645434 T C 0.023263 -2.1330e-06
20:56646368 G A 1.371443 1.2668e-06
20:56648906 A G 0.210057 1.6860e-05
20:56649270 T C 0.123221 2.0493e-05
20:56652875 T C 0.965536 5.6493e-05
20:56655360 G T 0.230743 1.8348e-05
20:56661309 G A 0.169461 7.8308e-06
20:56662241 T G 0.104798 -2.0772e-05
20:56663274 C T 0.900535 4.5938e-06
20:56670477 A G 0.683883 1.9251e-05
20:56672594 A G 0.034915 -5.2439e-07
20:56674335 G T 0.098196 1.4679e-05
20:56674358 A G 0.074657 4.5937e-05
20:56674531 T C 0.035120 1.5199e-05
20:56674849 A G 0.570191 -5.4401e-06
20:56681061 A G 0.022578 -1.0632e-06
20:56681514 A G 0.032653 1.0564e-05
20:56684844 G A 0.168452 1.1960e-05
20:56689598 T C 0.089212 -2.1334e-05
20:56702878 A G 0.037973 1.0984e-06
20:56705336 C G 0.840653 2.2964e-05
20:56708518 G A 1.014869 2.9043e-05
20:56710998 A C 0.380352 1.1370e-05
20:56711168 T G 1.773948 9.3187e-06
20:56712106 A G 0.099491 -6.1358e-05
20:56712900 G A 1.932211 -2.5839e-05
20:56719465 A G 0.087215 2.0932e-05
20:56728780 T C 0.096560 2.6912e-05
20:56732801 A G 1.020442 1.5532e-05
20:56736955 T C 0.033906 1.0044e-06
20:56737733 A G 0.104993 -9.8467e-06
20:56740418 T C 0.128944 1.8023e-05
20:56742857 C T 0.255979 4.6002e-06
20:56743525 G A 0.864662 -1.5904e-05
20:56749074 A G 0.195714 9.9829e-07
20:56753677 T C 0.153132 -2.0352e-05
20:56758983 T C 0.161629 -2.2643e-05
20:56761942 T G 0.049836 1.2715e-05
20:56767773 C T 1.081762 3.0593e-06
20:56768341 A C 0.120349 1.1582e-04
20:56775241 T G 0.972839 -1.0463e-05
20:56777439 T C 0.356697 -2.7986e-05
20:56777826 A G 0.021624 -1.0741e-05
20:56779251 A G 0.225280 -1.7455e-05
20:56782229 G A 1.140583 3.2469e-06
20:56783547 C A 1.123698 -9.3663e-06
20:56785389 A G 0.247842 -2.7848e-05
20:56785406 G C 0.328812 -4.2877e-05
20:56786013 C G 0.911967 -9.6125e-06
20:56788763 A G 1.763123 5.0331e-05
20:56789776 C T 0.295175 2.4168e-06
20:56790492 A G 0.167442 1.5061e-05
20:56791234 C A 0.098959 9.5819e-06
20:56793724 A G 0.023321 5.4916e-06
20:56793899 A G 1.812414 -6.4875e-06
20:56793959 A C 0.063050 -1.2680e-05
20:56796034 A G 1.022234 -2.2233e-05
20:56796386 C A 0.059360 -1.7042e-05
20:56796784 A G 1.341532 6.0974e-06
20:56806821 C A 0.521539 -1.4293e-05
20:56807792 T C 0.163986 -8.4766e-06
20:56814892 T G 0.519186 -7.3410e-06
20:56815039 C T 0.023957 1.4992e-05
20:56820424 T C 0.102097 1.7165e-06
20:56821127 G A 1.092318 2.9376e-06
20:56826020 G A 0.108274 4.0914e-06
20:56832573 T C 0.444217 3.9687e-05
20:56843370 C T 0.116834 -2.9182e-05
20:56843437 C T 0.072314 -2.1950e-05
20:56844304 C A 1.884552 -2.1757e-05
20:56844727 C T 1.141933 -1.5589e-06
20:56845188 C T 0.049178 -8.0428e-06
20:56846706 G T 0.028443 -3.0598e-05
20:56858616 C T 1.351870 -1.0995e-06
20:56861443 C T 0.049005 -1.3204e-05
20:56866769 C T 0.105814 -8.2603e-06
20:56876824 A G 0.203594 -3.6090e-06
20:56879429 C T 0.325329 -1.8437e-06
20:56880102 A G 0.028450 -2.3820e-05
20:56880558 C A 0.877769 -6.4054e-06
20:56886062 G A 0.827393 -1.9929e-06
20:56886235 T C 0.056364 3.7627e-05
20:56886666 G A 0.049603 -8.1681e-06
20:56894041 A G 0.023669 -7.6494e-06
20:56894173 C T 0.044919 -4.3690e-05
20:56902021 G A 0.039391 2.9433e-06
20:56910892 G A 0.126428 3.2695e-06
20:56915183 A G 0.157341 2.2884e-06
20:56916807 T G 0.168617 2.7728e-05
20:56918078 G A 0.050460 2.1485e-05
20:56918132 A G 0.052595 2.5681e-05
20:56922472 G A 0.080266 -1.3432e-05
20:56930546 T C 0.111734 2.8164e-06
20:56930829 G A 1.066604 -9.8246e-06
20:56937598 A G 0.411240 3.5996e-05
20:56941728 C G 0.136685 -5.4187e-06
20:56942312 T C 0.801226 4.3993e-05
20:56945095 G A 0.088618 2.2497e-05
20:56947524 T C 0.031809 -3.7895e-05
20:56953129 T C 0.157523 8.5441e-06
20:56955189 G A 0.941088 -3.1966e-05
20:56961489 T C 0.244855 3.3725e-05
20:56971205 T G 0.374747 -1.6695e-05
20:56971407 G T 0.028180 9.6008e-06
20:56976232 T C 0.064024 2.6699e-05
20:56976767 A G 0.268553 3.3004e-05
20:56984348 G A 1.847589 5.6884e-07
20:56985452 C T 1.958148 -7.8992e-06
20:56991594 A G 0.045662 1.3386e-05
20:56993657 T C 0.105778 -1.2208e-05
20:56994082 G A 0.589134 1.5647e-05
20:56995940 G A 0.218886 5.6128e-06
20:57008291 G T 0.643660 -8.4093e-07
20:57009166 A G 0.809288 -2.7890e-05
20:57018297 G A 0.166534 -5.0116e-05
20:57018796 A G 1.248182 -7.9520e-06
20:57020044 G C 0.020221 7.4673e-06
20:57034301 T C 0.174366 -1.0118e-05
20:57035378 C A 0.183912 2.8360e-05
20:57038448 A G 0.114987 8.9666e-06
20:57039158 T G 0.059486 -1.7505e-05
20:57039311 A C 0.180595 -1.5304e-05
20:57040931 G A 1.478990 -1.1258e-05
20:57042665 G A 0.050073 8.5777e-06
20:57042993 T C 0.056727 -6.8187e-06
20:57043485 T C 0.593081 3.1720e-05
20:57045765 G A 0.702838 9.6558e-06
20:57046685 C G 0.733203 1.8883e-05
20:57048350 G A 0.762311 4.8624e-06
20:57048926 T C 0.073051 -1.6860e-05
20:57053608 T G 0.774120 2.4237e-05
20:57054844 A G 0.037895 -1.4124e-05
20:57055257 G T 0.845340 2.8659e-05
20:57055667 T C 0.029420 1.1922e-05
20:57056930 T G 0.031845 1.5395e-05
20:57059135 A G 0.069298 -1.7634e-05
20:57059331 T C 0.117324 8.3628e-06
20:57064997 G A 0.028291 -4.3355e-06
20:57065803 G A 0.164346 -3.3151e-05
20:57069932 A G 0.053910 -2.4166e-05
20:57072098 A G 1.568237 2.9907e-05
20:57073849 C T 0.532445 1.4403e-05
20:57076764 G C 1.050619 1.2973e-06
20:57077510 G A 0.448891 5.5038e-05
20:57079474 T C 0.091652 -4.1329e-05
20:57086507 C T 1.197940 3.5004e-06
20:57087143 T C 0.110137 -6.4616e-05
20:57087630 T C 0.350056 4.9113e-05
20:57088289 A G 0.196324 3.0318e-05
20:57088760 C T 0.020851 3.8925e-05
20:57091286 G A 1.795247 -5.1569e-05
20:57093404 T C 0.213530 2.1581e-05
20:57093605 T C 1.017424 -1.4049e-04
20:57096037 C T 1.910672 -1.4487e-05
20:57098639 G A 0.064219 -1.1206e-05
20:57101288 T C 0.059142 1.7895e-05
20:57104845 A G 0.082892 -2.9604e-07
20:57106583 C A 0.087154 -2.9021e-05
20:57115052 C A 0.142235 2.2735e-05
20:57115118 A G 1.839448 -4.3721e-05
20:57118125 A G 0.998578 -1.6081e-04
20:57124027 G A 1.702481 -1.7615e-05
20:57124535 A G 0.064121 -2.1081e-05
20:57125934 T C 0.650116 3.0657e-05
20:57126844 T C 0.065202 1.9566e-05
20:57128202 C T 0.595791 -1.5325e-05
20:57133656 A G 0.711180 1.7853e-05
20:57135225 T C 0.022578 4.0009e-05
20:57139504 T C 0.053303 -4.5707e-06
20:57139653 A G 0.020984 -2.2663e-05
20:57142269 A G 0.391294 -2.2028e-05
20:57144030 A C 0.089958 -1.2246e-05
20:57144464 T C 0.617999 -2.5074e-05
20:57151454 A G 1.748001 -3.3340e-05
20:57154425 A G 0.033585 1.1154e-05
20:57154805 C T 0.775350 -8.6845e-06
20:57163349 C T 1.538681 3.2467e-05
20:57163399 G A 0.057208 2.0340e-05
20:57163879 G C 0.661369 1.0678e-05
20:57164391 C A 0.200758 7.3527e-06
20:57164855 G A 1.712082 2.5526e-05
20:57168561 A G 0.149272 -1.1330e-05
20:57169723 C T 0.411619 -1.6111e-05
20:57177177 A G 0.059129 -3.4344e-06
20:57178659 C T 0.245761 -1.5453e-05
20:57178916 G A 0.256083 1.8842e-05
20:57179045 C T 0.209515 -2.1181e-05
20:57179317 G A 0.133770 -4.2764e-06
20:57181928 A G 0.161324 -2.0108e-05
20:57182623 T G 0.093249 -2.2242e-05
20:57183256 C T 0.637889 1.7925e-06
20:57183408 T C 0.083418 -3.3506e-05
20:57183731 A G 0.372491 8.5389e-07
20:57184277 C T 0.937596 -2.6679e-05
20:57187136 T C 0.033727 -3.0652e-05
20:57187609 T C 0.535480 5.2584e-06
20:57194218 T C 0.044620 -3.0799e-05
20:57194979 A G 0.463273 5.8337e-05
20:57195870 G A 0.594574 4.3138e-05
20:57196464 A G 0.089523 -1.8220e-05
20:57198908 C T 0.067899 -4.3709e-05
20:57202550 T C 0.315624 -6.5108e-06
20:57202647 G A 0.413554 2.3227e-05
20:57203974 G T 0.694509 1.6480e-05
20:57205546 T C 0.045029 -2.1911e-05
20:57205652 G A 0.237802 -6.4280e-06
20:57208104 C A 0.295283 -2.9808e-06
20:57208627 T C 0.118317 2.1265e-05
20:57209002 C T 1.035672 -1.1390e-05
20:57209369 T C 0.233086 -5.2305e-06
20:57209688 A G 0.199362 3.2792e-05
20:57210712 T C 0.089598 -3.9257e-06
20:57213357 G C 0.158809 8.9017e-06
20:57216781 G A 0.622939 2.7381e-05
20:57221133 C G 0.054900 2.2220e-05
20:57222726 A G 0.037226 -1.6380e-05
20:57223214 G A 0.049395 -2.2485e-05
20:57226713 A C 0.137552 2.0660e-05
20:57230638 G A 0.156381 1.9919e-05
20:57235980 C T 0.632183 -1.5606e-06
20:57236522 G T 1.958100 5.3367e-05
20:57240842 T C 1.225419 -1.3566e-05
20:57244493 A G 1.053222 -2.9261e-05
20:57245193 A G 0.074047 1.0575e-05
20:57249246 A G 0.153203 2.0481e-05
20:57253132 G A 1.435888 -2.8831e-05
20:57253275 T C 0.584969 -2.4708e-05
20:57258028 G T 0.024405 -1.1281e-06
20:57261346 G T 0.033464 1.4327e-05
20:57264906 T C 0.798119 -5.0085e-05
20:57266134 A G 0.201193 5.1441e-06
20:57268867 A C 0.803296 -4.4093e-05
20:57269495 A G 0.078348 3.8324e-06
20:57272722 G A 1.262782 -2.2366e-05
20:57278022 A G 0.254492 -1.5286e-05
20:57278710 A G 0.076848 3.7128e-06
20:57280471 C A 0.224339 2.0949e-05
20:57281092 C A 0.369586 3.0086e-05
20:57284474 A G 0.124263 -3.8275e-06
20:57287339 A C 0.038226 6.5626e-06
20:57290846 T C 1.194811 3.7579e-06
20:57292888 A G 0.994554 -3.2005e-05
20:57294019 C T 0.203104 5.6312e-05
20:57298627 A G 1.050167 -5.1188e-05
20:57321421 G C 0.564621 3.2004e-05
20:57326876 G A 0.168283 2.0429e-05
20:57330520 G A 0.212040 6.4749e-05
20:57330863 G T 0.121219 4.0921e-06
20:57344893 G A 0.968217 5.3071e-05
20:57346972 G A 0.322349 -7.8495e-06
20:57354821 G A 0.331555 8.1859e-06
20:57357395 T C 0.332116 1.0324e-05
20:57359011 T C 0.045068 8.7826e-06
20:57362524 G A 1.040057 5.3376e-05
20:57365575 A C 0.083593 -2.8423e-05
20:57369773 A G 0.122877 1.6689e-05
20:57375632 A G 0.404664 2.6666e-05
20:57377100 G A 1.505463 8.4477e-06
20:57377989 C A 0.020773 -8.2891e-07
20:57389637 C G 0.074764 3.6935e-05
20:57392686 A G 0.024577 -4.1546e-06
20:57394420 T C 1.087449 -2.1835e-05
20:57398541 A G 0.031741 -7.8172e-06
20:57401470 G C 0.051904 1.6319e-05
20:57405100 A G 0.288093 -2.4929e-05
20:57415962 T C 0.064981 -9.4128e-06
20:57418071 C T 1.301618 4.4368e-05
20:57421325 A G 0.049590 6.0363e-05
20:57427132 C T 0.736393 -6.8842e-05
20:57427951 A C 0.106265 1.3115e-05
20:57429447 T C 0.051508 3.3460e-06
20:57432892 C A 0.043582 -1.3378e-05
20:57443929 G A 0.032348 -4.7272e-05
20:57445213 A G 0.792962 5.3596e-05
20:57446966 A G 0.129580 8.7404e-06
20:57447911 C T 0.698278 7.5929e-06
20:57453841 A G 0.153063 -1.0260e-05
20:57457819 T C 0.348206 8.1467e-05
20:57459566 C T 0.033598 9.9026e-06
20:57459868 C T 0.047535 1.3618e-05
20:57462605 C G 0.070331 -8.6426e-07
20:57467403 A G 0.092328 1.7674e-05
20:57469480 C T 0.067906 -6.3189e-06
20:57470517 A G 0.146792 -1.6321e-05
20:57472174 T C 1.307019 4.4963e-05
20:57475191 G A 1.398665 3.0396e-05
20:57478807 T C 0.923418 -6.1148e-06
20:57478939 A G 0.649457 -6.1978e-05
20:57479133 G A 0.212303 1.9792e-06
20:57480420 C T 0.037697 5.1628e-06
20:57481148 G A 1.047509 -6.3835e-05
20:57485812 T C 0.024769 2.2563e-05
20:57486747 G A 0.099588 -2.0993e-05
20:57487205 T C 0.025519 3.4928e-05
20:57492504 A G 0.631667 -3.0604e-05
20:57501026 G A 0.344908 -4.9802e-05
20:57504836 A G 0.128473 -7.6842e-06
20:57507384 T C 0.058162 -1.1758e-05
20:57526412 G A 0.457911 -3.8990e-05
20:57536127 T G 0.081042 -3.8896e-05
20:57537113 A G 0.455169 -6.3979e-05
20:57538516 A C 0.067143 -2.5333e-05
20:57544274 A C 0.790385 4.5049e-06
20:57546301 T C 0.329003 -1.9249e-05
20:57552033 C T 0.340838 -2.9131e-05
20:57558010 G C 1.859543 1.5352e-05
20:57559630 G A 0.230048 -1.7676e-05
20:57562420 A T 0.120060 2.5410e-05
20:57564695 T C 0.209158 1.4990e-05
20:57572614 C T 0.918695 1.1641e-05
20:57578420 G A 0.293877 -1.4617e-05
20:57578614 G A 1.607216 1.3912e-05
20:57585350 G A 0.257930 -3.4230e-05
20:57587771 T C 0.366509 1.0494e-05
20:57590111 C G 0.021160 3.3407e-05
20:57594684 T C 0.095268 -5.0947e-05
20:57596253 T C 0.024045 -9.6373e-06
20:57597970 C A 0.095080 -5.1124e-05
20:57599303 T C 0.044974 3.2448e-06
20:57599402 A G 0.367337 8.8784e-06
20:57603167 T C 0.058798 1.8756e-05
20:57604343 C A 0.973547 -4.7029e-05
20:57604743 C T 0.026051 3.3739e-05
20:57606971 G A 0.450621 -1.5253e-05
20:57619618 C T 0.288278 -4.1787e-06
20:57624641 A G 0.061025 2.1451e-05
20:57630630 T C 0.044319 3.2480e-06
20:57635999 C T 1.149710 -4.1861e-05
20:57642182 G T 0.198352 3.4726e-05
20:57645089 T G 0.070785 -3.2066e-05
20:57652124 T C 1.168270 -5.2268e-05
20:57658830 T C 0.020692 2.4041e-08
20:57665959 T C 0.048304 -2.8951e-05
20:57670325 G C 0.111033 5.9580e-06
20:57676320 A C 0.031861 -2.5880e-05
20:57681246 T C 0.101241 7.4740e-06
20:57693433 A G 0.457467 -1.1771e-05
20:57698020 T C 0.260646 1.0579e-04
20:57702611 A C 1.757092 -3.3105e-04
20:57703361 A G 0.056877 -2.5004e-05
20:57706084 A G 0.093804 3.4384e-06
20:57709375 C G 0.802323 2.3131e-05
20:57712488 A G 1.967276 -8.9706e-06
20:57727427 A G 0.043712 -5.5081e-06
20:57733743 G A 1.813271 -5.3261e-05
20:57754923 T C 0.203367 -6.1499e-05
20:57758720 G A 0.242405 5.8252e-04
20:57764530 A G 0.059649 2.4080e-05
20:57768655 A G 0.022490 1.6611e-05
20:57768743 T C 0.376130 7.3503e-05
20:57771801 T C 0.093360 4.2685e-05
20:57772195 C T 0.380547 8.6190e-05
20:57785057 C T 0.155800 -2.1289e-05
20:57790436 C A 0.125873 -1.2022e-05
20:57790618 C T 0.268199 2.6259e-05
20:57793643 A C 0.149363 4.6342e-06
20:57795081 C G 0.394598 1.4662e-05
20:57795153 A G 0.027297 -1.1816e-05
20:57795976 G A 0.027096 -2.2472e-05
20:57801889 T C 0.150476 -9.4390e-05
20:57807095 G T 0.455428 1.9460e-05
20:57812742 G A 0.847264 -9.7859e-05
20:57815267 G C 0.070451 2.2041e-06
20:57824614 G A 0.204260 -6.5155e-06
20:57825431 A G 0.046483 -4.7200e-06
20:57829301 C T 1.090302 -7.7148e-06
20:57832099 A G 0.100254 -2.7005e-05
20:57832175 C A 0.135828 -2.2401e-06
20:57833921 C T 0.023649 2.3645e-05
20:57835389 A G 0.410380 3.6287e-06
20:57838786 C T 0.478954 9.7704e-06
20:57852476 C T 0.036123 -2.9633e-05
20:57854010 C T 0.629564 -2.8255e-05
20:57856038 A C 0.049366 -1.3357e-05
20:57863331 C A 0.028106 -9.2741e-06
20:57864634 C T 0.069308 -6.1138e-06
20:57867578 C T 1.076147 -4.0321e-05
20:57872437 C T 0.093181 -1.2103e-04
20:57872527 C T 0.108790 1.2253e-06
20:57873579 G A 0.998994 -6.6852e-05
20:57876800 A G 0.064595 1.8708e-05
20:57877621 G A 0.064082 -5.8778e-06
20:57878591 G T 1.689037 -9.6555e-06
20:57880763 T C 0.051761 1.0389e-06
20:57883430 T C 0.038388 1.6512e-05
20:57883540 T C 0.048308 -1.0268e-05
20:57883601 A C 0.034026 -3.8670e-06
20:57884762 T C 1.349267 -4.2587e-06
20:57885858 G A 0.036714 -1.0868e-07
20:57887971 G T 1.447486 -8.3765e-06
20:57889841 T C 0.109978 -5.4996e-06
20:57890199 C T 0.085193 -2.9352e-05
20:57890494 T C 0.043910 4.7158e-05
20:57891705 C T 0.035016 -2.3460e-06
20:57892020 T C 0.052926 1.8898e-05
20:57898665 A G 0.379213 -5.1057e-05
20:57901089 T C 0.244450 -3.9086e-05
20:57904719 G T 0.071353 -1.3339e-05
20:57908622 T C 0.120300 2.6287e-05
20:57911255 A G 0.125795 -7.8664e-06
20:57913395 C T 0.296694 -2.5029e-05
20:57915705 T G 0.037243 4.8906e-06
20:57917689 C T 0.500159 2.5149e-06
20:57918328 G C 0.045026 1.6229e-05
20:57919446 C G 0.093629 1.8123e-05
20:57924354 A G 0.151973 1.1756e-05
20:57924609 A G 0.031491 8.9692e-06
20:57926740 T C 0.041462 -3.1432e-05
20:57926768 G A 0.667105 -6.0165e-06
20:57935066 G A 0.389483 -1.2000e-06
20:57935939 A G 0.469437 1.7274e-06
20:57936403 T A 0.645179 -5.3755e-06
20:57938276 G A 0.632313 2.3518e-05
20:57939378 A G 0.467019 2.9562e-05
20:57940960 T C 0.042975 -5.0260e-05
20:57941613 A G 0.022899 5.7687e-06
20:57943420 A G 0.066647 -2.1225e-06
20:57943447 C T 0.638042 -5.2037e-06
20:57945328 C A 0.956259 9.4231e-06
20:57945730 C T 0.109410 -1.7445e-05
20:57945816 G C 0.360043 -5.7437e-05
20:57947822 A G 0.057234 -8.3988e-08
20:57948775 T C 0.097076 -4.4585e-07
20:57950986 G A 0.032062 -9.4280e-06
20:57952403 T G 0.547460 -7.2806e-05
20:57952479 T C 0.112062 4.7678e-06
20:57952502 C T 0.127415 -3.1072e-05
20:57953163 T C 0.217840 1.5659e-05
20:57954664 T C 0.030073 -3.9598e-06
20:57955227 G A 0.648185 1.4900e-05
20:57955477 A G 0.024697 1.4139e-05
20:57956032 T C 0.025597 -1.7644e-05
20:57956083 A G 0.321717 7.5814e-06
20:57957389 C T 0.580026 1.9821e-05
20:57958131 C G 0.182604 8.2765e-07
20:57963275 T C 0.398159 8.1773e-06
20:57963702 A C 1.272854 -2.2415e-05
20:57970885 G A 0.240960 3.2634e-05
20:57974188 A G 0.045532 -2.2890e-05
20:57974226 T C 0.113315 3.0753e-05
20:57981301 C T 1.631170 1.0291e-05
20:57981554 T G 0.170221 2.4619e-05
20:57982719 C T 0.244988 -6.0727e-06
20:57986303 A C 0.069071 2.7646e-05
20:57987661 G C 0.275788 -2.3402e-05
20:57992000 C A 1.805757 5.6927e-05
20:57992644 C T 0.033416 -3.9271e-06
20:57998809 A G 0.052638 -5.0598e-06
20:57999598 T C 0.470116 -1.7630e-05
20:57999727 G T 0.026577 -1.1788e-05
20:58000770 A G 0.067215 -5.3129e-05
20:58001343 C T 0.066955 5.8375e-05
20:58005983 T G 1.128473 3.4091e-05
20:58006680 G T 0.057312 -5.6746e-06
20:58009888 G A 0.140755 2.0810e-05
20:58010435 C T 0.418215 -9.3596e-06
20:58011665 T C 0.030637 8.6319e-06
20:58011875 A G 0.450151 5.8515e-06
20:58013400 G A 1.119063 -2.1315e-04
20:58013444 C T 0.450910 -7.7679e-06
20:58014133 T C 0.331869 2.0011e-05
20:58015169 G A 0.137402 9.7866e-06
20:58015767 G T 1.252899 -3.3170e-05
20:58016134 C G 0.089439 -2.1049e-06
20:58016332 C T 0.061106 4.4770e-07
20:58018106 A G 0.557711 -1.4711e-07
20:58019326 G T 0.116678 -1.6141e-05
20:58020498 T C 0.406244 -3.8792e-05
20:58027449 G A 1.163470 1.1301e-05
20:58029215 G T 0.077153 1.4694e-05
20:58029310 C A 0.129573 9.2904e-06
20:58031104 G A 1.752197 -5.4723e-06
20:58031774 C A 0.110193 3.7261e-06
20:58032571 C T 0.073128 6.5071e-06
20:58037572 C G 0.041819 6.1380e-06
20:58037851 G A 0.537934 -1.8471e-05
20:58038461 T G 0.068224 3.3583e-05
20:58040837 A G 0.419698 -7.1949e-06
20:58044970 C T 0.043971 -4.1113e-05
20:58047477 G A 0.075131 2.7359e-05
20:58051144 C T 1.927290 6.2868e-06
20:58054448 A G 1.060129 -3.3669e-06
20:58056303 T C 0.028917 -1.4012e-05
20:58057118 A C 0.359855 5.7092e-06
20:58059335 C G 0.797269 -1.2568e-05
20:58061928 C T 0.236423 8.6722e-06
20:58063254 A G 1.065868 -1.4133e-05
20:58064806 T G 0.780465 -4.1384e-06
20:58071085 G A 0.055484 3.0616e-05
20:58073713 C T 0.245780 -8.6654e-05
20:58077034 A G 0.047603 -2.0437e-06
20:58083824 G A 1.558418 -7.5783e-05
20:58086802 A G 0.040411 -4.1199e-07
20:58087626 T C 0.346414 -9.4969e-06
20:58088597 C T 0.630008 3.0856e-05
20:58090778 C A 0.271861 -5.4851e-05
20:58092596 T C 0.686366 -3.5219e-05
20:58095477 T C 0.051050 4.6332e-06
20:58096225 T C 0.807191 -4.4038e-05
20:58100822 C A 0.084330 8.7125e-06
20:58101010 A G 1.120680 -7.9326e-05
20:58103881 T C 1.350452 -3.6124e-05
20:58104030 T G 0.676583 -2.8658e-05
20:58105747 C A 1.032413 2.8894e-05
20:58106573 T C 0.345307 3.8422e-05
20:58118612 A G 0.410328 -2.8445e-05
20:58118813 T C 0.024662 -1.3644e-05
20:58119901 T C 0.180062 1.4333e-05
20:58121279 G A 0.160685 -8.4106e-05
20:58121389 A G 0.526090 5.7161e-05
20:58128465 A G 0.268939 -6.5921e-05
20:58132760 T G 0.055286 1.6532e-05
20:58134251 C T 0.796633 3.1597e-05
20:58136271 T G 0.207038 2.9491e-05
20:58144384 G A 0.199758 -2.2783e-05
20:58148699 G T 0.734371 3.8023e-05
20:58151064 G T 0.108394 2.1037e-06
20:58151276 A G 0.117664 4.5804e-06
20:58156497 C T 0.220930 2.6548e-05
20:58158230 C T 0.131362 4.2016e-06
20:58158609 A C 0.117171 -1.3885e-05
20:58160075 C T 0.038343 -2.2873e-05
20:58160843 G A 0.302764 -6.1760e-06
20:58162908 G A 0.502464 3.1074e-05
20:58163650 A G 0.759552 -1.5314e-05
20:58167500 G A 0.141674 8.3523e-06
20:58172149 C T 0.044377 2.4929e-05
20:58173741 A C 1.021208 -3.6645e-05
20:58174654 T C 0.143242 -2.7355e-06
20:58177615 A T 0.121761 -4.1431e-05
20:58183088 G A 0.075394 -1.1919e-05
20:58194047 A G 0.117788 1.6187e-05
20:58210870 T C 1.452867 2.1902e-05
20:58214637 C T 1.533007 9.6232e-06
20:58221097 A G 0.213747 9.7071e-06
20:58221970 G A 0.028037 -2.9174e-05
20:58222668 G C 0.171263 -2.0373e-05
20:58226332 G A 0.216234 4.9403e-05
20:58235648 C T 0.088572 -1.8665e-05
20:58239519 A G 0.023282 -1.4582e-05
20:58245669 T G 0.030628 1.7075e-05
20:58247383 G T 0.040209 -2.8191e-05
20:58247460 A G 0.501295 8.1204e-06
20:58251012 T C 0.739584 -2.2482e-05
20:58251083 T C 0.330707 -7.9815e-06
20:58258687 G A 0.503450 1.6986e-05
20:58262713 T C 0.225290 3.0510e-05
20:58263286 T C 0.025035 7.5056e-06
20:58264788 C T 0.090990 1.0434e-05
20:58266832 A G 0.074722 5.2716e-06
20:58268588 T C 0.033010 4.8092e-06
20:58269037 G T 0.295536 1.0225e-05
20:58274520 C T 0.377983 -5.3535e-05
20:58277974 C T 0.025970 -1.3662e-05
20:58284561 G T 0.342250 -3.0315e-05
20:58285080 G A 0.108930 1.6936e-06
20:58285298 C A 0.716500 -5.0274e-06
20:58285430 T C 0.035818 1.8333e-05
20:58287632 T C 0.101867 -1.4369e-06
20:58292447 G A 0.166112 2.6943e-06
20:58293777 C G 0.963293 2.1371e-05
20:58296844 G A 0.074252 -6.0770e-05
20:58296885 C T 0.038729 -1.1528e-05
20:58297904 G A 0.498705 1.5063e-05
20:58299089 T C 0.050495 -6.5239e-06
20:58301856 T C 0.042446 -2.4199e-05
20:58302191 A G 0.835602 -3.5930e-06
20:58302395 T C 1.374283 -2.3024e-05
20:58305369 T C 0.245884 1.9226e-05
20:58305865 T C 1.816676 -2.5227e-05
20:58308307 G A 0.242440 5.3870e-06
20:58309070 C T 0.418140 3.3256e-05
20:58309709 G C 0.444253 8.4074e-06
20:58312763 G A 0.325199 1.3856e-05
20:58312849 T G 0.187593 1.5689e-05
20:58313273 A G 1.063089 -2.0566e-06
20:58320072 G A 0.110767 1.9645e-06
20:58320312 G A 1.525895 9.0898e-06
20:58323081 T C 1.333148 -2.0968e-05
20:58323353 G A 0.130580 -1.5774e-05
20:58334847 A G 0.022958 6.7957e-06
20:58339634 G A 0.051833 2.4543e-06
20:58342349 T C 0.022390 8.2936e-06
20:58349807 A G 0.430140 4.0882e-05
20:58351629 A G 1.535464 -1.0912e-05
20:58353106 A G 1.420451 -3.3390e-05
20:58354748 T C 0.109511 6.0060e-05
20:58358591 G A 0.035909 -4.6913e-06
20:58359527 T G 0.027632 -1.1204e-05
20:58364303 T C 1.903128 1.7114e-05
20:58365636 A G 0.033253 -9.4749e-07
20:58368073 A G 0.110436 -4.7210e-05
20:58377266 A C 0.068529 -8.5330e-08
20:58380845 A G 1.835151 1.3564e-05
20:58381269 T C 0.025824 -6.8442e-06
20:58383303 A G 0.173609 8.2401e-05
20:58384254 A G 0.083739 -3.8610e-06
20:58384389 T C 0.118486 -2.0390e-05
20:58385362 G A 0.048340 5.9942e-06
20:58385870 A C 0.703990 -1.2845e-05
20:58389722 C T 0.151801 -5.5981e-05
20:58393977 G A 0.206983 -3.4560e-05
20:58398427 A G 1.369080 3.1638e-05
20:58400602 G A 0.147042 -3.0905e-05
20:58400608 A G 0.219392 -3.5414e-05
20:58402139 A G 0.048447 -1.5268e-06
20:58406205 C T 0.100153 1.7127e-05
20:58406750 T C 0.528271 -4.7578e-06
20:58407333 A G 1.929929 -1.7455e-05
20:58408468 C T 0.043277 9.6516e-06
20:58411279 A G 1.889437 -3.8385e-06
20:58414066 T C 0.052255 7.3561e-06
20:58416428 T C 0.222962 -2.2169e-05
20:58416667 G T 0.099566 9.8590e-06
20:58444089 C T 0.082665 -8.0020e-05
20:58444706 C T 0.072706 1.3333e-05
20:58461802 C T 0.028459 1.2402e-05
20:58467157 A G 0.063608 1.8929e-05
20:58472582 G A 0.684285 -2.8128e-05
20:58476841 T G 0.063180 1.3682e-05
20:58480893 T C 0.027697 -8.3963e-06
20:58481532 T C 1.940066 -3.2961e-05
20:58483522 C T 0.119112 2.6048e-05
20:58502456 G A 0.521289 -1.6786e-05
20:58506605 T C 0.100858 2.2649e-05
20:58533744 G T 0.103328 2.0935e-05
20:58536466 A G 0.067873 1.1702e-05
20:58537894 A G 0.037892 -2.6462e-05
20:58541333 A C 0.036863 -5.3843e-05
20:58544441 A G 0.060629 6.5091e-07
20:58544915 T C 0.075715 3.7580e-05
20:58548352 G A 1.174022 -5.5131e-06
20:58559107 G A 0.332204 2.0633e-05
20:58559654 A C 0.177741 -3.3308e-05
20:58560721 A G 0.052790 -2.2003e-06
20:58562571 G C 0.033844 3.8023e-06
20:58567492 C T 0.027372 4.3023e-05
20:58576432 G A 0.053666 -4.1928e-07
20:58576449 G T 0.043075 1.1916e-05
20:58578460 G A 0.055478 -2.3527e-06
20:58582415 G A 0.149045 -1.2469e-05
20:58584938 A G 0.042696 1.3638e-05
20:58586009 C T 0.100627 -3.1585e-05
20:58586218 C T 1.522396 6.6345e-06
20:58586467 G T 0.970012 4.2423e-05
20:58587225 A G 0.929108 6.2435e-05
20:58587484 G A 0.963491 1.1906e-04
20:58589424 G A 1.840799 1.4418e-05
20:58590564 T C 0.879930 1.6036e-05
20:58595191 T G 0.604983 -1.8652e-05
20:58600825 T C 0.034497 5.7397e-06
20:58611406 C T 0.775324 -4.2206e-05
20:58613573 A G 0.038070 -2.4425e-05
20:58614853 G A 0.230528 2.5276e-05
20:58615377 G A 0.739052 -2.5831e-05
20:58617232 G A 0.063372 -1.5383e-05
20:58617669 A C 1.313557 6.5389e-06
20:58618592 G T 1.590831 -2.4142e-05
20:58620455 G A 0.710755 -3.2912e-05
20:58624890 A C 0.244781 2.7280e-05
20:58627031 T C 0.055783 8.0637e-06
20:58627428 T C 0.022477 1.7184e-06
20:58627497 A G 1.343911 -2.2303e-05
20:58629940 A G 0.044909 -2.4843e-05
20:58635886 A G 0.182328 -1.3054e-05
20:58639605 A G 0.086764 -6.5950e-06
20:58639963 G C 0.183292 -1.3114e-05
20:58640691 A G 0.035331 -1.9699e-05
20:58641006 A G 0.023036 -3.7835e-05
20:58642959 A C 0.030955 -7.1025e-06
20:58647131 A T 1.179777 -1.3948e-05
20:58651900 G T 0.124098 -3.0950e-05
20:58652913 T C 0.042741 6.1149e-08
20:58653917 A G 0.677125 -1.3061e-05
20:58659570 T C 0.046866 3.0042e-06
20:58660086 C A 0.235387 1.3069e-05
20:58661722 G A 1.230165 1.3488e-05
20:58662983 C T 0.238046 1.1641e-05
20:58663105 C T 0.986825 9.4802e-06
20:58664616 A G 0.033959 1.3188e-05
20:58664774 T C 0.730882 -1.6216e-05
20:58664824 T G 0.812729 8.4002e-06
20:58664958 T C 0.061151 4.3561e-05
20:58665011 A C 0.865263 -3.5807e-05
20:58666943 A G 0.146864 -2.6864e-06
20:58669527 T C 0.035996 8.9191e-05
20:58671070 T C 0.152216 6.0088e-06
20:58685470 C A 0.076024 2.5882e-05
20:58695973 G A 0.208311 -1.9110e-04
20:58699148 T G 0.137792 -1.9532e-07
20:58700003 A G 0.372377 -1.9825e-05
20:58703541 G A 0.700943 2.1447e-05
20:58705433 A G 0.059739 -1.5126e-05
20:58707509 C T 0.045549 2.6363e-05
20:58708298 C T 0.022169 -3.0222e-05
20:58715220 T C 0.956220 -1.3743e-05
20:58719178 C T 0.846937 -1.3652e-05
20:58727495 A G 0.121082 -1.4816e-05
20:58728576 C T 0.979178 -1.5427e-05
20:58735391 C G 0.112513 -1.2318e-05
20:58735988 G A 0.099731 1.1894e-05
20:58747773 G A 0.035243 -2.2827e-05
20:58748731 T G 0.084310 1.0846e-05
20:58755584 G A 0.093272 5.4716e-06
20:58757981 G A 0.861338 -7.1050e-06
20:58770220 G A 0.090727 4.0232e-06
20:58770311 A G 0.050408 7.6170e-06
20:58777898 T C 0.376117 1.8943e-05
20:58778386 G T 1.214932 -1.5593e-05
20:58784339 C G 0.573771 -3.9388e-06
20:58785070 C T 0.036275 9.0372e-06
20:58786247 G A 0.668871 -1.2116e-06
20:58786901 T C 0.041404 1.4462e-05
20:58790471 T C 1.090893 8.1859e-05
20:58790814 G A 1.738727 -3.9783e-06
20:58793034 T C 1.086949 6.3917e-05
20:58796312 C A 1.767787 3.3331e-05
20:58802085 C T 0.321356 -2.0647e-05
20:58802740 G A 0.095223 4.0917e-05
20:58805701 T G 0.131167 8.0564e-06
20:58809845 T C 0.219762 -7.3605e-06
20:58812287 C T 0.258449 1.4801e-05
20:58812393 A G 1.891268 1.3946e-06
20:58815979 T C 0.069035 -9.0814e-06
20:58823433 G A 0.137039 1.7321e-05
20:58827034 G A 0.100238 2.0543e-05
20:58828664 T G 0.078289 -1.8349e-05
20:58831197 T C 0.029569 1.4367e-05
20:58831939 G T 1.897864 -2.5053e-06
20:58843310 T C 0.122796 9.0454e-07
20:58844539 T C 0.048713 -4.8033e-06
20:58847222 A C 0.067919 -6.9740e-06
20:58848986 A G 0.056055 1.9017e-05
20:58849083 A G 0.041719 5.5800e-06
20:58852966 A C 0.221573 -4.6448e-05
20:58852997 G T 0.190131 4.6073e-05
20:58853877 T C 0.078104 1.8975e-05
20:58853962 G A 0.354876 -3.1447e-05
20:58877758 T G 0.055971 -3.3358e-05
20:58878184 C T 0.087741 1.1199e-05
20:58879016 G A 0.044529 3.9375e-05
20:58880736 A G 0.029303 3.5140e-05
20:58882505 C T 0.463689 -7.0147e-06
20:58885066 T C 0.025853 -1.2393e-05
20:58886310 A C 0.042718 -1.1375e-05
20:58893816 C T 0.736384 -2.6562e-05
20:58893860 G A 0.076647 3.2547e-05
20:58894287 G A 0.680140 -1.2624e-05
20:58894327 T C 0.220048 -3.2817e-05
20:58895846 A G 0.548989 1.7158e-05
20:58896715 G A 0.693854 1.3760e-08
20:58898209 C T 0.340617 -4.2503e-05
20:58905142 G A 0.090266 -4.5497e-06
20:58905494 G A 0.974085 -2.2864e-05
20:58907671 T C 0.111617 -2.4835e-05
20:58908245 T C 0.185304 -3.0611e-05
20:58912006 A G 0.037470 2.6989e-05
20:58916564 C T 0.718843 -1.9862e-05
20:58920777 C T 0.324511 -1.3639e-05
20:58920825 A G 0.045214 5.2722e-05
20:58923936 C A 0.616197 -4.0399e-05
20:58924584 G A 0.030446 2.4527e-06
20:58928752 A G 0.038817 -4.5830e-05
20:58928954 G A 0.023110 1.5476e-05
20:58929397 C T 0.237192 -2.7621e-05
20:58934255 T C 0.094840 1.8213e-05
20:58937346 G T 0.706746 -1.8823e-05
20:58939637 A G 0.683973 -2.9720e-05
20:58947131 G T 0.024032 -6.2729e-06
20:58948772 C A 0.085709 -1.7969e-06
20:58953805 T C 0.069756 6.7737e-06
20:58956362 G A 0.205471 -1.4969e-05
20:58959118 A G 0.822674 -5.8061e-05
20:58968412 T C 0.385172 5.6350e-06
20:58968805 T C 0.036003 1.1636e-06
20:58971103 T C 0.068182 -3.5479e-05
20:58976152 A G 0.028849 6.5295e-06
20:58976244 G A 0.337047 -5.6881e-05
20:58978893 T C 0.062599 -4.1216e-05
20:58979510 G A 1.730837 -1.0054e-05
20:58980037 G C 0.335323 2.2849e-05
20:58984161 T G 0.068347 -2.0956e-05
20:58986719 G T 0.040868 2.4471e-06
20:58989804 A G 0.791796 8.1556e-06
20:58994014 T C 0.063096 1.0758e-05
20:58995874 A G 0.040135 -4.5538e-06
20:58999594 C G 0.047996 1.3538e-05
20:59005609 C A 0.051518 1.7598e-05
20:59007662 T C 0.405462 -1.9726e-05
20:59033127 T C 0.807253 -4.5354e-05
20:59040427 T C 0.435346 6.5840e-05
20:59050476 C T 1.840455 -3.0619e-06
20:59051899 G T 0.097115 -4.1564e-05
20:59054734 A G 0.707415 -9.2341e-06
20:59055773 C T 0.042007 1.5775e-05
20:59059249 C A 0.433327 -2.1637e-05
20:59060805 T C 0.067228 9.6536e-06
20:59062741 A G 1.213517 1.2851e-05
20:59071160 T C 0.108219 -1.5545e-06
20:59075175 C T 0.526817 -3.4964e-05
20:59077648 C T 0.107453 -1.7562e-05
20:59078074 G A 0.294585 6.1911e-05
20:59084776 T C 0.205831 8.5367e-05
20:59085381 T C 1.316647 4.0959e-05
20:59101886 T C 0.037674 -7.1985e-05
20:59102941 A G 0.054478 -5.3614e-05
20:59105033 A G 0.035970 2.1275e-06
20:59105451 C T 0.091811 2.9102e-05
20:59125742 C A 0.626691 5.2989e-06
20:59130492 A G 0.061184 -1.3857e-05
20:59134655 G A 0.436801 1.3318e-05
20:59135039 A G 0.067026 -3.6234e-05
20:59136043 A G 0.126798 -3.1045e-05
20:59142157 T C 0.190988 6.4421e-06
20:59162004 T C 1.100267 3.5327e-06
20:59162965 C T 0.254223 -1.6256e-05
20:59163837 A G 0.100481 8.9219e-06
20:59164203 G A 0.059334 1.7060e-05
20:59172160 T C 0.026846 -2.9872e-05
20:59172496 T C 0.057013 -1.8769e-05
20:59172692 C T 0.061184 -6.4005e-06
20:59174660 A G 0.223832 3.2421e-05
20:59175442 T C 0.055465 -2.7852e-05
20:59177068 C T 1.164966 2.8017e-05
20:59177969 T C 0.037966 -2.3942e-05
20:59179406 T C 0.396237 1.6036e-05
20:59180773 G A 0.190319 -6.6167e-07
20:59187226 A C 0.049434 -3.6459e-05
20:59197643 G A 1.103217 5.5023e-06
20:59199927 G A 1.562476 2.1280e-06
20:59206197 C T 0.082340 -3.1716e-05
20:59206831 T C 0.044280 -1.0815e-05
20:59210861 T C 0.052826 -4.3725e-06
20:59228108 A G 0.076069 1.2232e-06
20:59232536 C T 0.061041 8.9420e-07
20:59236662 T C 0.510822 1.3770e-05
20:59237898 C T 0.137029 2.5177e-05
20:59242166 G A 0.115970 1.2162e-05
20:59251532 A G 0.027687 -4.3669e-06
20:59252403 G A 0.099796 -1.7885e-05
20:59262648 A G 0.263681 1.3848e-05
20:59264011 A G 0.047607 -1.3828e-05
20:59267000 T C 0.071733 9.6591e-06
20:59268710 A G 0.746030 -2.6421e-05
20:59272220 A G 0.184947 -2.5598e-06
20:59275927 T C 0.027654 -4.5333e-06
20:59276703 G A 1.055656 4.2522e-05
20:59280790 G A 0.055695 -6.2835e-06
20:59286946 A G 1.883131 -5.3172e-07
20:59288407 A G 0.034506 -1.4882e-05
20:59296196 G A 0.070097 1.2575e-05
20:59302892 C T 1.491055 3.4195e-05
20:59306900 G A 1.338056 2.9926e-05
20:59315127 G A 1.129859 2.3529e-05
20:59322860 C T 0.327202 3.5251e-05
20:59324181 A G 0.086316 1.2009e-05
20:59324541 C T 0.042757 -1.2777e-05
20:59325760 T C 0.065845 9.5888e-06
20:59326005 T G 1.193604 -1.9776e-05
20:59328917 A G 0.051547 -1.8632e-06
20:59329100 C T 0.192611 -5.0054e-06
20:59329466 T C 0.050265 -2.2893e-05
20:59329911 A T 0.816666 -2.6228e-05
20:59331416 T C 0.995034 6.0183e-05
20:59341002 T G 0.045841 4.3814e-05
20:59346576 A G 0.559632 -1.1249e-05
20:59347548 C T 0.181825 -2.0237e-06
20:59348469 T C 0.064462 -1.7179e-07
20:59349210 T C 0.042115 2.5711e-05
20:59349644 C G 0.045490 -1.7537e-05
20:59351668 A G 0.142135 2.5230e-05
20:59354380 A G 1.597547 3.2745e-05
20:59356370 C T 0.457259 -8.2724e-06
20:59358918 G A 0.395900 -2.9893e-05
20:59359142 G A 0.134961 -1.4674e-05
20:59360152 T G 0.113954 4.2398e-05
20:59360980 T C 0.351932 -5.8288e-05
20:59361815 A G 1.943331 -2.2786e-05
20:59361931 A G 0.037155 3.2801e-05
20:59362391 C T 1.355376 1.3069e-05
20:59362703 G T 0.058999 -2.4306e-05
20:59363031 C T 0.022649 -2.5809e-05
20:59363839 G T 0.376928 2.8570e-05
20:59364466 A G 0.037658 2.6379e-06
20:59370140 A G 0.112289 -2.9757e-05
20:59370204 A G 0.383559 2.1816e-07
20:59371749 A G 0.050622 -1.1353e-05
20:59372363 C T 0.534915 -2.7270e-05
20:59372824 A G 0.056033 -8.2753e-06
20:59375382 A G 0.113526 -1.0216e-05
20:59376850 T C 0.366915 -1.6744e-05
20:59379480 T C 0.046055 -1.5132e-05
20:59392349 C G 0.071580 3.4221e-05
20:59394125 C T 0.366158 -3.9468e-05
20:59395034 G A 0.072220 -2.6355e-06
20:59395979 G A 1.327426 3.8489e-05
20:59396214 A C 0.039713 -2.6481e-05
20:59396408 C T 0.122838 -7.3789e-06
20:59399629 A G 0.749036 3.7644e-05
20:59402347 T C 0.081921 1.9950e-05
20:59415170 T C 0.132011 2.7238e-05
20:59422196 C T 0.026213 -1.3503e-05
20:59430887 G A 0.082639 1.4643e-05
20:59442875 G A 0.139674 -4.1165e-05
20:59443108 G A 0.368839 -6.8707e-06
20:59446304 T C 0.059678 1.5578e-06
20:59446931 A G 0.046811 -8.0526e-06
20:59447965 G C 0.316319 -1.8378e-05
20:59452276 T C 0.482167 6.8742e-06
20:59454012 A G 0.225244 -3.4632e-05
20:59454299 C T 0.161788 -1.4817e-05
20:59454718 C A 0.049720 -9.2752e-06
20:59455845 T C 0.119946 -5.1226e-05
20:59456185 C A 0.722884 2.8178e-08
20:59457322 A G 0.041998 -1.7406e-05
20:59457381 T C 1.191663 1.1464e-05
20:59457960 T C 0.082252 -2.8298e-05
20:59460087 G A 0.757050 -3.2454e-05
20:59464773 C T 0.041193 -3.3351e-05
20:59466063 G C 1.966756 -2.3765e-05
20:59467227 A G 0.101562 -1.0866e-05
20:59469428 C G 0.625578 -5.2649e-05
20:59472415 G A 0.037418 -3.3826e-05
20:59472742 A G 0.081483 1.3116e-05
20:59473505 C A 0.208051 6.5898e-06
20:59473649 A G 0.607722 -3.6470e-05
20:59474646 T G 0.105450 5.8523e-06
20:59474787 A G 0.411752 1.0091e-05
20:59475250 C A 0.115178 -7.5572e-05
20:59475749 T C 0.603269 9.8415e-06
20:59482590 G A 0.046555 4.1722e-05
20:59482896 A G 1.385108 1.2346e-05
20:59491024 C T 0.562739 -9.5517e-06
20:59492550 A G 0.028099 1.1785e-05
20:59495261 T C 0.026973 1.8436e-05
20:59503238 A C 0.034886 4.4741e-05
20:59504509 A G 0.054072 -2.0463e-05
20:59505540 A G 0.048369 1.0120e-05
20:59506271 C T 0.037600 4.0802e-05
20:59509390 G A 0.035763 2.1848e-05
20:59510176 G A 0.765496 -3.4360e-06
20:59510507 A G 0.159649 -4.9223e-05
20:59511471 G A 0.029449 -1.8170e-05
20:59518143 T G 0.545805 3.0208e-05
20:59518564 G A 0.040878 2.7212e-05
20:59525717 G A 0.648315 1.6448e-05
20:59526685 G A 0.066991 2.3293e-05
20:59528534 T C 1.183315 -1.2897e-05
20:59529506 A G 0.030923 1.5658e-05
20:59531730 C G 1.523039 -1.2407e-05
20:59535068 A G 0.189959 -5.7745e-06
20:59535190 G A 0.201991 1.2068e-05
20:59535852 C T 0.320447 4.8171e-06
20:59539002 C G 0.184567 2.2720e-05
20:59540427 G A 1.941277 -2.9600e-06
20:59545059 G A 0.063235 6.8521e-06
20:59549343 T C 0.134845 -1.9278e-07
20:59549499 T C 0.028106 8.5100e-06
20:59550276 A G 0.181244 -1.4387e-05
20:59551175 G T 0.049447 -2.8917e-05
20:59552675 A G 0.055140 7.1591e-06
20:59559536 T C 0.846687 -5.1480e-05
20:59560031 G A 0.417790 5.1186e-06
20:59560302 A G 0.089806 7.6766e-06
20:59562096 A G 0.051333 -3.1882e-05
20:59562420 A C 0.172934 4.0376e-05
20:59563751 T C 0.171701 3.3481e-05
20:59564812 T C 0.030430 6.7670e-06
20:59565183 T C 0.136149 -7.3539e-06
20:59565245 G T 0.360527 3.0448e-05
20:59570371 A G 0.494810 -5.5145e-05
20:59570792 C T 1.856700 3.0508e-05
20:59573866 A G 0.040628 -4.8834e-06
20:59579146 G A 0.420484 1.9143e-05
20:59579936 A G 0.079383 -2.4565e-05
20:59586563 T C 0.308500 -4.1263e-07
20:59586828 T C 0.148130 1.0035e-04
20:59591312 T G 0.042761 2.7045e-05
20:59592609 T C 0.128217 -1.4980e-05
20:59593006 C T 1.914963 -3.8266e-06
20:59597721 T G 0.064251 3.0811e-05
20:59598476 A G 0.035363 -5.6660e-06
20:59600529 T C 1.199927 -1.2747e-06
20:59603948 T C 0.049814 1.0435e-05
20:59604811 G A 0.213085 7.0260e-05
20:59607045 G A 1.205789 9.0107e-08
20:59608232 A G 0.190851 1.4492e-05
20:59608278 C T 0.078208 -9.3096e-06
20:59615081 T C 0.888509 -2.5127e-05
20:59615154 T C 0.092389 -4.2298e-05
20:59619893 A G 0.033656 1.1345e-05
20:59622473 C T 1.076118 4.2544e-05
20:59623358 A C 0.291969 -1.5421e-05
20:59623849 T C 0.959580 1.5021e-04
20:59625880 C T 1.446161 6.9611e-06
20:59627238 T C 0.082756 5.1882e-06
20:59627442 A G 0.089679 6.8726e-05
20:59629381 C T 0.288450 -1.3995e-06
20:59630996 C T 1.327079 6.9377e-06
20:59632270 A G 0.051446 5.3667e-06
20:59633587 A G 1.101497 2.0908e-05
20:59636544 T C 0.597881 -2.5602e-05
20:59638856 A C 1.827124 -3.7369e-05
20:59641272 C T 0.874085 -1.1487e-05
20:59641908 A C 0.027265 1.4814e-05
20:59645646 G A 0.104061 2.8401e-05
20:59653525 T C 0.031196 3.2285e-05
20:59656466 T C 0.491636 1.6124e-05
20:59660564 T C 0.044215 2.1897e-05
20:59662263 T C 0.771828 -5.9627e-05
20:59667386 T C 0.052647 -1.8919e-05
20:59670941 T G 0.064426 -2.6810e-05
20:59675226 T A 0.127895 2.3271e-05
20:59675262 A C 1.662762 -2.0244e-05
20:59678459 T C 0.776376 -6.3639e-05
20:59680831 A G 0.132994 -3.4789e-05
20:59680884 A C 0.412148 -5.5515e-05
20:59684655 C T 0.184678 1.4579e-05
20:59686222 T C 0.057639 -1.6389e-05
20:59686850 T G 0.037619 -2.4930e-06
20:59690648 T C 0.342724 -4.0311e-05
20:59691242 G T 0.129921 -6.5708e-06
20:59691404 C T 0.161288 2.4884e-05
20:59695463 T C 0.219330 3.9962e-05
20:59697790 G A 1.879749 -9.1121e-06
20:59699099 C T 1.294117 2.7598e-05
20:59700358 A G 0.683921 3.4572e-05
20:59701101 C A 0.139035 -5.0098e-05
20:59702009 G A 1.258468 6.1279e-05
20:59702457 T C 0.066653 1.4214e-04
20:59703487 A G 0.071359 5.3165e-05
20:59703896 C T 0.210738 -5.4591e-05
20:59704014 A G 0.786850 -2.1306e-06
20:59704394 A G 0.062297 6.0044e-06
20:59705163 C A 0.260909 -6.3082e-05
20:59705334 T C 1.778579 -2.1482e-06
20:59705661 G A 0.024899 3.4394e-05
20:59705916 T C 0.105807 -4.0140e-05
20:59707822 A G 0.040167 -4.0697e-05
20:59707964 A G 0.352432 4.5482e-06
20:59708594 G C 0.203309 3.3516e-05
20:59712217 A G 0.046023 7.8309e-06
20:59713172 T C 0.487023 1.0817e-05
20:59713630 G A 0.212235 -1.0256e-06
20:59714025 G C 0.027797 1.5289e-05
20:59715343 T C 0.090899 -1.3687e-05
20:59717569 G A 0.045588 -3.6115e-05
20:59725262 A G 0.233206 8.7569e-06
20:59735719 T C 1.618619 -2.5580e-05
20:59738911 A C 0.032358 8.6330e-06
20:59740212 A G 0.118112 2.7360e-05
20:59746221 A G 1.546445 -4.6100e-05
20:59746594 T C 0.047895 -9.3777e-07
20:59746895 T C 0.022692 3.8355e-05
20:59747046 T C 0.057016 1.5262e-05
20:59750573 T G 0.068549 3.6557e-05
20:59752399 T C 0.558094 5.0076e-07
20:59753087 C T 0.098770 9.2489e-05
20:59754235 A G 0.070753 -4.7408e-05
20:59754565 C T 0.050434 2.3167e-05
20:59755651 T C 0.203812 3.3101e-05
20:59756922 G A 0.329305 3.4691e-05
20:59763000 G A 0.232375 4.6486e-05
20:59765295 T C 0.771718 2.6521e-05
20:59765678 A G 0.178780 2.5436e-05
20:59770014 A G 0.150489 1.9332e-05
20:59770941 G A 1.212774 1.0260e-05
20:59772135 G C 0.063508 1.5050e-05
20:59773522 T C 0.086225 -4.1005e-06
20:59774043 A G 0.146419 -1.3154e-05
20:59775164 C T 0.128311 -7.2770e-06
20:59780142 T C 0.133507 5.8542e-06
20:59782933 G A 0.115246 -1.1318e-05
20:59786367 C T 0.294111 -6.0408e-06
20:59787011 T A 0.058509 3.8487e-05
20:59787042 A C 0.051115 -2.1285e-05
20:59787284 T C 0.126844 -1.7933e-06
20:59791579 C G 0.204964 -8.2942e-05
20:59792268 T C 0.023545 4.5487e-06
20:59800128 G A 1.343366 4.6754e-05
20:59801765 A G 0.021224 -2.8615e-05
20:59803632 G A 0.137840 -1.9758e-05
20:59804073 T C 0.082713 -1.1930e-05
20:59815020 G A 1.048538 8.2326e-05
20:59830476 T C 0.201442 7.8027e-06
20:59831418 A C 0.190835 -1.2203e-05
20:59831528 T C 0.105311 -9.3446e-06
20:59834206 A G 0.235433 -6.3190e-05
20:59837055 G A 0.057584 -2.3223e-05
20:59844279 T G 0.110653 6.1707e-06
20:59846015 T C 0.057490 4.7544e-06
20:59846819 T C 0.074174 -3.3731e-05
20:59847088 T C 0.315358 -5.0221e-06
20:59853938 G A 1.460076 3.4185e-05
20:59858989 G T 1.212975 4.6895e-05
20:59863896 A G 0.120216 2.5903e-05
20:59864026 C A 1.558665 3.8480e-05
20:59865794 T C 0.203293 -7.9055e-05
20:59870373 G A 1.759673 -9.5156e-06
20:59872944 T C 0.184856 -7.9215e-05
20:59874945 A G 0.028794 -5.2511e-05
20:59875525 A G 0.077851 -2.4803e-05
20:59878197 C G 0.022503 -2.9373e-07
20:59879030 C T 1.932964 2.8252e-06
20:59879794 T G 0.040274 -1.5340e-05
20:59880866 A G 1.335800 8.8440e-06
20:59881363 T C 1.728217 -4.3261e-06
20:59884147 T C 0.063576 4.8277e-06
20:59886152 T C 1.675099 8.8412e-06
20:59891683 G A 0.042478 3.8644e-05
20:59893345 G A 0.502266 -2.8984e-05
20:59893559 G C 0.063657 -3.0504e-06
20:59895175 T G 0.464744 1.4116e-05
20:59895860 T C 0.035412 1.9929e-05
20:59897951 G C 0.023931 1.0053e-05
20:59897979 G A 0.920104 -4.4703e-05
20:59903057 G A 0.261763 3.5736e-05
20:59908775 A C 1.223456 2.9510e-05
20:59918188 A G 0.038840 -3.1510e-05
20:59918292 A G 0.283468 -3.1873e-06
20:59920129 G T 0.447122 -3.3070e-06
20:59922584 A G 0.168637 -2.8572e-05
20:59923816 C T 0.187171 -1.3590e-06
20:59924863 G A 0.027038 -2.2923e-05
20:59925824 T G 1.364308 1.8757e-05
20:59926554 C T 0.058237 -1.7669e-06
20:59928005 G A 1.105220 1.8197e-05
20:59931223 A G 0.131790 3.2632e-05
20:59933907 C T 0.518602 3.9813e-07
20:59937855 T C 0.361890 2.2933e-07
20:59938740 G A 0.460816 -2.3221e-05
20:59938795 C A 0.066572 -6.5420e-09
20:59942115 G A 0.397494 -2.1689e-05
20:59942514 G A 0.027963 -2.9013e-05
20:59946357 A G 0.100166 -3.1787e-06
20:59947044 A G 1.513373 -3.2860e-05
20:59951215 G T 0.095382 -1.4183e-05
20:59956627 T C 0.026557 -3.2051e-05
20:59959761 C T 0.026895 2.6092e-05
20:59959900 T C 0.429235 2.0665e-05
20:59960327 A G 0.401281 -2.5941e-07
20:59960966 A G 0.049535 3.9704e-05
20:59962839 T C 0.309665 4.4051e-05
20:59962872 A G 0.026466 -3.5743e-05
20:59966387 A C 0.504210 -1.5243e-05
20:59966701 G T 0.045114 5.5817e-06
20:59969198 G A 0.092866 -1.1779e-05
20:59969754 G A 0.053378 -1.3169e-05
20:59971286 A G 0.282543 -1.5313e-05
20:59972888 T C 0.484154 -4.3241e-05
20:59974772 A C 0.891330 -2.1968e-05
20:59975961 C T 0.053407 -3.5088e-05
20:59976479 C T 0.476247 -5.7258e-05
20:59978087 G A 0.844204 -7.7891e-05
20:59978617 A G 0.115084 1.8800e-05
20:59978826 A C 0.035642 1.3704e-05
20:59979354 G A 1.366285 2.0318e-04
20:59981084 C T 0.122472 6.4871e-06
20:59983680 A G 0.060681 4.3239e-06
20:59984927 C T 0.472401 -6.0885e-05
20:59986272 A G 0.122971 -6.1395e-06
20:59986469 G A 1.517222 8.5839e-05
20:59988176 T C 0.162353 1.6560e-05
20:59989639 G A 0.936749 1.4933e-04
20:59991591 T G 1.159902 9.8709e-05
20:59994054 T C 0.038538 -2.5464e-05
20:59996131 G A 0.099387 -3.6737e-05
20:59996632 C A 0.517586 -1.6827e-04
20:60001289 A G 0.176758 1.4562e-05
20:60003721 A G 0.042488 1.6855e-05
20:60010190 A G 0.091127 -3.2449e-05
20:60011991 C T 0.042446 -1.8416e-05
20:60012470 T C 0.057792 -8.7449e-06
20:60013640 C T 0.360193 -1.0113e-05
20:60017325 A G 0.064894 -5.4995e-05
20:60017451 T C 0.048100 4.9291e-06
20:60022160 C T 1.419900 -7.6372e-05
20:60022733 A C 1.115568 -2.4066e-04
20:60029944 A C 0.329166 -9.6621e-06
20:60034951 T C 0.136136 5.0454e-07
20:60042404 C G 0.036704 2.7038e-05
20:60043365 A G 0.052216 2.0396e-05
20:60050458 C T 1.851877 4.3374e-06
20:60050848 C T 0.891622 -1.2351e-04
20:60056333 T C 0.113419 1.2392e-06
20:60059991 A G 0.072739 3.9684e-05
20:60075870 T C 0.032046 -4.5905e-05
20:60081627 G A 0.028485 4.9955e-06
20:60081842 G A 1.955600 -1.9451e-05
20:60082582 G A 1.495823 -8.6681e-05
20:60090140 T C 0.086845 -1.3770e-05
20:60090295 A G 0.088666 1.7069e-05
20:60090948 T C 1.018261 -1.7079e-04
20:60091406 G A 1.114350 -1.6878e-04
20:60091494 A G 0.070989 -2.2049e-06
20:60095078 C T 0.882826 -7.4058e-06
20:60097897 T C 0.192507 7.3611e-05
20:60097938 T C 0.249714 -6.4106e-05
20:60099144 G A 0.583947 -3.0387e-05
20:60099470 T C 0.229623 -3.8565e-05
20:60102244 A G 0.063274 -3.9947e-05
20:60102832 T C 0.039872 1.6608e-05
20:60103997 A G 0.101886 4.8170e-06
20:60104659 T C 0.272997 -2.0312e-05
20:60111095 C T 0.746667 -2.4769e-06
20:60112024 A G 0.130258 -1.4832e-05
20:60112199 G A 0.266284 1.0927e-05
20:60119193 T C 0.037846 -3.0925e-05
20:60119410 T C 0.066468 4.8371e-05
20:60120157 C T 0.436700 6.1491e-05
20:60120495 T C 0.408831 1.4083e-06
20:60120633 C T 0.334661 8.4372e-06
20:60128452 G A 0.095476 1.1744e-05
20:60129599 A G 0.134549 4.7634e-05
20:60130163 G A 0.726549 -3.9221e-05
20:60130758 C T 0.495371 -2.6046e-05
20:60131514 A G 0.023477 1.5053e-06
20:60133475 A G 0.047103 -3.3237e-05
20:60133486 C T 1.444779 3.7821e-06
20:60137695 C T 0.410188 -1.8438e-05
20:60138217 T C 0.042683 -3.6146e-06
20:60140715 T C 0.416303 3.6474e-06
20:60141354 A G 0.038388 -2.4957e-05
20:60142009 A G 1.113516 -2.5304e-05
20:60146508 C T 0.035389 1.1557e-05
20:60148268 T C 1.499215 -4.6497e-06
20:60150313 G C 1.546909 4.9305e-06
20:60153802 G A 0.049285 2.0389e-05
20:60159518 G C 0.067620 -1.8708e-07
20:60159710 G A 0.030530 1.9607e-05
20:60162313 C T 1.971706 6.4916e-06
20:60163109 T G 0.055978 2.6412e-05
20:60164174 C T 0.099277 9.6778e-07
20:60165474 A G 0.073190 -3.4490e-05
20:60166005 T C 1.551226 1.0748e-05
20:60172064 A G 0.199375 5.3039e-05
20:60175608 G A 1.960099 -2.0753e-05
20:60175722 T G 1.426615 2.6893e-05
20:60182551 A G 0.447700 -3.4882e-05
20:60183100 A C 0.020760 -1.1901e-05
20:60183964 A G 1.248442 1.6154e-07
20:60185597 G A 1.969544 -5.1391e-06
20:60185696 T C 0.167423 1.6787e-04
20:60196676 A G 0.134468 -2.5479e-05
20:60198066 T C 0.695379 -3.8525e-06
20:60199095 A G 0.034198 -5.4972e-05
20:60210003 C T 0.056812 -8.1369e-06
20:60212494 T C 1.109099 -2.3137e-05
20:60212798 T C 0.087524 -9.2395e-07
20:60218706 A G 0.314680 -1.7774e-05
20:60222397 T C 0.028469 -1.2271e-05
20:60223822 A G 0.055224 -1.5413e-06
20:60224497 G A 0.915852 5.8941e-05
20:60225921 T G 1.621809 -1.2640e-06
20:60229579 G T 0.023260 1.7946e-05
20:60230907 A G 0.088900 1.0642e-05
20:60231824 G A 0.685596 -4.4188e-05
20:60232649 C T 0.383361 -8.9355e-07
20:60234167 A G 0.146004 -4.2143e-05
20:60236951 A G 0.397967 -2.6869e-04
20:60237298 T C 0.988461 -3.3619e-06
20:60238864 A C 0.249208 2.4849e-05
20:60240701 A G 0.230807 3.2048e-05
20:60242140 A G 0.075219 -3.9829e-05
20:60242376 A G 0.216919 -2.6192e-06
20:60243411 A G 1.478061 -4.4076e-05
20:60243614 T C 0.034289 1.2111e-05
20:60245808 A G 0.444704 1.0773e-05
20:60247557 A G 0.054397 2.5791e-05
20:60248095 C T 0.232586 2.4714e-05
20:60248733 C T 1.910055 -1.1513e-06
20:60250076 C T 1.176141 -1.0741e-05
20:60254559 T C 0.115009 9.6696e-06
20:60254932 C T 1.884056 1.3438e-05
20:60256746 C T 0.029141 1.0925e-05
20:60257003 G A 0.183506 -7.4426e-07
20:60257179 A G 0.082522 3.1448e-05
20:60260044 A G 0.088663 -1.1024e-06
20:60260168 G A 0.224592 -1.6387e-06
20:60262691 G A 0.026872 5.9758e-05
20:60266918 C A 0.078945 2.7053e-05
20:60268917 T C 0.490240 2.3507e-05
20:60269787 A G 0.187433 -3.8815e-06
20:60272196 G A 0.081655 5.2984e-06
20:60273413 C T 0.091730 -9.8991e-06
20:60275289 G A 0.486858 3.8467e-05
20:60276185 C T 1.863010 -5.2401e-06
20:60281728 G A 0.733979 -1.0918e-05
20:60285970 T C 0.037317 1.9096e-05
20:60286573 G A 1.314595 -3.8643e-05
20:60288109 T C 0.095960 -2.2865e-05
20:60291661 A G 0.348654 -1.2429e-05
20:60292863 T C 0.567442 -9.4866e-06
20:60292969 T G 0.036499 -4.4955e-05
20:60293919 A C 1.888662 -8.9412e-06
20:60294615 T C 0.036817 -5.0437e-05
20:60294864 A G 0.135095 -2.0046e-05
20:60295764 T C 0.103298 -1.7144e-06
20:60297168 T C 0.044679 1.7417e-05
20:60297659 T C 0.376383 -6.3013e-05
20:60298250 A C 1.189417 3.0445e-06
20:60298506 T C 0.054666 -2.7617e-05
20:60298930 A G 1.212287 -5.0809e-07
20:60301114 A G 0.105385 -2.4329e-05
20:60301957 G A 0.031092 -1.2241e-05
20:60303855 T C 0.802339 4.6355e-05
20:60304104 A G 0.059126 -3.4506e-05
20:60304823 C A 1.866658 1.3654e-05
20:60305258 T C 0.044494 1.6384e-05
20:60305484 A G 0.090081 -1.9859e-05
20:60305845 A T 0.052053 1.0485e-06
20:60307393 G A 0.937813 -2.8878e-05
20:60307928 C A 0.863688 -6.3693e-05
20:60308457 T C 0.155238 2.2619e-07
20:60309969 A G 0.369855 1.4952e-05
20:60311201 C T 0.541439 2.0191e-05
20:60314539 T C 0.210820 -8.5220e-06
20:60315229 G A 0.113532 -3.3825e-06
20:60315706 A G 0.312206 3.0652e-05
20:60315878 C T 1.031627 -6.6222e-06
20:60317218 G A 0.427001 -1.8250e-05
20:60317789 A G 0.062070 -4.5297e-05
20:60318561 C T 0.077316 -6.7961e-06
20:60320184 G A 0.037535 -1.0541e-05
20:60320985 T C 0.152245 -7.4150e-06
20:60321627 A G 0.488649 3.9004e-06
20:60332244 T C 0.120251 -1.1670e-05
20:60333560 A G 0.147789 -9.7901e-06
20:60336449 G A 0.090081 1.0441e-04
20:60337262 G A 0.347342 -2.4682e-05
20:60337752 G A 0.547649 -2.0180e-05
20:60339324 T C 0.469778 1.7432e-05
20:60339580 G C 0.582911 -3.1643e-05
20:60339789 T C 1.449334 -1.5860e-05
20:60339961 T C 1.041433 8.1601e-07
20:60340365 G A 0.051670 2.5229e-05
20:60342888 G A 0.086005 1.1413e-04
20:60342916 T C 0.187784 2.0523e-05
20:60344741 T C 0.554270 1.8283e-05
20:60344854 A G 0.221875 2.2349e-05
20:60345470 T C 0.186187 -1.5142e-05
20:60345634 C T 0.056094 5.8648e-06
20:60348084 T C 0.089556 6.5804e-06
20:60348334 A G 0.107005 -1.2931e-05
20:60348392 A G 0.077303 -3.9021e-06
20:60348590 T C 0.094038 -1.0992e-07
20:60354708 C T 0.036077 -1.0970e-05
20:60355031 G A 0.941040 3.6023e-05
20:60356650 A G 0.320113 1.1116e-05
20:60360353 G A 0.035746 -1.2260e-06
20:60362267 T C 1.572960 -1.4757e-05
20:60362804 A G 0.618499 2.1066e-05
20:60367514 T C 0.057743 6.7162e-06
20:60368586 C T 0.514963 -4.8019e-06
20:60369567 C G 0.375175 1.2390e-05
20:60371138 T C 1.413090 -1.4342e-05
20:60374341 A G 0.185613 -1.2673e-05
20:60374399 G T 0.177050 -1.8935e-05
20:60376704 A G 0.518323 -1.0190e-04
20:60377044 C G 0.291725 -3.6019e-05
20:60377650 C G 0.051011 -1.8412e-05
20:60378771 T C 0.241418 6.4736e-06
20:60380813 A G 0.044250 -1.2878e-05
20:60383852 T C 0.058302 -2.9217e-05
20:60384223 A G 0.284114 -4.1177e-05
20:60385452 C T 0.120647 -4.3404e-06
20:60387892 G A 0.047710 -2.8625e-05
20:60389226 A G 0.983472 6.5915e-05
20:60390093 A G 0.922470 -2.5276e-05
20:60392038 A G 1.250192 -1.4330e-06
20:60403091 G A 0.030968 -1.9337e-05
20:60403851 T C 0.029849 3.0984e-05
20:60405088 G A 0.085443 -3.0267e-06
20:60406571 A G 0.700624 -8.4972e-07
20:60407972 C A 1.164255 -1.7915e-05
20:60415760 G A 0.079490 1.3095e-05
20:60419133 G A 0.021504 -8.9945e-07
20:60419176 T C 0.061973 -4.5565e-05
20:60419750 T C 0.101951 -6.6187e-05
20:60420660 T C 0.025954 3.6206e-05
20:60425036 G A 0.537236 3.8453e-05
20:60425089 A G 1.164580 -3.8231e-05
20:60428075 T C 0.026366 -8.9624e-06
20:60428369 G C 0.052644 9.8388e-06
20:60429070 A C 0.184016 -3.7587e-06
20:60429118 A G 0.083453 -6.3278e-05
20:60430371 A G 0.054666 -1.3673e-05
20:60430663 A C 0.332639 -5.9757e-05
20:60431355 T C 0.836725 1.5442e-05
20:60431371 A G 0.060479 1.9286e-07
20:60433882 G A 1.663570 -2.7580e-05
20:60436482 A G 0.214744 2.6888e-07
20:60438922 A G 0.023961 1.1944e-05
20:60443636 A G 1.249435 6.5229e-07
20:60445555 A G 0.397945 -6.7921e-06
20:60447313 C T 0.057623 -8.6376e-06
20:60451516 T C 0.031403 -2.0043e-05
20:60451598 C T 1.628207 -5.3594e-05
20:60451627 C T 0.818276 4.2355e-06
20:60452535 C T 0.133066 7.0719e-05
20:60452789 T C 0.100497 5.2945e-06
20:60454191 C T 0.050521 -2.0747e-05
20:60455871 T C 0.046383 -1.3433e-06
20:60457289 T C 1.341594 -2.7840e-05
20:60457483 T C 0.045925 -1.2989e-05
20:60457720 C T 0.035513 -8.0955e-06
20:60457797 G A 0.332191 5.6492e-06
20:60457820 A G 0.034828 -1.1653e-05
20:60457853 G A 0.319808 -4.5681e-05
20:60458241 T C 1.193448 6.0246e-05
20:60459592 T C 0.080964 1.6248e-05
20:60460612 A G 1.799440 1.7752e-05
20:60460931 C G 0.129690 -2.5716e-05
20:60463765 T C 0.056425 -7.0040e-07
20:60467252 C T 1.882748 2.7928e-05
20:60467272 T C 1.858488 4.1938e-05
20:60467860 C T 0.298859 -6.2301e-06
20:60476246 G A 1.760682 -8.2599e-06
20:60487863 A G 0.626922 5.3966e-06
20:60488571 T C 0.147711 -1.1762e-05
20:60489119 A G 1.901512 -1.6096e-05
20:60489982 C T 0.098108 1.9434e-05
20:60500449 A G 0.818399 1.3871e-05
20:60500603 C T 1.018777 -2.8689e-05
20:60500970 A C 0.132696 1.4152e-05
20:60503350 G A 1.023847 -2.4635e-05
20:60506540 G C 0.040495 2.1452e-06
20:60511737 C T 0.490379 1.7017e-05
20:60514224 A G 0.498793 -3.0981e-05
20:60516597 A G 0.879901 2.0765e-05
20:60524411 C A 0.062401 -3.5977e-05
20:60533715 A G 0.871511 3.0093e-05
20:60534523 T C 0.475468 -2.0669e-05
20:60537424 G T 0.075534 -7.6845e-06
20:60541886 A C 0.926310 5.7897e-05
20:60542411 G A 0.096021 1.4025e-05
20:60544005 G A 0.313917 2.2605e-04
20:60545683 A C 0.982963 -2.8708e-05
20:60558063 A G 0.022727 1.3301e-05
20:60567191 C T 0.061456 -7.7182e-05
20:60573417 G A 0.259802 2.1442e-05
20:60574345 A G 0.022133 1.2606e-05
20:60576195 C T 0.157169 -7.2984e-06
20:60577204 C T 0.082373 6.6591e-05
20:60577365 C G 0.104525 1.1091e-05
20:60577598 A G 1.100952 -1.9474e-06
20:60580041 T C 1.949096 1.0172e-05
20:60581049 A G 1.307776 3.9341e-05
20:60594886 C A 1.694422 -5.0852e-05
20:60605117 T C 0.037191 -1.1355e-05
20:60620894 A G 0.074216 2.3062e-05
20:60621854 C T 0.207165 6.2399e-05
20:60626377 T C 1.154891 1.0170e-05
20:60630015 T C 0.590997 8.5432e-06
20:60631958 A G 0.119343 1.8143e-07
20:60634691 G T 0.147993 4.8330e-06
20:60648876 T C 0.217879 8.8756e-05
20:60649278 G A 1.939004 2.3585e-05
20:60659837 G A 0.046789 -5.6443e-06
20:60660576 T G 1.042783 1.5345e-05
20:60661012 T C 1.004233 3.3896e-06
20:60662086 G A 1.042540 -5.5621e-07
20:60662201 T C 0.105006 1.4156e-05
20:60662814 A G 1.167949 1.3407e-05
20:60672642 A G 0.208658 2.1694e-05
20:60674873 C G 0.050677 -1.1730e-05
20:60677616 A G 0.068523 -1.1889e-05
20:60680114 G C 0.078708 -1.7171e-05
20:60683359 T C 0.290242 -3.6986e-06
20:60692498 T C 1.691500 6.6372e-06
20:60692764 T C 0.401768 5.4799e-05
20:60698512 T C 0.068711 1.4695e-05
20:60700445 T C 0.038921 -3.3440e-05
20:60712511 G A 1.609797 7.6261e-06
20:60725888 A C 0.087819 -1.9129e-06
20:60727824 A G 0.084661 -3.6851e-05
20:60728767 C T 1.622358 1.3436e-05
20:60728796 T C 0.098582 -1.1079e-06
20:60732036 A C 0.092736 1.9543e-05
20:60738620 T C 0.090205 1.5183e-05
20:60741278 T C 0.035451 -7.2249e-06
20:60741632 T C 0.182461 3.3775e-06
20:60743515 A G 0.077634 1.5085e-05
20:60746386 A G 0.269998 1.7181e-06
20:60750857 T C 0.120131 6.2854e-07
20:60756026 C T 0.065238 7.8853e-06
20:60759101 T C 0.188453 -5.8929e-06
20:60760736 C A 0.712559 2.5380e-05
20:60762586 G C 0.313940 7.5056e-05
20:60765222 C G 0.067815 6.9221e-05
20:60768497 T C 0.225673 -6.9613e-05
20:60768615 A G 0.320753 2.4905e-05
20:60770931 G A 0.025778 6.1018e-05
20:60773684 T C 1.064605 2.5652e-05
20:60775184 C T 0.079026 -5.8356e-05
20:60776275 G A 1.004878 3.6101e-05
20:60778208 T G 0.420175 -1.7088e-06
20:60783727 C A 0.222871 6.0605e-06
20:60787909 A G 0.044753 -2.6662e-05
20:60791404 T C 0.784308 2.9089e-05
20:60791866 A G 0.032780 4.3429e-05
20:60792177 T C 0.058597 2.3840e-05
20:60792972 T C 0.025197 5.0839e-05
20:60796524 T C 0.350030 1.7002e-05
20:60797734 T C 0.280524 -5.6898e-06
20:60798268 T C 0.023662 1.1891e-06
20:60801349 T C 0.034782 -6.4791e-06
20:60802021 T G 0.154576 2.6841e-06
20:60811208 T C 0.089043 3.0004e-08
20:60815313 G C 0.060694 3.7503e-05
20:60815446 G A 0.914615 6.6396e-05
20:60826850 T C 0.133809 -7.0939e-06
20:60829150 A G 0.023396 -3.1513e-05
20:60831300 A G 1.905848 2.6035e-05
20:60831429 A C 0.217289 -7.2568e-06
20:60832067 T C 0.346115 1.1522e-04
20:60849854 A G 0.128161 -2.8097e-05
20:60851579 A G 0.937904 -4.4027e-05
20:60855449 T C 0.416696 -2.3606e-05
20:60858776 G A 0.922447 7.5377e-05
20:60863171 T G 0.032040 -1.1076e-05
20:60866735 G C 0.082843 6.6073e-05
20:60871735 T C 0.089017 3.6206e-05
20:60874972 C T 0.139859 -2.6368e-05
20:60880901 T C 0.118372 4.0121e-05
20:60882747 A C 0.046701 -1.2127e-05
20:60883191 T C 0.029173 2.5222e-05
20:60884339 A G 0.180189 -1.5095e-05
20:60884427 T C 0.025129 -5.1917e-06
20:60884852 A G 0.023045 -3.3370e-05
20:60885362 A G 0.047470 -1.8563e-05
20:60887581 A G 1.252486 5.3074e-05
20:60889385 T G 0.035149 -1.1626e-05
20:60890564 A C 0.401801 5.7968e-05
20:60894470 T C 0.639924 -4.7235e-05
20:60897721 T C 0.458866 -1.2598e-05
20:60898244 G A 0.465747 -3.8394e-05
20:60899206 T C 1.374231 8.4964e-05
20:60900481 G A 1.892872 1.8327e-05
20:60902366 A G 0.023669 -2.0832e-05
20:60902389 A G 0.186018 8.4005e-06
20:60905878 G A 1.860858 -9.8978e-07
20:60908969 C T 1.860170 -5.9671e-06
20:60909316 T C 0.033004 4.5949e-05
20:60910124 G T 0.059045 1.1894e-05
20:60920700 C T 0.497222 -4.8324e-05
20:60921044 C T 1.364974 4.5438e-05
20:60921643 C T 1.966724 -4.1358e-05
20:60926828 A G 0.074566 -2.4936e-05
20:60927603 A G 0.023240 -1.2067e-05
20:60940086 A G 0.115607 -1.5662e-05
20:60944084 C A 0.313407 -1.2227e-06
20:60945610 A G 1.905715 -4.5421e-05
20:60949652 T C 0.044851 3.6357e-05
20:60951422 G A 0.077322 -2.9837e-05
20:60958651 C T 0.716880 -3.4542e-05
20:60958938 A C 0.075900 -2.7075e-05
20:60962943 C T 0.067549 -5.0193e-06
20:60963055 C T 0.375506 -8.3879e-06
20:60963494 T C 0.401129 1.1687e-04
20:60964857 T C 0.143167 -1.8031e-05
20:60966460 G C 0.042767 2.0320e-05
20:60966571 T C 0.035607 -8.0384e-06
20:60966896 A G 0.055562 3.1912e-05
20:60968547 G A 0.147753 -9.8364e-06
20:60968596 G A 0.455948 -5.9677e-06
20:60974987 C T 0.106966 3.2299e-05
20:60978361 C T 1.134780 -4.5952e-05
20:60980601 T C 0.034471 -9.4270e-06
20:60981155 G A 0.978201 -2.4226e-05
20:60986019 C A 0.524425 -1.2687e-05
20:60987737 T C 0.291543 -5.9583e-05
20:60989607 G A 0.036350 -5.5362e-06
20:60990075 G T 0.572869 2.9389e-05
20:60998081 C T 0.886669 4.4772e-06
20:60998304 C T 0.073125 1.3441e-05
20:60998628 A G 0.055182 3.5464e-05
20:61004807 A G 0.670110 1.5737e-05
20:61005595 A G 0.047227 -1.9551e-06
20:61006564 T C 0.094483 7.9326e-06
20:61007422 G A 0.848069 -4.3169e-06
20:61007473 T C 0.045604 1.9470e-05
20:61010335 A G 0.110994 4.3490e-05
20:61014066 T G 0.217454 -2.1028e-06
20:61019224 G A 1.191273 6.8522e-06
20:61024823 G A 1.468503 1.9628e-05
20:61028447 G C 0.520741 -6.8510e-06
20:61028986 C T 1.046354 -1.8300e-05
20:61031249 A G 0.025162 3.4022e-05
20:61038322 T C 1.861234 -5.8388e-06
20:61038853 A G 0.034808 1.9139e-05
20:61039343 C T 0.519618 -3.1373e-06
20:61039662 C T 0.047931 2.5214e-05
20:61044227 C T 1.011068 -2.1440e-05
20:61044980 T C 0.271510 -1.1642e-05
20:61045920 A G 0.302108 -2.9860e-05
20:61047465 G A 1.245534 -3.2569e-05
20:61049831 C T 0.423356 -1.2347e-05
20:61056050 G T 1.167085 -3.3145e-05
20:61057074 A G 0.147987 1.2568e-05
20:61064203 T C 0.304523 -2.9806e-06
20:61065194 T C 0.446207 5.3451e-07
20:61065347 A G 0.035545 2.3361e-05
20:61065489 A G 0.182685 -1.7807e-05
20:61069961 A G 0.340383 4.1394e-05
20:61072425 G A 1.157734 8.0431e-05
20:61075000 T C 0.277249 -3.2021e-05
20:61080655 A G 0.053699 -2.4798e-05
20:61088021 T C 0.544935 5.8142e-05
20:61088415 T C 0.655014 1.2568e-05
20:61089674 A G 0.269202 -2.6507e-05
20:61091315 T C 0.504194 -2.1224e-05
20:61091370 A G 1.154813 6.3572e-05
20:61091395 C T 0.961248 -2.1687e-05
20:61141745 T C 0.131657 2.3778e-05
20:61150190 T C 0.145309 -3.3212e-05
20:61151090 C T 0.043923 1.2213e-05
20:61153365 C T 1.071191 -3.3421e-05
20:61154641 T C 0.629940 -3.9206e-05
20:61158870 C T 1.461248 -9.5199e-06
20:61166220 T C 0.134858 1.2615e-05
20:61166540 T C 1.054280 -1.0330e-05
20:61167883 A G 0.765278 -3.3157e-05
20:61181787 C A 0.873945 9.9458e-06
20:61183197 G A 0.661791 -3.4765e-05
20:61185858 T C 0.054416 5.5447e-05
20:61186235 A G 0.181805 -3.7312e-05
20:61187199 C T 1.219674 8.0943e-06
20:61195281 T G 0.069354 7.5381e-06
20:61199023 T C 0.315601 -2.2635e-07
20:61199642 T C 0.111306 5.1012e-06
20:61201038 T C 0.510945 -5.9290e-07
20:61201127 T C 0.102110 4.7687e-06
20:61204793 C T 0.038726 1.6627e-05
20:61205611 T C 0.175804 -3.3055e-05
20:61206736 T C 0.066900 -4.0626e-06
20:61207180 A G 0.035535 3.0735e-05
20:61212452 A G 0.239776 9.1110e-05
20:61266500 A G 0.020296 -5.2669e-06
20:61267466 T C 0.149980 -5.0492e-05
20:61268219 A G 0.057461 3.2823e-05
20:61271339 A G 1.192650 -4.4483e-05
20:61272161 A C 1.255855 -2.6426e-05
20:61280312 A G 0.108031 -5.4239e-05
20:61282214 T C 0.041751 4.0452e-05
20:61284092 G C 1.560927 2.3761e-05
20:61287016 A G 0.058139 -1.8528e-05
20:61287237 C A 1.977828 1.3175e-06
20:61288015 A G 0.108589 3.1590e-05
20:61288355 T G 0.568717 -7.9504e-06
20:61294415 G A 0.731583 4.1459e-05
20:61295254 T C 0.091961 -3.1501e-05
20:61299525 A G 0.095057 2.5226e-05
20:61300863 A G 0.421883 -1.8078e-05
20:61302148 A G 0.034756 -1.3483e-07
20:61302839 G A 0.060606 1.5864e-06
20:61303004 C T 0.834002 -5.4535e-05
20:61303346 T C 0.049810 -4.5831e-06
20:61303815 C T 0.420915 7.1916e-05
20:61305280 T C 1.662889 1.5434e-05
20:61305936 A G 0.259027 -1.6621e-06
20:61307430 A G 0.443120 -2.2465e-05
20:61308996 T C 0.042468 1.1416e-05
20:61310070 A G 0.287126 -2.6147e-05
20:61311507 G T 0.023003 1.1977e-05
20:61311509 A G 0.055169 -9.1342e-06
20:61311993 T C 1.526343 3.7903e-05
20:61314506 A G 0.353042 2.3520e-05
20:61314972 G A 0.077776 3.7938e-06
20:61315199 A G 0.811106 3.1942e-05
20:61317643 T C 0.708272 1.8606e-05
20:61317786 A G 0.040005 1.0035e-05
20:61321110 T C 0.040488 -1.7820e-05
20:61322018 T C 0.272714 5.2925e-06
20:61324107 C A 1.536344 1.0895e-05
20:61324336 T C 0.044082 -5.9036e-06
20:61327146 G A 0.521491 -2.0075e-05
20:61328358 T C 0.067877 -9.6643e-06
20:61331445 A G 0.595583 4.2297e-05
20:61331649 G A 0.084839 -7.3065e-05
20:61335090 G A 0.672334 4.1538e-05
20:61336359 G A 1.453491 2.1787e-05
20:61337911 C T 0.567059 2.5965e-05
20:61339488 G A 0.049200 1.9858e-06
20:61340774 T C 0.025428 9.3398e-06
20:61341286 G A 0.463426 -1.4942e-05
20:61343484 A G 0.198300 3.7680e-05
20:61343602 G T 0.145786 -1.8814e-06
20:61347858 A G 0.027525 -2.0539e-05
20:61347958 C T 0.025590 -2.4717e-05
20:61349359 A G 1.550985 -2.8817e-06
20:61353177 T C 0.594402 5.3372e-05
20:61363675 T G 0.314725 3.5644e-05
20:61364133 C T 0.574836 5.1442e-05
20:61365273 G A 0.101701 3.8962e-05
20:61368528 T C 1.787064 2.4955e-05
20:61368631 T C 1.543731 -5.1713e-05
20:61369111 C T 0.297671 4.3364e-05
20:61369471 A G 0.047357 3.8261e-06
20:61370540 G A 0.021237 -4.0106e-06
20:61372012 G A 0.083018 1.2062e-05
20:61373122 A G 0.067101 -1.8055e-05
20:61374823 G A 0.039914 8.1594e-07
20:61375479 T G 0.024951 -1.1143e-05
20:61384046 C T 0.104642 4.5538e-05
20:61384726 C T 0.114857 -1.1504e-05
20:61385618 A G 1.872734 2.7543e-05
20:61391977 T G 1.749588 3.5566e-05
20:61395161 T C 1.756346 4.2181e-05
20:61397042 A G 0.107933 -5.3707e-05
20:61397324 A G 1.878058 4.0762e-05
20:61403400 A G 0.175158 2.5948e-06
20:61405148 T C 0.054656 4.3506e-05
20:61406425 A G 0.571467 2.0254e-06
20:61407256 T C 0.451391 1.5652e-05
20:61407964 T C 0.078734 -8.4874e-05
20:61408259 A G 0.113507 -1.4608e-05
20:61412572 G T 1.518605 4.5126e-06
20:61418482 A C 1.374481 -8.1198e-06
20:61419074 A G 0.066179 5.6404e-06
20:61420278 G A 1.835803 2.7111e-05
20:61420879 T C 0.032423 3.1605e-05
20:61421893 T C 0.039041 -6.5846e-06
20:61426678 A G 0.134796 -3.8997e-05
20:61429144 A G 0.485800 1.1423e-06
20:61431503 C T 1.018865 -4.7267e-05
20:61432931 T G 0.051164 -1.9144e-06
20:61438080 A G 0.743797 -2.8514e-05
20:61442043 T C 0.529294 2.1795e-06
20:61443080 C G 0.086164 -2.0330e-05
20:61443716 A G 0.043124 1.2334e-05
20:61444523 T C 0.030043 1.3869e-05
20:61444939 C G 0.067445 -3.5795e-06
20:61445362 G A 0.039330 -6.7408e-06
20:61447759 C T 1.052956 4.6890e-05
20:61451997 T C 0.325504 1.6697e-05
20:61454347 A G 0.729889 -1.2238e-06
20:61454759 A G 1.053034 -1.6767e-05
20:61454782 G T 0.037872 1.5602e-05
20:61459315 T C 0.124585 -2.8571e-05
20:61459679 T C 0.350796 -2.1566e-05
20:61462502 C G 0.135841 3.0075e-05
20:61463522 A C 0.418010 -1.6574e-05
20:61464142 A G 0.232625 2.3725e-05
20:61465756 T G 0.029248 -1.4642e-06
20:61467445 T C 0.108092 2.1256e-05
20:61468147 G T 0.049320 2.5498e-05
20:61468413 T C 0.102685 1.4829e-06
20:61469969 G A 0.110183 -9.0990e-06
20:61470065 A G 0.029316 1.9856e-05
20:61472386 G A 0.537791 -5.8583e-06
20:61474960 G A 0.084232 1.1129e-05
20:61477928 G T 0.020997 7.3186e-06
20:61478212 A G 0.853065 -7.0065e-07
20:61479056 G A 0.091198 7.5522e-06
20:61479690 A G 0.047415 1.5846e-06
20:61489101 C G 0.380456 1.0854e-05
20:61491494 C T 0.145702 -3.8606e-05
20:61493536 C G 0.536980 -6.5061e-06
20:61494162 G A 0.027476 2.0748e-07
20:61494225 T G 0.144998 -3.9096e-05
20:61494438 G A 0.139204 5.7424e-06
20:61500073 C T 0.079974 9.6469e-06
20:61500096 G A 0.486406 3.5585e-05
20:61503838 A C 0.417296 3.7646e-05
20:61504457 C T 1.844843 1.2992e-05
20:61504585 G A 0.277340 -4.9700e-06
20:61505930 A G 0.253077 5.2334e-06
20:61507075 C T 1.009666 3.2036e-05
20:61508011 A G 0.029148 -2.2068e-05
20:61511626 T C 0.069305 -1.7028e-06
20:61512185 C G 0.161178 6.9545e-06
20:61516372 T C 0.165359 1.0505e-05
20:61519618 C T 0.454458 2.7352e-05
20:61522908 G A 1.058412 9.9236e-06
20:61528306 G A 0.799982 2.0463e-05
20:61538110 T C 0.371683 5.2972e-07
20:61538311 C T 0.024538 1.3498e-05
20:61539055 C T 0.052268 -2.0931e-05
20:61542863 A G 0.112627 -3.0200e-05
20:61543161 C T 0.066880 -1.3620e-05
20:61556270 A G 0.059321 1.2119e-05
20:61558775 C T 0.424746 2.2199e-05
20:61559126 T C 0.041082 2.0854e-05
20:61561153 A G 0.998225 2.7713e-06
20:61566874 C G 0.084755 -6.4880e-06
20:61569131 G A 0.183058 3.0901e-05
20:61575990 A G 0.051777 -1.0507e-05
20:61579558 T C 0.096914 -1.5202e-05
20:61582138 T C 1.440783 -6.8782e-06
20:61583049 T C 0.020335 -1.1527e-05
20:61587367 T C 0.970379 4.9054e-06
20:61588159 G A 1.334320 -3.2729e-05
20:61591693 T C 0.070837 -7.4721e-06
20:61594943 A G 0.032663 1.1701e-05
20:61595636 T C 0.490908 4.0286e-05
20:61597214 C T 0.177586 -1.4978e-05
20:61598731 T C 0.050210 -3.4381e-05
20:61600777 A G 1.026262 -3.5973e-06
20:61601579 A G 0.100900 3.4447e-06
20:61604773 C T 1.083528 -4.1938e-06
20:61605744 A G 0.102289 1.1117e-06
20:61605769 A G 0.601062 2.4758e-06
20:61606150 T C 0.100147 2.2777e-06
20:61614173 A G 0.621916 1.6132e-05
20:61614790 T C 0.040609 -1.4793e-05
20:61614961 A G 0.201871 -1.0512e-05
20:61615271 C A 0.024947 -2.5914e-05
20:61616623 C T 0.666261 -1.5891e-05
20:61620694 T C 0.051635 2.8874e-06
20:61622313 A G 0.037308 8.8443e-06
20:61622950 T C 0.024883 -2.7015e-05
20:61625674 T C 0.040966 2.7203e-05
20:61626303 T C 0.226507 3.4632e-06
20:61626942 T C 0.115120 7.0289e-07
20:61628698 G A 0.096644 5.0027e-06
20:61630715 T C 0.406423 -1.3720e-05
20:61631033 C T 0.080656 7.9707e-06
20:61634104 A G 0.045276 5.4507e-05
20:61635513 T G 0.124276 5.0870e-05
20:61639280 T G 0.121842 -4.4262e-06
20:61639750 G A 0.060596 -1.6123e-05
20:61645022 A G 0.024155 3.3658e-06
20:61645779 G T 0.502184 -1.9393e-05
20:61647024 C T 0.065115 -2.3181e-05
20:61647633 G T 0.599670 1.4981e-05
20:61651259 T G 0.169260 -4.8907e-06
20:61655576 A G 0.597375 2.3404e-05
20:61656294 G A 1.278336 1.5338e-06
20:61661766 G C 0.537382 1.5112e-05
20:61665975 A G 1.313410 3.3758e-05
20:61669036 G A 1.294533 2.1536e-05
20:61679007 G A 0.258952 -1.7656e-05
20:61681388 T C 0.036311 4.0988e-06
20:61681411 T C 0.076965 -3.0367e-05
20:61682128 A G 0.057295 -1.3520e-05
20:61691380 G A 1.516648 -1.9044e-05
20:61701531 C T 1.075758 1.0320e-05
20:61706750 T C 0.721748 -4.7447e-06
20:61710649 G A 0.121861 8.3242e-07
20:61711484 C T 0.211371 6.2168e-06
20:61712518 C A 0.912142 -2.7671e-05
20:61712990 A G 0.179455 4.9969e-06
20:61714905 T C 0.125415 1.0218e-04
20:61716640 G T 0.200251 -4.6112e-05
20:61717712 G T 1.264954 -1.7031e-05
20:61720533 A G 0.067215 -3.5501e-05
20:61723021 A G 0.045416 -1.7752e-05
20:61723417 T C 0.262084 2.4315e-05
20:61723741 T C 0.088475 8.1841e-06
20:61724045 T C 0.022240 1.0724e-05
20:61730820 A G 1.544650 7.7031e-06
20:61731627 C T 1.604866 2.2380e-05
20:61731714 C A 0.109839 -3.5845e-06
20:61732088 G A 0.163200 -6.0987e-06
20:61733641 C T 0.627230 1.4158e-05
20:61735187 T C 0.024844 -9.4645e-06
20:61737520 C G 1.296068 1.0373e-04
20:61739896 C T 0.499786 -1.2812e-05
20:61739990 C T 0.444594 -1.1570e-04
20:61745282 C T 0.051583 2.1626e-05
20:61747343 A G 0.208681 -5.5666e-08
20:61747522 C T 1.799401 1.9988e-06
20:61751874 T C 0.255985 1.2510e-05
20:61753969 C G 0.693097 -1.8228e-05
20:61754113 G A 0.051566 1.1347e-05
20:61754323 A G 0.754470 2.2941e-05
20:61760306 A G 0.825043 1.5019e-05
20:61760927 C T 0.546772 2.5107e-05
20:61764187 T G 0.584982 -1.3213e-05
20:61764527 C G 0.119901 3.6913e-06
20:61768026 T C 0.943539 -8.6964e-06
20:61768527 A G 1.416761 1.5365e-05
20:61771527 A G 0.054355 8.4933e-05
20:61772029 A G 0.024360 4.8375e-06
20:61773955 G T 0.220181 -1.9592e-05
20:61781503 C G 0.044883 -8.3951e-06
20:61790616 A G 0.988166 1.9434e-05
20:61791624 T C 0.064073 1.1043e-05
20:61793778 C T 1.252769 -6.0479e-06
20:61794245 C A 0.105061 1.7281e-05
20:61795945 G T 0.026424 3.9018e-06
20:61796621 T C 0.250269 -3.9833e-05
20:61798243 C G 0.123491 -3.7500e-05
20:61802599 A C 0.028894 -1.4767e-06
20:61811288 A C 0.082025 -6.6275e-06
20:61822223 C G 0.036525 -3.6906e-05
20:61822934 G A 0.045591 -2.6355e-05
20:61822979 A G 0.040946 -1.9915e-05
20:61824507 G T 0.053076 5.0618e-05
20:61834695 A G 0.607781 -1.6254e-05
20:61835245 A G 0.049840 -2.7558e-06
20:61835497 T C 0.030368 1.4913e-05
20:61841612 T C 0.396445 5.6079e-06
20:61842847 T C 0.658624 5.0613e-06
20:61844363 C T 0.214108 -3.8977e-05
20:61850563 T C 1.377580 5.0973e-05
20:61855766 A G 0.028427 1.3200e-05
20:61856471 C T 0.181224 -1.5406e-06
20:61862300 G A 1.255544 -5.3754e-06
20:61865026 T G 0.114435 -1.9116e-05
20:61869956 A G 0.023510 2.3500e-05
20:61872136 C T 0.318474 9.0859e-06
20:61873039 C T 1.049460 -1.4119e-05
20:61876788 A G 0.030267 1.0082e-05
20:61880169 G T 0.768621 -3.3018e-05
20:61880561 T C 0.031627 -2.1012e-05
20:61881074 T C 0.051524 2.7758e-06
20:61882030 T C 0.045964 -2.1886e-05
20:61883807 T C 0.728844 -1.3065e-05
20:61890829 C T 0.613244 -2.9519e-05
20:61890903 A G 0.021721 -2.2783e-05
20:61892498 T C 1.689245 -3.8527e-05
20:61894614 G A 0.117444 4.2642e-05
20:61895523 A G 0.023399 3.8586e-05
20:61895712 A G 0.060350 3.0033e-05
20:61895909 G A 1.106736 3.2354e-06
20:61895920 C A 1.825936 -3.6710e-05
20:61898628 C A 1.079756 6.9956e-06
20:61898803 T C 0.378200 -2.4870e-05
20:61899714 C A 1.194477 -1.2371e-05
20:61899996 G A 1.496683 -2.0432e-05
20:61900305 T C 1.507323 -3.3894e-05
20:61905015 C G 0.153648 1.4654e-05
20:61905252 A G 0.112854 -3.7979e-05
20:61907075 C T 0.854288 4.1942e-05
20:61908155 C A 0.166112 -1.1754e-06
20:61915375 T G 0.802556 -4.1149e-05
20:61916286 A C 0.138496 7.2944e-05
20:61916379 T C 0.896614 -2.6849e-05
20:61927475 A G 0.137542 1.6309e-05
20:61943089 A G 0.028086 1.4319e-05
20:61943803 T C 0.097956 1.7029e-05
20:61945237 A G 0.029358 -9.1866e-07
20:61947318 C T 0.109521 8.4385e-05
20:61948549 A G 0.215091 -3.0983e-05
20:61949703 A G 1.382378 -8.7414e-05
20:61954484 T C 0.103925 1.9533e-05
20:61960080 G A 0.127087 7.9052e-06
20:61966954 C A 0.065686 -2.2894e-06
20:61970176 A G 0.463189 1.1675e-06
20:61973574 G A 0.081074 6.0331e-05
20:61974832 G A 0.095258 6.9910e-06
20:61975378 G A 0.101695 -5.6828e-06
20:61979623 C T 0.062239 -1.0194e-05
20:61981554 A C 1.779284 -1.0393e-04
20:61982692 T C 1.908510 -3.3009e-05
20:61983901 A G 0.160577 -1.6061e-06
20:61990731 T G 0.054345 -1.5502e-05
20:61990939 A G 0.128259 6.2887e-05
20:61991301 C A 1.920750 -3.5294e-05
20:61993790 G A 0.199446 3.4946e-05
20:61994974 G A 0.068980 -4.6814e-05
20:61995322 T C 1.739396 -3.2604e-05
20:61997901 G T 0.201150 6.1549e-06
20:61999308 A G 1.180987 -2.1204e-04
20:61999390 T C 0.074092 -3.6754e-05
20:62001546 T C 0.985569 1.2212e-05
20:62002451 T C 0.145630 1.0422e-05
20:62004773 A G 0.038706 1.9619e-05
20:62007620 C T 0.794757 -9.7210e-06
20:62008596 A G 0.680773 5.0469e-06
20:62009176 A G 0.034747 -3.9898e-05
20:62010682 A G 1.202153 1.2566e-05
20:62015238 T G 0.219551 2.9460e-05
20:62017206 C T 0.037953 -2.8556e-05
20:62018747 G A 1.242304 -2.1829e-05
20:62022727 A G 0.164200 -4.5391e-05
20:62026811 A G 0.119339 1.0994e-06
20:62029070 C T 0.456607 4.5305e-06
20:62043227 G A 0.044598 -1.5888e-05
20:62047709 A G 0.072817 9.3665e-06
20:62050005 C A 0.310629 -2.9105e-05
20:62051974 A G 0.041319 -1.0080e-05
20:62052011 A G 0.048593 -4.3893e-06
20:62053131 A G 0.277869 1.2286e-05
20:62056013 A G 0.649250 2.1145e-05
20:62056148 A G 0.218538 -2.1959e-05
20:62057928 G T 0.210550 -1.5165e-05
20:62059116 T C 0.167864 1.0390e-05
20:62060764 T C 0.044802 -4.3484e-06
20:62064534 A C 0.284562 1.8417e-05
20:62070301 T C 0.584427 2.8007e-05
20:62081262 G A 0.164956 -2.2878e-06
20:62084516 A G 0.057367 1.8760e-05
20:62085061 A G 0.051482 1.1577e-05
20:62085978 C T 1.405975 3.3007e-05
20:62097245 C T 0.159172 4.3632e-05
20:62099338 A G 0.094937 2.9825e-05
20:62099386 C T 0.609858 3.2480e-05
20:62101092 A G 0.121722 2.6193e-05
20:62105598 T C 0.431003 -6.0834e-07
20:62108589 T C 0.043926 2.1767e-05
20:62109405 A G 0.510899 1.9876e-05
20:62117887 A G 0.555728 -1.7708e-05
20:62118023 C G 1.957288 -2.1698e-05
20:62118068 C T 0.456869 -1.9366e-06
20:62119875 C T 0.778868 1.9145e-05
20:62124731 A G 0.052083 -1.9157e-06
20:62131968 G A 1.725134 2.0957e-05
20:62132661 C T 1.092035 1.0028e-04
20:62133081 G A 0.332989 4.8392e-05
20:62133177 A G 1.025791 -1.0972e-04
20:62133549 A G 0.145582 1.6977e-05
20:62135206 T C 0.039025 -2.5840e-05
20:62135662 C T 0.181929 1.5310e-05
20:62142649 G A 0.034513 1.6456e-05
20:62143510 T G 0.030459 -3.4738e-05
20:62148912 T C 0.279034 -1.1059e-05
20:62149997 G A 0.045604 1.4712e-05
20:62153828 G A 0.369158 2.5307e-05
20:62156597 A G 0.293030 -4.2646e-07
20:62159084 T C 0.041511 -1.9536e-05
20:62159173 C T 0.121579 1.2844e-05
20:62163012 T C 0.070068 2.4327e-05
20:62171298 T G 0.046961 1.9420e-05
20:62171507 A G 0.333866 -8.2440e-05
20:62172244 G C 0.061742 -1.8656e-05
20:62172269 A C 0.100822 2.1748e-05
20:62172281 T C 0.104577 2.7142e-05
20:62173562 T G 0.444503 -1.6692e-05
20:62173817 T C 0.053433 1.1317e-05
20:62176291 G A 1.033695 1.3748e-05
20:62179331 T C 0.041375 1.7764e-05
20:62181508 G A 0.410058 -3.8686e-07
20:62182802 A G 0.088491 7.9320e-06
20:62186719 A G 0.241055 -1.4473e-06
20:62187187 C T 0.812239 -3.0239e-05
20:62188465 T C 0.044198 -1.1723e-05
20:62193445 A G 0.353873 -7.6701e-05
20:62194030 C G 0.885708 -8.1786e-05
20:62194128 A G 0.516765 -1.7548e-05
20:62195672 T C 0.447359 -7.5778e-05
20:62196253 A C 0.820782 4.8059e-06
20:62196807 C T 1.894270 -5.5531e-05
20:62198348 T C 1.800044 -1.5473e-04
20:62199447 G C 1.800391 -1.6286e-04
20:62200576 A G 0.447476 -1.0961e-04
20:62205352 T C 0.067023 -6.8025e-06
20:62207862 A G 1.842623 -7.8535e-05
20:62209688 T C 0.106775 -2.4197e-05
20:62210943 T C 0.068185 1.3247e-05
20:62214159 A G 0.038697 7.3068e-06
20:62214376 T C 0.031975 3.1436e-05
20:62226580 A G 0.187281 -3.3948e-05
20:62229989 A G 1.216062 3.3053e-05
20:62230974 A G 1.166131 3.2078e-05
20:62234688 A G 0.045808 -5.2719e-05
20:62244032 T C 0.102652 6.3840e-05
20:62251882 T C 0.192458 6.0951e-05
20:62252044 T C 0.483167 -8.4820e-05
20:62254228 A G 0.038521 5.0796e-05
20:62259859 C T 0.052537 -3.1589e-06
20:62268341 T C 0.049548 -4.9464e-05
20:62268955 T C 1.018573 6.6610e-05
20:62270905 C T 1.958100 -2.1092e-05
20:62270930 A C 0.497562 -9.5079e-05
20:62272658 C T 1.778576 5.5675e-05
20:62273015 C T 0.043621 2.3199e-06
20:62280682 T C 0.395079 9.1650e-07
20:62285039 A G 0.170571 2.5436e-05
20:62289137 T C 0.300690 -7.0116e-06
20:62290663 T C 1.143511 6.7149e-05
20:62293272 G A 0.168400 2.2788e-05
20:62306208 T C 0.965666 3.9637e-05
20:62307938 A C 0.154608 -3.2813e-05
20:62308354 T C 0.320814 -9.6293e-06
20:62309514 A G 0.023000 -1.3117e-05
20:62309640 A G 0.083236 5.7238e-05
20:62309839 G A 1.507881 9.8266e-05
20:62313878 T C 0.143956 -4.1260e-05
20:62318220 C T 0.220547 5.5724e-05
20:62319284 A G 0.150317 4.5401e-05
20:62321128 A G 0.043682 -8.6403e-05
20:62321189 T C 0.163590 4.5934e-05
20:62322290 A G 0.034068 -2.4745e-05
20:62325833 A C 0.040024 1.3678e-05
20:62328375 G A 1.834969 -6.5284e-06
20:62328480 T C 0.140242 7.2409e-05
20:62329169 A G 0.502295 -3.1932e-04
20:62332537 T C 0.240795 1.0128e-04
20:62337406 G A 1.331954 1.6995e-04
20:62340115 G C 1.836741 -1.3460e-05
20:62341931 G T 0.392106 -3.1495e-06
20:62343956 G T 1.333606 1.4517e-04
20:62349586 G A 1.333372 1.2379e-04
20:62353508 G A 0.040651 -7.9399e-05
20:62360064 A G 0.068958 1.7673e-05
20:62361737 A G 0.490808 -3.0006e-04
20:62364516 C G 0.078263 7.9736e-05
20:62373707 T G 1.424674 7.4557e-05
20:62378349 T C 0.683509 7.3981e-06
20:62387417 A G 0.379508 -7.2337e-05
20:62388378 A G 0.202812 -1.5960e-05
20:62388897 C T 1.841389 -9.6161e-11
20:62392652 C T 0.939728 2.8034e-05
20:62398825 A G 1.623436 7.9030e-05
20:62401114 T C 0.256602 -3.2003e-05
20:62401143 T C 0.311508 -3.4230e-05
20:62402072 A G 0.477682 -1.4749e-05
20:62409394 A G 1.129220 2.2591e-05
20:62409713 T C 1.835489 -2.3294e-05
20:62410070 G T 0.237887 -4.4193e-05
20:62412658 A G 1.835492 -2.6733e-05
20:62422080 C T 0.268930 4.2668e-06
20:62422504 A C 0.115889 4.2043e-05
20:62423164 T C 0.151093 -2.7756e-05
20:62434444 G A 0.105298 -2.7427e-05
20:62439638 C G 0.078981 -3.7473e-05
20:62450998 G A 0.279857 7.5403e-06
20:62451079 C T 0.468756 -3.6219e-05
20:62453723 A G 0.303699 -1.6380e-05
20:62465930 G A 0.153265 -2.4166e-05
20:62470112 T C 0.870086 -2.9568e-05
20:62470872 T C 0.783763 -3.6273e-05
20:62473704 G A 1.345271 -6.1007e-05
20:62474185 C T 0.128285 3.1622e-05
20:62474676 A G 0.138081 -1.4950e-05
20:62482220 T C 0.146036 -3.2673e-05
20:62488635 A G 0.146637 -2.6260e-05
20:62489507 C T 0.089085 -3.2050e-05
20:62493978 A G 0.140470 -2.4768e-05
20:62500374 T C 0.140892 -2.2693e-05
20:62509525 A G 0.044877 5.2458e-06
20:62512883 T C 0.046198 -1.1689e-07
20:62515614 T C 0.163723 1.4903e-05
20:62516193 T C 0.044669 2.1528e-06
20:62520674 T G 0.784691 3.2072e-05
20:62522466 G A 1.149142 5.2299e-05
20:62524121 A C 0.099725 1.0145e-05
20:62541982 A G 0.193513 5.8763e-07
20:62549214 A C 0.424778 7.6369e-05
20:62549297 A G 0.191208 1.1252e-05
20:62556254 C T 0.124289 2.2861e-06
20:62559964 A G 1.788807 6.4855e-06
20:62562169 A G 0.061346 -3.1429e-05
20:62565129 T C 0.148714 2.4609e-04
20:62565833 T C 0.087540 3.7432e-05
20:62567221 T C 0.069954 -2.0464e-05
20:62569286 T C 0.452848 -4.0503e-06
20:62578800 A G 0.073664 -3.3192e-05
20:62582983 T C 0.023899 1.7714e-05
20:62585096 C G 0.035597 2.5881e-05
20:62590334 T C 0.021523 7.8336e-05
20:62594831 A G 0.344707 1.6946e-05
20:62595547 T C 0.443510 1.0952e-04
20:62597666 T C 0.426232 8.9475e-05
20:62608720 G T 0.025827 2.4918e-06
20:62611478 A G 0.275489 -1.2255e-04
20:62611904 T C 0.053027 -1.7710e-05
20:62614338 G A 0.974926 -1.2424e-05
20:62617036 G A 0.036925 -7.3933e-06
20:62622463 A C 0.086738 1.8658e-05
20:62626152 A C 0.346109 -2.1702e-05
20:62630644 C T 0.061226 -8.2056e-06
20:62641575 A G 0.111410 -1.1045e-05
20:62641605 A G 0.039119 -2.7470e-05
20:62649655 C A 0.211725 2.7198e-05
20:62654023 C G 0.116071 1.0855e-05
20:62668813 A G 0.115324 -7.1765e-06
20:62671777 G T 0.340825 -2.9191e-05
20:62672376 G C 0.073580 2.5304e-05
20:62675410 A G 0.239844 -1.5391e-05
20:62687017 A G 0.408617 6.1304e-05
20:62688877 G C 1.168056 1.0505e-06
20:62690683 T C 1.124487 9.0941e-06
20:62691313 G A 1.710206 7.7615e-06
20:62693864 A G 0.074057 -5.8264e-05
20:62694319 T G 0.486208 5.3571e-05
20:62696038 A G 1.975819 -3.5785e-05
20:62697000 A C 0.486332 -9.7162e-06
20:62700410 T C 0.080490 -3.9631e-05
20:62701627 A G 0.020884 1.8812e-05
20:62702838 T C 0.148273 7.3314e-06
20:62712053 C T 0.904917 -2.0892e-05
20:62715966 A C 0.068584 -1.7216e-05
20:62717930 T C 0.919653 -1.7310e-05
20:62721250 C G 1.808487 -6.1049e-06
20:62723719 A G 0.190747 5.9561e-06
20:62724253 T C 0.079214 -3.1894e-05
20:62727915 T C 0.926878 -1.0968e-05
20:62727979 T C 0.121108 -1.4393e-05
20:62729431 T C 0.309574 -2.6849e-05
20:62731992 C T 1.807746 2.5289e-06
20:62735386 A G 0.300427 -6.8125e-06
20:62737318 A G 0.922032 -1.1170e-05
20:62737537 A C 0.247183 -4.4217e-06
20:62737568 C T 0.252412 -2.3852e-06
20:62737888 A G 0.080139 1.3623e-06
20:62739567 G A 1.807860 -2.2003e-06
20:62743322 C T 1.708142 2.0882e-05
20:62746210 T C 0.122968 5.4189e-05
20:62746376 G T 0.999802 -1.3008e-05
20:62751035 T C 0.099131 -2.9671e-05
20:62755846 G T 0.061849 -2.9912e-05
20:62769443 G A 0.498293 1.0465e-05
20:62772637 T C 1.048626 -4.0467e-05
20:62774372 G A 0.077582 -2.8659e-05
20:62778579 T C 0.054780 -2.7465e-06
20:62782798 G A 0.493538 2.3479e-05
20:62783286 T C 0.116265 -9.6215e-06
20:62786373 C T 0.150869 7.6639e-06
20:62786705 A G 0.091432 5.6408e-06
20:62787144 T C 0.091052 1.0788e-05
20:62790429 G A 0.546240 -2.0086e-07
20:62791535 A G 0.083580 -2.7702e-05
20:62797624 A G 0.020932 -5.4767e-06
20:62811392 T C 1.762740 -1.4280e-06
20:62811755 A G 1.429436 6.2167e-06
20:62812218 G A 0.040904 -5.5268e-06
20:62812253 A G 0.036243 -1.2096e-05
20:62813157 C T 0.029251 1.1363e-05
20:62813844 A C 0.040832 8.6379e-07
20:62814893 A C 0.066624 -1.1004e-05
20:62816511 T A 1.219145 2.7589e-05
20:62817759 G A 0.210842 3.4774e-05
20:62823274 T C 0.069633 -2.2774e-06
20:62823902 G C 1.128934 4.9130e-05
20:62826143 G T 0.176648 -1.5930e-05
20:62831525 C T 1.881436 2.6504e-06
20:62832008 T C 0.275038 -2.1113e-05
20:62832889 T C 0.295351 -5.5572e-06
20:62841415 T C 0.098326 -2.3533e-05
20:62852398 A G 0.225750 -2.9153e-05
20:62852770 A G 1.122783 -3.7267e-05
20:62854912 T C 0.030787 2.5659e-06
20:62856434 A C 0.612711 -1.4888e-04
20:62856686 G A 0.556221 9.5397e-05
20:62857182 A G 0.057883 9.4279e-06
20:62858955 C A 0.079896 4.8388e-06
20:62859179 G A 0.258491 -1.5391e-05
20:62861021 C T 1.881596 -5.6299e-06
20:62864371 C T 0.106265 -5.1231e-06
20:62877913 C A 0.984053 -3.1316e-05
20:62879331 G T 0.308363 4.8718e-06
20:62879410 A G 0.903145 -1.9311e-05
20:62881486 A G 0.040742 -1.1453e-05
20:62883069 G A 0.916524 -1.3123e-06
20:62884411 A G 0.257803 -7.3549e-06
20:62884632 G A 0.071025 -1.3968e-05
20:62900380 G T 0.885293 -2.8790e-05
20:62903550 G A 0.411074 -5.2710e-05
20:62905851 A C 0.331834 -2.6142e-05
20:62906157 C G 0.074472 -4.8741e-05
20:62910548 A C 0.109881 1.9657e-05
20:62910550 T C 0.050489 -6.8031e-06
20:62911117 A G 0.795156 1.1375e-05
20:62913278 A C 0.108339 6.8012e-05
20:62915231 A G 1.005505 1.2303e-05
21:14595742 A G 0.022773 1.0532e-05
21:14615731 G T 0.028907 2.8441e-05
21:14627705 A G 1.054228 1.2888e-05
21:14652908 C T 0.029245 3.0424e-05
21:14670124 G A 0.037778 1.2981e-05
21:14677301 C T 0.926609 3.2800e-05
21:14693381 A G 1.153401 -1.8900e-05
21:14713941 G A 0.990123 1.4407e-05
21:14717531 A C 0.021176 7.4997e-06
21:14726399 G A 0.266586 -2.4412e-05
21:14738829 A G 1.936609 2.5890e-05
21:14756749 A G 0.033890 -8.5571e-07
21:14756794 A G 0.680033 5.8187e-06
21:14766284 T G 1.937802 2.1062e-05
21:14770820 C A 1.953263 7.2974e-07
21:14773232 T G 0.929715 -6.6723e-06
21:14774192 T C 1.005888 1.9758e-05
21:14778196 C T 0.183431 -2.2120e-05
21:14778931 T C 0.035698 5.6272e-06
21:14779793 A G 0.055536 3.1718e-05
21:14811739 C T 0.178319 -3.0539e-05
21:14847294 G A 0.274506 8.3152e-06
21:14888052 A G 0.069045 1.2231e-05
21:14890467 A G 0.139684 -8.3571e-05
21:14899588 T C 0.053829 8.9390e-06
21:14911701 T C 0.679945 -2.9824e-05
21:14919405 G A 0.217016 3.0369e-05
21:14924935 T C 0.913275 -9.3149e-06
21:14932042 T C 0.981830 -8.9965e-06
21:14954443 A C 0.054088 1.0234e-05
21:14973865 A G 1.071132 1.2212e-05
21:15170020 C T 0.082843 -1.7487e-05
21:15199286 G A 0.088429 -2.5632e-05
21:15206684 G A 0.514155 -6.9690e-06
21:15208053 T C 0.118531 2.9963e-05
21:15212272 T C 0.405413 1.6108e-06
21:15216110 C T 0.112354 2.1694e-05
21:15218416 G A 0.069000 -3.5417e-05
21:15224474 T C 0.037778 8.5256e-06
21:15248281 C T 1.968295 1.7522e-05
21:15260770 T C 0.116188 5.9364e-06
21:15274491 T C 0.026726 8.6590e-06
21:15275981 C A 1.246050 -1.4507e-05
21:15283458 C A 1.210349 5.0692e-05
21:15290259 A G 0.846099 4.4142e-06
21:15291916 A T 0.382748 5.0900e-06
21:15301813 A C 0.124679 4.5879e-06
21:15303312 A G 0.302251 3.5806e-06
21:15330476 T C 0.232284 4.7426e-05
21:15331478 A C 0.920818 -1.1616e-05
21:15335070 T C 0.503561 2.4229e-05
21:15352605 A G 1.123043 -1.9641e-05
21:15352657 A C 0.166076 -1.9812e-05
21:15375576 G A 0.138496 8.5850e-06
21:15384535 C G 0.849744 7.4883e-06
21:15385599 G A 0.224884 -8.6482e-05
21:15390708 C T 0.043254 -7.6252e-06
21:15394771 C G 0.418676 6.6197e-06
21:15397562 A C 0.267336 -7.0490e-06
21:15400807 C T 1.845009 9.3874e-06
21:15412399 A G 1.113081 -1.8956e-05
21:15412546 C A 0.155290 -1.4762e-05
21:15412831 G A 0.114318 3.6922e-06
21:15416257 T C 0.039567 -1.3706e-05
21:15417667 T C 0.303167 4.9813e-06
21:15426293 C T 0.386695 -2.3980e-05
21:15427599 G A 0.109504 4.3855e-05
21:15434955 A G 0.042296 -2.6706e-06
21:15436120 T C 0.117843 3.0819e-06
21:15443575 A G 0.413207 3.9336e-06
21:15447212 G T 1.736906 -1.1675e-05
21:15448512 T C 0.117080 -8.7962e-06
21:15451404 T C 0.054079 8.4148e-06
21:15452496 G A 1.172655 -3.0752e-05
21:15459285 C G 0.387061 5.7814e-05
21:15465979 C T 1.318354 -4.7959e-05
21:15467704 C T 1.376623 -3.5993e-05
21:15468057 T G 0.151849 6.9558e-06
21:15474153 C T 1.700534 -1.1284e-05
21:15481365 T G 1.019391 7.2870e-05
21:15485897 A G 0.524045 3.3983e-05
21:15486578 G A 0.482077 3.2238e-05
21:15486701 C A 0.351731 4.7344e-05
21:15491856 A G 0.048379 -1.2596e-05
21:15492886 T C 0.090581 -1.6272e-06
21:15495503 T C 0.059298 3.2892e-06
21:15498708 C T 0.045088 -1.7814e-05
21:15504422 A G 0.052349 -3.2773e-06
21:15516357 T C 0.320701 6.5968e-06
21:15524921 T C 0.044663 -1.8620e-05
21:15527705 C A 0.791209 -7.8885e-05
21:15529175 T C 0.025405 4.2362e-06
21:15531486 A G 1.487065 -5.6983e-05
21:15537589 G A 0.025892 -9.1373e-06
21:15552993 G A 0.051352 -1.1745e-05
21:15553718 A G 0.594418 -3.4234e-06
21:15558761 T C 0.127139 -2.6775e-05
21:15567181 C A 0.455052 2.9562e-05
21:15567892 G A 1.112020 3.7639e-05
21:15571710 A G 0.403112 4.9832e-05
21:15576264 A G 0.034412 -1.1396e-05
21:15584788 A C 0.091107 1.3490e-07
21:15589167 C T 1.769511 -3.0642e-06
21:15592343 G A 0.456470 -3.7483e-05
21:15593495 G T 0.390044 -3.7943e-05
21:15595581 T C 0.385030 -3.6662e-05
21:15599354 A G 0.029401 -8.1398e-06
21:15600292 G A 0.042115 -4.7756e-06
21:15605927 C A 0.164064 2.7454e-06
21:15609831 T C 0.059869 -1.4021e-05
21:15611241 A C 0.399266 3.6251e-05
21:15613159 A G 0.505541 4.3668e-05
21:15620695 T C 0.021130 1.1915e-05
21:15626660 A G 0.775019 4.0898e-07
21:15632141 T G 1.107443 -2.7350e-05
21:15635835 A G 0.151281 2.2659e-05
21:15636684 T C 0.045403 3.1094e-05
21:15639282 T C 1.682568 3.1233e-05
21:15640055 G A 0.033331 -2.8488e-05
21:15646439 T C 0.134812 1.0136e-05
21:15647347 A G 0.304293 -5.0885e-05
21:15647353 T C 0.259238 3.8638e-05
21:15653503 G A 0.270049 6.7010e-06
21:15654243 C T 1.938660 -6.4115e-07
21:15659254 G A 1.446045 -2.8044e-05
21:15659354 C T 0.429387 1.4093e-05
21:15659550 A G 1.596677 -1.2671e-05
21:15662385 T C 0.716023 8.3164e-07
21:15663291 T C 0.308493 1.8520e-05
21:15664040 T C 0.056364 2.3665e-05
21:15666543 G T 0.036347 2.8963e-05
21:15671844 A G 0.308736 2.1123e-05
21:15672376 G A 1.295218 -8.6883e-07
21:15672510 T C 1.192341 -2.3201e-05
21:15675988 G A 0.486325 -3.2623e-05
21:15676037 C A 0.204091 -3.1443e-06
21:15685569 A G 1.257900 -2.7293e-05
21:15685873 A G 0.122543 3.4921e-05
21:15687273 T G 0.157072 1.5017e-05
21:15691132 C T 0.132362 -5.7631e-06
21:15697243 G A 0.517365 -1.3186e-05
21:15704917 G A 0.254768 1.1507e-05
21:15707829 G A 1.047681 -2.5196e-05
21:15710625 G A 0.118749 3.3422e-05
21:15712410 A G 0.606843 -3.1100e-05
21:15713139 G T 0.028505 1.8888e-05
21:15714172 T C 0.293890 -1.1119e-06
21:15714442 T C 0.067490 1.0770e-05
21:15715256 T C 0.532088 -2.1468e-05
21:15716124 T G 0.185616 -1.8448e-05
21:15726868 A G 0.038668 7.6135e-06
21:15733674 C T 0.720784 -1.9407e-05
21:15740166 G A 0.489974 2.2745e-05
21:15745390 C T 0.285470 1.2348e-05
21:15748186 A C 1.492622 2.3966e-05
21:15760715 T C 0.043254 -3.5927e-05
21:15766134 C T 1.077033 2.1481e-05
21:15769844 T C 0.066838 1.3177e-05
21:15770202 C T 0.051492 -7.2703e-06
21:15770474 A T 0.096933 -1.8258e-05
21:15774461 A G 0.040174 4.3960e-06
21:15786271 C A 0.330146 1.0775e-05
21:15787255 G A 0.043897 -9.6504e-06
21:15791600 C G 0.051761 -7.6219e-06
21:15795520 T C 0.033968 -2.3304e-06
21:15805720 C T 0.216123 3.9016e-05
21:15806446 A C 0.070555 -1.9856e-05
21:15815894 C T 0.054647 -2.2562e-05
21:15817177 A G 1.942361 -3.1461e-06
21:15818954 T C 0.037499 1.5917e-06
21:15819721 T C 1.151655 -2.1387e-05
21:15821945 G A 0.050856 -1.0982e-05
21:15822407 G A 0.193886 3.5513e-06
21:15822544 T C 0.211823 5.5212e-05
21:15827689 G C 0.074625 1.1030e-05
21:15829159 C T 0.054400 1.0322e-05
21:15833994 A G 0.043429 -1.9205e-05
21:15834113 G T 0.042624 -1.5428e-05
21:15834187 C T 0.125854 -2.4608e-05
21:15841092 C T 0.445074 4.2698e-05
21:15841939 C T 0.084976 -1.3134e-05
21:15842270 G A 0.509303 9.2327e-06
21:15842296 G A 0.700277 -3.3444e-05
21:15845052 G A 0.331973 1.3257e-05
21:15845811 T C 0.097573 2.3921e-05
21:15849705 G A 0.162217 2.0763e-05
21:15855286 T C 0.054358 4.3964e-06
21:15855466 G T 0.290531 1.7885e-05
21:15856095 C T 0.269676 1.3657e-06
21:15857013 G A 0.258163 -6.6626e-06
21:15857846 G C 0.242285 -3.7910e-05
21:15859322 A G 0.059905 8.9159e-06
21:15859450 T C 1.759601 1.3212e-05
21:15861595 C T 0.339361 2.9567e-06
21:15861633 T C 0.177001 -3.0507e-06
21:15861654 A G 0.056685 1.8421e-05
21:15862491 G A 0.154284 3.2053e-05
21:15863004 T C 0.051570 1.5983e-05
21:15864345 T C 0.246858 2.4085e-05
21:15865123 G T 0.979386 3.3908e-05
21:15865391 T C 0.077413 8.5167e-06
21:15872032 A G 0.402073 3.0809e-05
21:15875108 A C 0.021007 6.2920e-05
21:15895685 T C 0.702342 4.2068e-08
21:15896281 G A 0.276447 4.8476e-06
21:15897991 A G 0.038745 2.1848e-05
21:15898920 A G 1.689232 1.6428e-05
21:15899173 G C 0.691630 -1.8057e-05
21:15899506 A C 0.067422 -2.8232e-05
21:15899720 A G 1.174440 -2.7035e-06
21:15909363 G A 0.454860 -1.9669e-05
21:15910479 T C 0.037567 1.5846e-05
21:15918577 C G 0.446376 -1.2616e-05
21:15927691 T C 0.924210 -2.7374e-05
21:15928470 T C 0.058915 -2.5533e-05
21:15930463 C T 0.044312 2.3205e-05
21:15933046 T C 0.173077 1.1649e-05
21:15938084 A G 0.538729 -1.1146e-05
21:15938619 C A 0.069256 -4.6816e-06
21:15940552 C T 1.772455 -1.2081e-05
21:15942716 A G 0.420149 -2.1124e-05
21:15947634 T C 0.179803 -2.1035e-05
21:15951707 A G 0.769793 4.1262e-07
21:15952353 T C 0.044870 -2.3904e-05
21:15954528 A G 0.922769 -1.3650e-05
21:15954593 A G 0.637853 2.0053e-05
21:15954660 C T 1.649237 -8.0627e-06
21:15955575 T C 0.038619 -1.4394e-05
21:15957095 A G 0.031251 -2.7496e-05
21:15957324 C A 0.059168 1.8476e-05
21:15959372 G T 0.197700 1.6268e-06
21:15964119 A G 1.556344 2.3544e-05
21:15969987 G C 0.051852 7.0287e-06
21:15973297 A G 0.023837 -1.4829e-05
21:15983853 C G 0.034208 -2.3526e-05
21:15988057 G T 1.087494 -2.1033e-05
21:15989929 G T 0.200524 4.4738e-05
21:15991786 G C 1.579007 1.9709e-05
21:16000804 G A 0.235501 -9.7646e-06
21:16008484 A G 0.165985 -4.6718e-05
21:16010433 T G 0.027982 -1.0439e-05
21:16011939 T C 1.471638 -5.5439e-06
21:16016754 A G 0.084284 -1.0474e-05
21:16026567 T G 0.040644 -6.6120e-06
21:16028906 T G 1.170396 4.7412e-05
21:16047534 C T 0.033377 -9.8565e-06
21:16049200 A C 0.183321 4.3416e-06
21:16050353 T C 0.043848 3.7969e-06
21:16050720 G A 0.088056 -1.6414e-05
21:16052436 A G 0.390720 -3.8298e-05
21:16053025 A G 1.098689 1.6924e-05
21:16056682 G A 0.028914 -2.9382e-06
21:16057936 A G 0.271429 2.1686e-05
21:16058208 G A 0.039012 2.4751e-05
21:16059181 A G 1.641677 3.0660e-06
21:16060592 A C 0.802978 3.5658e-06
21:16062441 A G 0.075719 1.6839e-05
21:16064137 C T 0.452342 -4.3739e-05
21:16073200 T G 0.027924 -4.2206e-06
21:16073352 T C 1.557341 -2.4609e-05
21:16088156 A G 0.801385 2.8303e-05
21:16091027 A G 0.656205 -5.0101e-05
21:16093071 G A 0.255476 6.1324e-06
21:16093561 C A 0.530413 -6.1382e-05
21:16098111 C T 0.029225 3.3637e-05
21:16106977 G A 0.031056 5.7545e-06
21:16108008 A G 0.170007 -6.7413e-05
21:16112643 G A 1.773448 -2.5469e-05
21:16115679 C T 0.546458 -5.0134e-05
21:16119646 C T 0.439063 -2.1376e-05
21:16121060 T G 0.064086 5.7590e-05
21:16123230 C T 0.967581 5.7892e-06
21:16126012 T C 0.741480 -3.7125e-06
21:16132115 C T 0.124055 2.2350e-05
21:16135896 T C 0.610069 2.1597e-05
21:16137222 T C 0.414709 -5.0409e-06
21:16137349 G A 0.979451 -2.1235e-06
21:16138085 G A 0.066578 1.5377e-05
21:16140244 A G 0.186541 -2.8099e-05
21:16140347 G C 0.628983 -4.5007e-05
21:16140918 A G 0.372725 5.6890e-05
21:16141341 C T 0.400236 -1.9164e-06
21:16141723 A C 0.974722 -1.0175e-06
21:16143715 A G 0.058451 -4.8873e-06
21:16143938 G A 0.284539 -1.3748e-05
21:16148021 A G 0.387393 -7.2530e-06
21:16150057 C G 0.140048 8.0960e-06
21:16157707 T C 1.674703 3.6109e-06
21:16159938 G A 0.547954 3.0241e-06
21:16168754 A G 0.203805 2.5491e-05
21:16188059 C T 1.677647 -1.8884e-06
21:16188182 A G 0.054997 8.4065e-06
21:16189671 C A 1.760630 -1.7851e-05
21:16192772 G A 0.034649 -3.6865e-05
21:16196699 T C 0.033072 -1.3699e-05
21:16198017 T G 0.030790 3.2503e-05
21:16199390 A C 0.072833 -4.1404e-05
21:16204196 A G 0.317176 2.1062e-05
21:16204291 G A 0.363795 8.7780e-06
21:16209483 C T 0.842753 -1.9255e-05
21:16214917 G T 1.017407 1.9790e-05
21:16215307 T C 0.041835 2.8983e-05
21:16216345 A G 0.111286 6.9481e-06
21:16220419 T C 0.112069 -7.0682e-06
21:16224456 A G 0.248494 -9.9452e-06
21:16225451 T C 0.153482 2.9666e-05
21:16225476 C T 1.538940 -6.0607e-06
21:16225950 C A 0.063884 -2.4321e-06
21:16225991 T C 0.028291 3.6266e-08
21:16230735 T G 0.077773 4.2345e-06
21:16234795 T G 1.279790 -7.1445e-06
21:16235764 A G 0.054897 -7.6414e-06
21:16236732 T C 0.154664 1.1675e-05
21:16238548 G A 1.850526 2.1189e-05
21:16239937 G T 1.656287 -1.1690e-06
21:16241232 T C 0.077277 3.8113e-06
21:16241910 C T 0.329409 1.4104e-06
21:16242676 T C 0.117700 -1.9881e-06
21:16246638 C T 0.200108 -2.3394e-05
21:16247212 G A 1.582752 -1.5497e-05
21:16247733 T C 0.097888 -1.7240e-05
21:16247966 A G 0.029281 -1.0952e-05
21:16248158 G A 0.186294 -1.5127e-05
21:16249930 T C 0.316507 -1.7086e-05
21:16254985 T C 0.053459 3.5738e-05
21:16255403 G C 0.118356 -2.8613e-06
21:16255542 C T 1.023428 6.3041e-06
21:16256077 C T 0.484475 -2.1176e-05
21:16261346 T G 0.053160 1.2519e-05
21:16265705 G A 0.023347 1.3880e-05
21:16266353 C T 1.070915 -2.3843e-05
21:16267163 C T 0.074703 3.2134e-05
21:16295275 T C 0.873634 3.4028e-05
21:16295354 T C 0.886416 3.3200e-05
21:16311964 T C 0.075079 7.9605e-05
21:16313667 C T 0.134497 2.1204e-07
21:16318226 A G 1.274162 3.8940e-05
21:16319556 A G 0.076790 -1.5593e-05
21:16321941 T G 0.307448 7.7616e-05
21:16322828 C T 0.137925 2.6518e-06
21:16326450 T C 0.059353 2.5087e-05
21:16335989 G A 0.185139 -1.5405e-05
21:16337111 A G 0.020348 -1.9363e-05
21:16338106 A G 0.045948 -3.2161e-06
21:16339172 C G 0.207321 3.3865e-05
21:16339348 G A 0.036360 3.2662e-06
21:16339852 C T 0.027882 -2.4097e-05
21:16340289 T C 0.845489 2.1947e-05
21:16350485 T C 0.502025 3.8639e-06
21:16353531 C T 0.389730 -8.6667e-06
21:16353809 C A 0.195126 2.8942e-05
21:16359831 T G 1.973303 -2.0091e-05
21:16368653 T C 0.661860 2.4516e-04
21:16376250 T C 0.032650 3.1811e-05
21:16390101 C T 0.048288 -9.2385e-06
21:16398326 G A 0.316968 8.9598e-06
21:16400141 A C 0.032731 -3.6053e-05
21:16402431 C T 0.109362 3.8803e-05
21:16408797 C T 0.110754 4.3642e-05
21:16409421 G T 0.031153 -1.1675e-05
21:16413392 C T 0.425245 5.9693e-06
21:16416574 G T 0.185661 3.0104e-05
21:16422879 G A 0.358105 2.5619e-07
21:16428247 T C 0.061590 4.0885e-05
21:16431762 G T 1.454893 1.0881e-07
21:16435223 G A 0.555147 -1.2542e-05
21:16441645 A G 1.031108 -2.5237e-05
21:16442143 A C 0.794955 -2.2535e-05
21:16447754 C T 0.164846 -1.4992e-05
21:16448591 T C 0.087673 6.6433e-06
21:16451233 C T 0.022266 4.9709e-06
21:16451854 T G 1.041923 2.4223e-05
21:16451986 G A 0.024321 1.2074e-05
21:16452352 T C 1.404855 -1.9724e-05
21:16454335 T C 0.243093 4.6924e-06
21:16455404 C T 0.034532 -7.5208e-06
21:16460664 T G 0.073557 3.3067e-06
21:16462189 A G 0.149769 6.2933e-05
21:16462769 A G 0.515291 8.5088e-06
21:16465246 A G 0.393112 2.9946e-05
21:16465726 G T 0.060794 2.3065e-05
21:16473448 A C 0.133825 -8.9240e-06
21:16478023 T C 0.029969 -4.1365e-05
21:16480898 T C 0.950504 1.0867e-05
21:16481356 C T 0.034854 -7.2965e-05
21:16481934 A G 0.351510 7.2210e-06
21:16482558 C A 0.026402 4.3815e-06
21:16483539 C T 0.440033 -8.0114e-06
21:16484571 A G 0.061986 -3.5490e-05
21:16486886 T C 1.234712 2.4567e-05
21:16487700 G A 0.326436 -1.0625e-05
21:16487786 T C 1.207246 1.7760e-05
21:16488347 C T 0.432759 -1.3088e-04
21:16489857 T G 0.072148 -2.1850e-05
21:16498695 A C 0.063709 2.8000e-05
21:16499941 T G 0.050252 1.1734e-05
21:16505064 A G 0.292319 -9.2276e-05
21:16507044 A G 0.054423 3.3318e-05
21:16510753 G T 0.256271 4.7243e-05
21:16511502 G A 0.024240 -1.5535e-05
21:16519704 T C 0.147046 -1.3968e-05
21:16519724 A C 0.061304 -8.3480e-06
21:16520686 T C 0.059220 -1.0897e-05
21:16523219 G A 0.134546 -4.4601e-05
21:16534968 C T 0.438362 2.9615e-05
21:16547722 A G 0.038862 -4.0863e-05
21:16552671 G A 0.134997 -6.5562e-06
21:16560529 G A 0.069380 4.0312e-06
21:16561704 A G 0.044150 -3.2062e-05
21:16562709 T C 0.175700 -2.3171e-05
21:16566350 G A 0.173970 -2.9134e-05
21:16568524 T C 0.643612 -2.0876e-06
21:16569932 G A 0.053968 -1.9597e-05
21:16573322 T C 0.043153 1.3594e-05
21:16579046 T G 0.234160 3.6882e-05
21:16580011 G T 0.111221 1.1692e-06
21:16583736 G A 0.037905 -3.1526e-05
21:16587118 C T 0.101387 2.3417e-06
21:16593184 T G 1.231106 2.0000e-05
21:16594849 A G 1.043614 3.7529e-05
21:16596139 A G 0.063242 2.4528e-06
21:16596199 C A 0.120962 -7.0165e-06
21:16596404 A G 0.086579 -8.3056e-06
21:16600516 A G 0.267966 4.0034e-05
21:16609462 G C 0.058159 5.9590e-06
21:16611077 C T 1.221920 3.1383e-07
21:16615717 T C 0.049551 5.4359e-05
21:16616826 G A 0.321191 3.6144e-06
21:16621859 G A 0.226377 -9.4553e-06
21:16632404 T C 0.131157 -3.6139e-06
21:16632813 A G 0.457402 3.0913e-06
21:16635767 A G 1.709378 1.9849e-05
21:16647725 C T 0.163593 1.1408e-05
21:16648103 T C 0.052638 -9.8170e-06
21:16658799 C T 0.255836 -1.5837e-05
21:16659399 G T 1.008235 1.1442e-05
21:16664297 A G 0.026849 -2.4280e-06
21:16666163 G A 0.064585 7.2098e-06
21:16674204 G A 0.213127 -7.4422e-06
21:16675662 C T 0.029076 -8.5796e-06
21:16678278 T C 0.053258 1.0112e-05
21:16682922 G A 0.354201 1.3271e-05
21:16686538 C G 0.624964 -4.9768e-06
21:16693035 G A 0.059094 -3.8263e-06
21:16695506 T C 0.035983 -1.7216e-05
21:16710026 G A 1.130099 1.1361e-05
21:16711501 A G 0.224254 1.4294e-05
21:16715359 C T 0.024464 1.5827e-05
21:16717942 T C 0.260283 9.1859e-05
21:16727616 G A 0.045133 -3.6706e-06
21:16733939 A G 0.022270 -1.2430e-05
21:16743349 T C 0.050015 2.9581e-05
21:16744368 G A 0.080526 3.4374e-06
21:16750671 G A 0.126896 -1.9987e-05
21:16756444 A G 0.052391 -1.4394e-05
21:16758302 A G 0.022338 6.3011e-06
21:16767346 G A 0.024889 -1.2822e-05
21:16772574 A G 0.878184 -1.7257e-05
21:16780934 A G 0.032760 -8.7092e-06
21:16782627 T C 0.586738 -5.7795e-06
21:16790735 C T 0.130372 -5.9065e-06
21:16793150 C T 0.142096 -2.6239e-06
21:16794505 G A 0.602127 -9.5793e-06
21:16798616 G T 0.674937 -9.4202e-06
21:16798661 G C 0.056945 4.1186e-05
21:16802053 G A 0.032082 -8.8536e-06
21:16806827 A G 0.106995 1.1340e-05
21:16812552 A C 0.857953 1.0248e-05
21:16817051 G A 0.887759 6.6396e-06
21:16817311 A G 0.592149 6.4866e-06
21:16828249 G C 0.072135 7.6621e-06
21:16841195 C T 0.917592 -6.3624e-06
21:16841960 T C 1.190056 -2.6689e-05
21:16848564 C T 0.350900 6.3733e-05
21:16849795 C T 0.029115 -8.0797e-06
21:16853276 A C 0.048402 2.2002e-05
21:16853463 G A 0.108268 1.0674e-04
21:16853467 C T 0.024383 -2.3363e-05
21:16855993 T G 0.408279 2.1445e-04
21:16858567 T C 0.034675 -1.3291e-05
21:16863515 C T 0.478506 1.4204e-04
21:16869159 G A 0.063300 3.4255e-05
21:16869936 C T 1.236465 -1.0039e-04
21:16870438 T G 1.340617 -2.5404e-05
21:16888242 T C 0.175086 1.3848e-05
21:16895284 T C 0.280796 3.3987e-05
21:16895833 T G 0.035220 3.9267e-06
21:16903355 G A 1.721550 -4.8165e-05
21:16905247 T G 0.056500 1.0053e-05
21:16911132 A G 0.330451 -3.7217e-05
21:16918134 T G 0.021013 8.3065e-06
21:16920596 T C 0.098988 1.2036e-06
21:16922693 C A 0.790320 -1.9666e-05
21:16924093 T C 0.036976 -1.5905e-05
21:16924221 G A 0.393501 1.6584e-05
21:16929486 T C 1.182523 -6.4829e-06
21:16936395 C T 0.358427 -1.2167e-05
21:16937077 A G 0.390762 -8.0512e-07
21:16947026 T C 0.204062 1.6196e-05
21:16950627 C A 1.950754 1.6189e-06
21:16954133 A G 0.035198 -3.1040e-05
21:16956149 G A 0.035194 -8.4616e-07
21:16956866 C T 1.399026 1.5111e-05
21:16957021 C T 1.936304 -2.2180e-05
21:16961910 A G 0.204941 1.7969e-05
21:16962765 G T 0.036632 -1.2027e-05
21:16977568 C T 1.475793 -3.4323e-05
21:16992940 A G 1.495751 -3.8278e-05
21:16999267 A G 0.082038 1.3179e-05
21:17001636 A G 1.469957 -6.8957e-05
21:17012401 A G 0.133196 9.0611e-06
21:17013934 A G 0.030524 -1.4112e-05
21:17014200 A C 0.269303 -2.0264e-05
21:17018522 C T 0.055257 -1.1834e-05
21:17020990 T C 0.024295 1.4534e-05
21:17022415 C A 0.054439 1.1219e-05
21:17026360 T C 0.193143 1.5708e-05
21:17029017 G A 1.653713 1.0364e-05
21:17036954 G A 1.328319 1.4856e-05
21:17041945 G A 0.054705 -9.0958e-06
21:17044347 T C 0.086560 -1.0896e-05
21:17047540 T C 0.290508 -1.6288e-05
21:17049598 C T 0.038336 -1.3482e-05
21:17049913 C T 0.040690 -2.0515e-06
21:17052392 G T 0.045984 -5.0769e-06
21:17056144 C T 0.301641 -9.7925e-06
21:17058713 A G 0.152443 -1.1115e-05
21:17066268 A G 0.052070 1.4883e-05
21:17068804 C T 1.896033 4.9923e-07
21:17069166 T C 0.186366 -5.8960e-05
21:17079346 C T 0.181127 -7.2808e-05
21:17079538 G C 0.046250 3.5398e-06
21:17088977 G A 1.641940 6.2544e-05
21:17100275 C T 1.830350 -1.4723e-06
21:17101594 C T 0.065371 1.5841e-06
21:17103037 A G 0.040277 -5.3481e-06
21:17110755 A G 0.257215 -5.2773e-05
21:17115398 T C 0.037100 -6.1561e-07
21:17128718 A G 0.040894 -8.0430e-06
21:17134334 T G 0.024535 3.0738e-05
21:17135395 G A 0.095814 3.1279e-06
21:17143899 G A 0.061096 -9.1808e-06
21:17144836 G C 0.053111 4.6871e-05
21:17145011 A G 0.449041 -1.8037e-05
21:17145473 G A 0.373406 -3.6690e-05
21:17161704 A G 0.180770 -9.5636e-05
21:17168105 A G 0.099699 -9.5261e-06
21:17171858 A C 0.177891 -6.6582e-05
21:17174817 G A 0.046818 -6.0124e-06
21:17188154 G A 0.038116 4.2973e-05
21:17188204 A G 0.070499 3.3958e-05
21:17198170 G A 0.069542 -2.5843e-05
21:17203648 T G 0.080454 4.5061e-05
21:17203785 T A 0.083759 -4.0033e-05
21:17219811 G A 0.034922 6.9622e-05
21:17242234 G A 0.272351 -3.9224e-05
21:17247111 A G 0.031819 4.9188e-06
21:17247213 T C 0.254242 -1.3938e-04
21:17257764 G A 0.043575 4.4060e-05
21:17260269 G C 0.078533 -9.9203e-06
21:17277516 A G 0.082723 2.4643e-05
21:17278962 C A 0.040339 -6.2841e-07
21:17295381 T C 0.063362 4.1939e-05
21:17295733 C T 0.239493 -8.6688e-05
21:17308629 T C 0.075861 2.1031e-05
21:17309623 C G 1.829649 1.5927e-05
21:17312072 G A 0.241347 -2.1353e-05
21:17314193 C T 0.448102 -2.7920e-05
21:17321799 A C 0.215692 -3.3856e-05
21:17327135 T C 0.366545 -3.0934e-05
21:17333558 C T 0.201231 6.6084e-05
21:17340801 G A 1.080133 4.5241e-05
21:17342750 T C 0.061901 9.8263e-07
21:17343760 C A 0.025678 4.0926e-05
21:17345167 G T 0.079743 -1.9308e-05
21:17346248 G C 1.185807 4.4088e-05
21:17351099 C A 0.033120 1.1288e-05
21:17357892 T C 0.039008 3.1454e-05
21:17362334 C G 0.053666 -1.7618e-05
21:17362346 C A 0.028690 3.6351e-05
21:17366493 T C 0.094067 -5.0515e-06
21:17367447 G A 0.050573 1.4789e-06
21:17371850 C T 1.194578 2.7371e-05
21:17373082 C T 1.317448 7.5097e-05
21:17373401 G A 0.057811 -3.9527e-05
21:17377165 T C 0.123348 6.2763e-05
21:17384453 C T 0.045020 -8.7511e-06
21:17389445 C T 1.517122 5.8558e-05
21:17391497 C T 0.035526 9.5331e-06
21:17394903 G A 1.515619 5.5323e-05
21:17398251 A G 0.082493 -1.6175e-05
21:17399131 C T 0.093756 1.5028e-05
21:17400711 C T 1.522227 6.0252e-05
21:17406819 G C 1.699686 2.1088e-05
21:17408456 G A 0.217707 1.3509e-05
21:17410959 C T 1.553907 4.9674e-06
21:17416115 A C 0.046743 3.1406e-05
21:17416393 C A 0.379671 8.8479e-06
21:17416526 C T 0.084690 -7.8185e-07
21:17421475 T C 1.250250 -5.1108e-06
21:17426883 T C 1.611819 3.4720e-05
21:17431897 T C 1.159672 -5.9136e-07
21:17438341 T C 0.653304 -9.9694e-07
21:17440093 A G 0.066760 -1.4044e-05
21:17441765 C T 0.103591 4.1852e-06
21:17443017 C T 0.808775 -9.5642e-06
21:17444579 A G 0.033744 -9.1828e-07
21:17447996 C T 0.030011 1.9598e-05
21:17459507 T C 0.124640 1.3297e-05
21:17470264 C T 0.804225 -1.2163e-05
21:17471867 C T 0.044095 -2.6732e-05
21:17481982 T C 0.078452 -1.4048e-06
21:17488119 C T 0.663252 -1.7848e-05
21:17506103 A G 0.057120 -2.3460e-05
21:17526389 T C 0.062924 1.0825e-05
21:17529193 T C 1.118615 -2.8957e-05
21:17536247 T C 0.632725 5.6363e-06
21:17539232 G A 0.056104 -1.0527e-05
21:17541540 A G 0.039940 -7.2867e-06
21:17544930 G A 0.175314 8.9500e-06
21:17548259 G A 0.085031 3.4971e-05
21:17557635 C A 0.041501 -2.6755e-06
21:17557780 A G 1.828127 -3.6060e-05
21:17563269 A C 1.338777 4.6285e-05
21:17563694 C T 1.864529 -5.6833e-05
21:17572240 A C 1.862234 1.0340e-05
21:17576565 G A 1.180397 3.5662e-05
21:17581522 C T 0.082389 1.1152e-05
21:17584300 G T 1.279790 1.2019e-05
21:17593061 G A 1.135565 3.8645e-05
21:17607107 C T 0.137795 -1.7262e-05
21:17615869 A G 0.038989 -1.1321e-05
21:17618519 C T 1.858982 -1.0409e-05
21:17624130 A G 0.520536 2.7652e-05
21:17625523 C T 0.056757 -2.5712e-05
21:17631636 G T 1.225371 2.1149e-05
21:17637496 C T 1.966299 -5.4349e-05
21:17639822 C T 1.974390 -3.2671e-05
21:17640303 G A 0.137409 8.1437e-06
21:17642347 A G 0.023178 -3.8303e-05
21:17650003 A G 0.829107 -2.5432e-05
21:17657050 G A 0.100397 3.3135e-06
21:17658152 G T 0.130732 2.0614e-05
21:17659073 A G 0.066913 5.0279e-05
21:17661163 C T 0.285048 2.8001e-05
21:17661418 G A 0.136997 2.4571e-05
21:17664956 G T 0.762983 -2.6853e-06
21:17667779 A G 0.591328 -3.9102e-06
21:17669569 A G 0.541342 2.5133e-06
21:17669883 C A 0.109793 7.2585e-06
21:17670775 G A 0.632933 1.6732e-05
21:17673392 C T 0.074161 4.5490e-05
21:17673453 T C 0.559918 7.8144e-06
21:17677057 A G 0.062300 2.6389e-05
21:17685246 A G 0.278667 -1.5355e-05
21:17686610 G A 0.091065 2.9801e-05
21:17689931 G A 0.031244 4.3966e-05
21:17690857 T C 0.176096 -7.3464e-06
21:17692207 T G 1.169951 3.7354e-05
21:17693951 A C 1.690491 -1.0839e-04
21:17698360 A G 0.024250 -1.1545e-05
21:17703016 T C 1.941195 8.7447e-06
21:17713124 C T 0.085281 -2.9364e-05
21:17717092 C T 0.025564 4.7217e-05
21:17717125 G A 0.045257 1.5170e-05
21:17720734 T C 0.122790 -1.6468e-05
21:17724889 T C 0.076543 1.6679e-05
21:17727300 T C 1.803787 6.5764e-05
21:17728224 G A 0.363721 1.3230e-05
21:17728967 T G 0.076955 3.0664e-05
21:17734464 T C 0.048158 -3.2167e-05
21:17735731 T C 0.416933 2.9571e-05
21:17739886 A G 0.042468 1.2274e-06
21:17740321 G A 1.927514 4.9597e-06
21:17740482 C G 0.034250 2.8305e-06
21:17743053 T C 1.106307 -7.9898e-06
21:17743491 G C 1.800982 4.3947e-05
21:17744472 A G 0.109229 -1.6227e-05
21:17746220 C T 1.154151 -2.5681e-06
21:17746249 G A 1.818766 1.6611e-05
21:17747248 G A 0.024655 -1.8462e-05
21:17748985 C T 1.410201 -9.9190e-06
21:17749198 G C 0.462348 4.4919e-06
21:17751274 T C 0.077303 -4.0182e-06
21:17758884 C A 0.477562 -3.6956e-05
21:17759486 G T 0.434869 -1.6561e-06
21:17761933 A C 0.847566 7.3223e-05
21:17762716 G A 1.939222 4.0789e-06
21:17763803 A G 0.600692 -2.0060e-05
21:17768070 G A 0.056922 2.6078e-06
21:17772222 T C 0.349871 4.0778e-06
21:17774476 T G 0.375029 1.2506e-05
21:17774632 T C 0.020241 -7.0368e-06
21:17774836 A G 1.168163 7.1665e-06
21:17777893 C T 1.284967 -1.7158e-06
21:17781070 C T 0.616567 -1.2591e-05
21:17790937 C A 0.476747 8.7353e-06
21:17796889 C G 1.875935 -4.3520e-05
21:17799234 A G 0.112633 -5.9004e-06
21:17802816 A G 0.040404 -1.2295e-05
21:17805131 A G 0.040651 -6.1864e-06
21:17805137 T G 1.243187 -4.4718e-06
21:17806283 C A 0.186577 -4.9356e-06
21:17808052 A G 0.049418 -9.5640e-07
21:17808199 C T 0.197901 -1.5135e-05
21:17808322 A G 0.029858 -3.4419e-06
21:17817068 T C 1.167154 -2.1420e-05
21:17817283 A G 0.091260 -1.0202e-05
21:17826149 C A 0.073680 -9.3247e-06
21:17826260 C T 1.036824 1.1571e-05
21:17826343 C T 0.025214 1.0048e-05
21:17827995 T C 0.175706 -2.5253e-05
21:17830006 T C 0.117087 -2.5380e-05
21:17833730 G A 0.112523 -1.2428e-05
21:17841907 G A 1.937920 -6.2508e-07
21:17846009 C T 0.034000 2.3490e-05
21:17849370 G T 0.086612 1.0106e-05
21:17865222 A C 0.064469 -3.8156e-05
21:17894421 A G 0.075835 -2.5976e-05
21:17897082 T C 0.065390 1.3811e-05
21:17898354 C G 0.135611 -1.2688e-05
21:17904243 G A 0.098358 -5.1145e-06
21:17908245 G A 0.039709 -1.8012e-05
21:17910459 C A 0.138827 -7.8983e-06
21:17913097 C T 0.046730 -2.0208e-05
21:17930405 T C 0.227412 -6.0324e-06
21:17938901 C T 0.026921 -2.9008e-05
21:17941638 G A 0.197534 1.0189e-05
21:17945877 G A 0.123364 3.6795e-06
21:17951417 A G 0.036577 3.5919e-06
21:17955036 T C 0.062732 8.6496e-06
21:17961544 G A 0.273003 9.6917e-06
21:17968542 T C 0.026142 2.8615e-05
21:17969020 A G 0.098167 7.6716e-06
21:17971373 C G 0.573544 -1.5704e-06
21:17973030 G A 0.027158 2.9376e-05
21:17978853 A C 0.080681 -2.7531e-05
21:17979019 A G 0.026684 2.9269e-05
21:17981607 T C 0.041066 1.2911e-05
21:17983240 T C 0.140301 -5.6632e-06
21:17989345 G T 1.971489 -3.0136e-05
21:17996201 T C 1.741846 -3.0643e-05
21:17997229 A G 0.051355 -1.0040e-05
21:18002476 T C 1.750779 1.6057e-05
21:18003265 C G 1.474345 2.9674e-06
21:18007345 G A 1.173201 3.0492e-06
21:18009636 C A 0.039557 2.0875e-05
21:18010708 A G 0.022899 1.5470e-05
21:18016297 G T 0.023000 -2.8143e-05
21:18017485 G A 0.031446 1.7347e-05
21:18021050 T C 0.154024 -5.4633e-07
21:18021716 T C 0.691994 2.5683e-05
21:18025212 T G 0.060898 3.5598e-05
21:18032349 G A 0.237276 -4.9141e-06
21:18042727 G C 0.157582 2.6024e-05
21:18045822 T C 0.023425 1.3440e-05
21:18046205 T C 0.041199 -6.9692e-06
21:18046232 G A 0.761503 2.1276e-05
21:18047417 G A 0.119466 1.9667e-05
21:18048206 C T 0.721485 -1.2127e-05
21:18048568 A C 1.465055 1.0051e-05
21:18049996 C T 0.698904 -7.8634e-06
21:18050165 C T 0.571707 -3.0854e-05
21:18050542 A G 0.577186 1.2344e-05
21:18054189 T G 0.796714 6.4191e-06
21:18057043 A G 0.512558 -3.0359e-05
21:18063924 C T 0.053322 2.9926e-06
21:18064711 G A 0.362319 1.5346e-05
21:18078013 A G 0.041926 -8.4862e-06
21:18080579 T C 0.041134 -3.0152e-05
21:18081151 A G 1.352714 1.2702e-05
21:18084285 C T 0.046759 2.6309e-05
21:18091248 T C 0.907669 -2.2015e-05
21:18092550 A C 0.030783 1.4542e-05
21:18097194 T C 0.020906 -8.9093e-07
21:18097487 A C 0.881245 -1.1485e-05
21:18101068 A G 0.078530 -5.2884e-05
21:18110165 T C 0.041144 -2.4548e-05
21:18112371 T C 0.092123 3.2510e-05
21:18113191 A G 0.645371 8.2670e-06
21:18120464 C T 0.135172 -2.1669e-05
21:18120864 C A 0.066780 -1.0995e-04
21:18136417 G A 0.067189 -1.4073e-04
21:18138050 T C 0.104551 1.3933e-05
21:18139477 G A 0.032793 -1.8153e-05
21:18142335 A G 0.141839 -8.6188e-06
21:18145697 A G 0.060853 -9.8524e-06
21:18146012 G A 0.116739 -1.2362e-05
21:18146570 G T 0.108846 -6.0288e-05
21:18169975 A G 0.030595 -1.5126e-05
21:18170787 G A 1.900613 3.1165e-06
21:18179091 G T 0.398477 -1.1366e-05
21:18187364 T C 0.078734 -1.5449e-06
21:18187408 C T 0.784996 -7.8068e-06
21:18189825 G A 0.102954 2.5506e-05
21:18201372 A G 0.090893 6.2611e-06
21:18201970 A G 0.027947 -7.8584e-06
21:18203166 C T 1.952751 9.1942e-06
21:18208052 A G 0.641106 -1.7752e-05
21:18211592 T C 0.030667 -1.9255e-05
21:18214911 T C 0.080471 -1.2532e-05
21:18216920 T C 0.370962 1.5723e-05
21:18219698 C A 0.604434 -2.3159e-05
21:18221647 A G 0.039969 -1.1606e-05
21:18224738 T C 0.488432 -9.1452e-06
21:18226195 C T 0.199696 3.3853e-05
21:18227964 G T 0.034328 2.9877e-05
21:18236960 A G 0.062459 1.6341e-05
21:18239304 T C 0.028476 -2.0678e-05
21:18248184 C A 0.097196 2.9258e-06
21:18250520 T C 0.036295 -1.3430e-05
21:18260972 G A 0.078319 -2.0267e-05
21:18261286 C T 1.524626 3.3206e-05
21:18261527 G A 1.449264 1.1758e-05
21:18262773 G A 0.095171 -7.7563e-07
21:18270570 C G 0.931692 4.7247e-05
21:18271423 C T 0.108521 -2.5170e-05
21:18271587 T C 0.282874 8.3091e-05
21:18275031 T C 0.968266 2.5965e-05
21:18275118 A G 0.032500 1.5026e-05
21:18282137 G A 0.732648 -1.9636e-04
21:18282957 T C 0.034782 2.4740e-05
21:18285057 A G 0.139710 6.4614e-06
21:18285438 G C 0.665547 -5.4978e-05
21:18292297 A G 0.973378 -9.0665e-06
21:18297514 A G 1.633157 -1.2814e-05
21:18297682 A G 0.027473 9.0965e-06
21:18304035 A C 0.548003 1.7584e-05
21:18310109 A G 0.036467 1.3174e-05
21:18315261 G T 0.126191 -3.6698e-05
21:18320324 C T 0.544416 3.9179e-05
21:18329122 T C 0.028184 5.6191e-06
21:18338889 C A 1.036879 5.9088e-05
21:18340590 C T 0.246167 -2.5594e-05
21:18346367 C G 1.026703 5.5274e-05
21:18347660 A C 1.485546 -3.1128e-05
21:18350649 C A 0.022967 1.1881e-06
21:18351652 A G 0.119972 -1.4579e-05
21:18352621 T G 0.037976 -1.1042e-05
21:18364004 G A 0.379551 5.5001e-05
21:18368564 T C 0.599183 3.6297e-05
21:18381340 G A 0.683269 1.4636e-05
21:18384238 A G 0.550908 -6.4555e-05
21:18385661 C T 1.720301 -8.4219e-06
21:18385875 C T 1.037493 -2.2567e-05
21:18402387 G C 0.178170 2.1591e-05
21:18414153 A G 1.178731 6.7677e-05
21:18422609 C T 0.461579 -4.5526e-05
21:18425348 A G 1.010721 -6.8780e-05
21:18435973 A G 0.363468 4.5968e-06
21:18436537 A C 0.794474 3.9245e-05
21:18438797 T C 0.550862 -2.6897e-05
21:18439288 T C 0.059441 5.2403e-06
21:18439957 G C 0.034734 -2.4682e-05
21:18445229 A C 0.059574 -2.8759e-05
21:18452225 G T 1.870333 -8.3676e-05
21:18462770 G C 1.287184 -2.1103e-05
21:18470709 C T 0.238760 1.4008e-05
21:18470711 A G 0.068029 4.0584e-05
21:18472273 G A 1.049502 -4.3425e-05
21:18473316 A C 0.147383 1.5009e-05
21:18474721 T C 0.103292 1.1872e-05
21:18476235 C T 0.054965 -4.4729e-05
21:18490867 G A 1.268638 -1.0014e-05
21:18501960 T C 1.122046 -1.3512e-05
21:18515397 C T 0.047908 4.2012e-05
21:18517780 C T 1.226640 -9.6930e-06
21:18525178 T C 0.040287 2.0135e-05
21:18531189 G C 1.612228 1.7794e-05
21:18531622 G A 0.044504 1.2864e-05
21:18535680 T C 0.038921 -3.5869e-05
21:18542754 G A 0.065494 -4.1011e-05
21:18542872 T G 0.555400 -3.5397e-05
21:18543283 A G 0.101325 1.9838e-07
21:18544139 A C 1.148701 -2.8935e-05
21:18544296 C T 0.059094 -3.1626e-05
21:18547354 A C 1.943425 4.3086e-06
21:18547664 G A 0.497663 -2.7899e-06
21:18548183 A C 0.048973 5.2316e-05
21:18557992 C T 0.020312 2.5960e-07
21:18558413 T C 1.900931 -2.8242e-05
21:18564898 T C 0.050482 -3.0654e-06
21:18573289 G A 0.783244 -9.3648e-06
21:18574904 C A 0.090257 -1.9969e-05
21:18582160 T C 0.119011 2.3090e-05
21:18583626 C T 0.338452 -3.8631e-05
21:18587290 G A 0.088134 2.0340e-06
21:18589966 A G 0.327702 -5.0050e-07
21:18597209 G A 0.029248 3.3931e-05
21:18597853 C A 0.055341 2.3666e-05
21:18621625 T G 0.064361 -4.8647e-06
21:18625355 C A 0.159938 -1.0857e-05
21:18626904 A G 0.146617 -6.0522e-08
21:18628358 C T 1.345479 1.1156e-05
21:18630762 T C 0.049931 -2.4402e-05
21:18632299 T C 0.071843 3.2747e-05
21:18632671 T C 0.499935 1.8940e-06
21:18636633 G C 0.079273 4.7867e-06
21:18637686 C T 0.267829 -2.8190e-05
21:18643607 C T 0.091058 5.5505e-06
21:18650150 G A 0.690679 -2.5304e-05
21:18662318 G A 0.716325 -2.3531e-05
21:18696946 G A 0.031575 6.7387e-05
21:18698598 A G 1.119213 -2.2270e-05
21:18698846 C A 0.443221 -2.3951e-05
21:18710371 C A 0.460203 -1.8564e-05
21:18719994 A G 0.330711 -8.6481e-06
21:18722651 T C 0.527739 -2.1543e-05
21:18723765 A C 0.048086 1.3760e-05
21:18728968 A G 0.037992 -2.0766e-05
21:18730245 C T 0.123530 1.0155e-05
21:18731281 G T 0.072716 1.9662e-05
21:18733011 T C 0.515658 -3.0548e-05
21:18736848 T C 0.158938 -9.5866e-06
21:18737223 G A 1.724767 -1.3708e-05
21:18739946 A C 0.078588 3.5137e-05
21:18764297 T C 1.052391 4.8090e-06
21:18764496 G T 0.028310 -1.4135e-05
21:18766325 A G 0.733021 2.0102e-05
21:18767799 G T 0.689673 1.5073e-05
21:18770484 G A 0.862617 -4.2519e-05
21:18775707 G A 0.116275 3.2194e-05
21:18781828 C T 0.277632 2.6723e-05
21:18786001 G A 0.889876 1.1822e-05
21:18786168 G A 0.670756 -3.2620e-05
21:18788509 G A 0.043085 -5.3047e-06
21:18790282 G C 1.779514 1.2167e-05
21:18792933 G A 0.960657 -7.8155e-06
21:18800329 A C 1.036227 -3.3705e-05
21:18803514 G A 0.062881 -1.4502e-05
21:18806326 T C 0.039115 -1.7199e-05
21:18808923 G T 1.404962 2.0885e-05
21:18810795 G T 0.111306 2.8766e-05
21:18813490 G A 1.070266 1.8004e-05
21:18814425 G A 0.022601 4.1494e-05
21:18819147 A G 0.022516 4.0169e-05
21:18819261 G A 0.168630 8.6273e-06
21:18821866 T C 0.135325 -8.9114e-06
21:18821964 C G 0.926725 3.0645e-06
21:18822174 A G 0.269524 3.4473e-05
21:18823519 A G 0.042329 7.7549e-06
21:18824378 C A 0.038158 -4.9597e-06
21:18824403 A G 1.008436 3.9241e-05
21:18824505 T C 0.034925 -3.6761e-05
21:18825044 A G 0.026483 2.5591e-05
21:18825247 C T 0.385403 -4.2695e-06
21:18825927 G A 0.426141 -1.5027e-05
21:18826595 A G 0.096599 -4.3326e-06
21:18828052 C A 1.950245 1.8463e-05
21:18828524 G A 0.025554 -9.8568e-06
21:18830047 A G 0.051748 -6.2081e-06
21:18830470 T C 0.681120 1.5699e-05
21:18832365 G A 0.129943 -3.7897e-06
21:18832640 G T 1.346482 -2.1022e-05
21:18836059 A G 0.113916 1.4827e-05
21:18836467 C T 0.021422 3.0782e-05
21:18838900 A G 0.712131 6.7270e-06
21:18839857 G T 0.027995 -5.8724e-07
21:18841879 A G 1.296763 1.4511e-05
21:18843067 A G 0.520861 -5.0125e-05
21:18844860 G C 0.838244 1.3036e-05
21:18847263 T C 0.027911 -4.4058e-06
21:18849807 C T 0.692744 -3.6521e-05
21:18852105 G A 1.655076 -1.9433e-05
21:18853902 T C 0.715533 7.5307e-07
21:18865820 A G 1.598959 1.6934e-05
21:18866646 T C 0.110309 2.7442e-05
21:18872562 T C 0.377957 2.6497e-05
21:18877791 T C 0.741830 5.1234e-06
21:18885898 T C 0.659269 -6.4504e-07
21:18890217 A G 0.424788 7.2671e-06
21:18895367 G A 0.119044 -1.7780e-05
21:18899827 T G 0.041089 1.1544e-05
21:18901969 A G 0.189621 -1.3302e-05
21:18903657 G T 0.303287 -1.5857e-05
21:18908394 T C 0.112478 -4.6663e-06
21:18910659 T G 0.028086 -3.3104e-06
21:18920691 T C 1.255054 6.9247e-06
21:18924703 C A 0.069805 2.9007e-06
21:18933828 G A 0.404855 -3.5749e-05
21:18937758 G A 0.261464 1.8637e-05
21:18947070 G A 1.739049 -1.2802e-05
21:18951211 G A 1.147373 3.8240e-05
21:18951407 G A 0.038246 4.0125e-05
21:18952076 C T 0.036775 -2.0759e-05
21:18954924 T C 0.112530 -1.0394e-06
21:18956705 C T 0.205493 2.0362e-05
21:18958316 A C 0.860270 -9.0014e-05
21:18958380 A G 0.051563 6.7082e-06
21:18964358 G A 0.269696 -9.0176e-05
21:18968320 T C 0.774792 -1.2076e-04
21:18987988 G T 0.076124 8.2134e-05
21:18989377 A G 0.060145 6.2223e-06
21:18997213 G A 0.313742 -9.6097e-05
21:19011263 C T 0.384105 -1.0115e-04
21:19021099 G A 0.023535 -3.8258e-05
21:19023398 T C 0.390496 -4.4754e-06
21:19024276 T C 0.847313 -7.5676e-05
21:19031380 G C 0.429079 -7.6056e-05
21:19035747 T A 0.020523 -2.6731e-05
21:19040005 C T 0.409912 -3.5109e-05
21:19041179 G A 0.167595 -3.3917e-05
21:19042323 A G 0.496251 -6.9623e-06
21:19043295 A G 0.028651 -7.3143e-06
21:19044157 A G 0.075316 -1.8174e-05
21:19044975 A G 0.153589 -3.7586e-07
21:19046239 G A 0.637639 -1.0759e-05
21:19046679 A T 0.447207 -1.2424e-05
21:19046706 T C 0.165388 -1.0190e-05
21:19050937 A C 0.052047 6.8989e-06
21:19052087 G T 0.037700 -1.3761e-05
21:19055599 A G 0.365168 7.4205e-06
21:19065456 G A 0.624841 -1.5971e-06
21:19069533 C T 0.198349 -2.7511e-05
21:19070108 C T 0.028787 -3.0367e-06
21:19081705 T C 0.203043 -2.2216e-05
21:19098871 T C 0.429170 1.5235e-05
21:19098952 C A 0.033351 -4.1456e-06
21:19101703 A G 0.037752 5.0776e-06
21:19109348 G A 0.090296 -2.8821e-05
21:19124722 G A 0.044231 1.6120e-05
21:19126079 C T 0.028651 1.7139e-05
21:19128706 G A 1.428245 -4.0293e-06
21:19131238 C G 1.389077 -1.1709e-05
21:19132932 A G 0.343077 1.5804e-05
21:19133448 A G 0.056403 4.0832e-05
21:19133902 C A 0.037006 -2.8276e-05
21:19134195 G A 0.195548 3.9029e-05
21:19134859 C G 0.328192 4.0627e-05
21:19136052 C T 0.024026 -5.8004e-06
21:19137444 G A 0.131979 -3.5241e-06
21:19137559 C T 0.062560 -1.2879e-05
21:19139775 C T 0.605220 -4.3505e-06
21:19148593 C T 0.268836 -3.7043e-05
21:19149091 G T 0.026041 -1.2331e-05
21:19150133 T C 0.804949 -2.5040e-05
21:19152209 G C 0.032588 -3.7978e-05
21:19153629 A G 0.056344 9.5604e-06
21:19154859 C T 0.960222 3.8823e-05
21:19156265 T C 0.063024 8.5193e-06
21:19157375 C T 0.122975 1.2405e-05
21:19157380 A C 0.693951 4.2722e-05
21:19157415 A G 0.567831 -1.2046e-05
21:19159523 G A 0.955561 2.9146e-05
21:19169155 C G 0.690822 3.0215e-05
21:19169218 C G 0.446067 -2.3041e-05
21:19186614 A G 1.266086 1.3832e-05
21:19195407 G A 0.086982 5.1258e-05
21:19197465 A C 0.173090 -1.2721e-06
21:19202051 T C 0.119008 -2.7818e-05
21:19225264 G A 1.748328 1.7146e-05
21:19226121 T C 0.892875 1.2721e-05
21:19226451 T C 1.345885 7.4198e-06
21:19228178 G A 1.537217 1.4856e-05
21:19231555 T C 0.442750 -3.7916e-06
21:19253526 A T 0.189378 7.2377e-06
21:19254879 A G 0.772481 4.7652e-05
21:19259311 G A 1.177784 6.5232e-06
21:19262456 A G 0.117077 4.5269e-05
21:19265968 C A 0.791939 8.0297e-05
21:19286918 C T 0.850205 5.6011e-05
21:19308354 C T 0.035889 2.5126e-05
21:19316624 C A 0.794146 2.9408e-05
21:19332324 A G 0.614406 3.2151e-05
21:19332843 A C 1.762295 5.8102e-05
21:19334643 C T 0.074531 2.4590e-05
21:19340281 A G 0.741752 -4.0668e-06
21:19349223 T C 0.097485 6.4550e-05
21:19357631 G T 0.226935 3.4742e-05
21:19357993 T C 0.737140 4.7433e-08
21:19361543 T G 0.039667 6.8656e-06
21:19362312 T C 1.492424 -4.0841e-05
21:19367979 A G 0.029975 3.0575e-06
21:19375928 A G 0.110095 -6.1990e-06
21:19377393 A G 0.272341 -2.8493e-05
21:19377939 G T 0.226254 1.2017e-04
21:19391326 C T 0.151119 -2.6387e-06
21:19395457 C T 0.379515 6.8817e-05
21:19397763 A C 0.113636 3.4248e-05
21:19399885 G A 0.095814 -1.5138e-05
21:19403222 G A 1.282624 1.7355e-05
21:19404052 G T 0.244722 9.5821e-05
21:19405159 A C 1.011964 -6.3697e-06
21:19408302 C T 0.239704 7.0760e-05
21:19413893 T G 0.113756 1.3720e-06
21:19414919 T C 0.870199 4.1045e-05
21:19418752 T C 0.037807 4.9391e-06
21:19419466 G A 0.994414 1.8836e-05
21:19419535 T A 0.081152 1.3318e-05
21:19424431 G A 1.315228 -1.0793e-05
21:19425820 G A 0.045656 1.9862e-05
21:19426998 T C 0.036133 7.4805e-06
21:19427023 T C 0.057597 9.9332e-06
21:19427488 C A 1.960076 -5.5606e-06
21:19427627 A G 1.970872 -7.5204e-06
21:19427805 G A 0.077923 8.3958e-06
21:19437645 T C 1.732411 -2.4981e-06
21:19453447 T G 1.021387 1.3817e-05
21:19462686 T G 0.072580 5.2982e-06
21:19474416 G C 0.029706 4.5184e-05
21:19474615 T C 1.019108 5.3067e-05
21:19475741 G A 0.109861 -2.7178e-05
21:19475795 A G 0.024545 1.0230e-05
21:19480435 G A 0.117265 -1.1130e-06
21:19480530 C T 0.093292 9.6744e-06
21:19480661 G A 0.040761 -2.1043e-05
21:19480843 T G 0.081658 -1.7459e-05
21:19481009 T C 0.079688 -3.8264e-05
21:19481664 C T 1.673389 -9.2134e-06
21:19482487 T G 0.099004 2.2006e-06
21:19483119 A G 0.051070 1.4368e-06
21:19484268 T C 1.522062 -2.3973e-05
21:19487804 T C 0.366447 2.9778e-05
21:19488183 C T 0.839010 -5.8154e-05
21:19491302 A G 0.707619 -1.2800e-05
21:19494271 C T 0.280271 -6.1150e-06
21:19494461 A G 0.061067 -1.3785e-05
21:19496596 A G 0.028287 -8.1331e-06
21:19497856 C T 0.032289 -1.5567e-05
21:19501856 A G 0.887594 4.6353e-06
21:19502547 A G 0.146202 3.2317e-05
21:19504855 T C 0.349455 -1.3954e-05
21:19506715 T C 1.360429 1.7248e-05
21:19509875 C G 1.497540 3.3403e-06
21:19510041 G A 0.041673 2.2688e-05
21:19511242 G A 0.037613 -6.0723e-06
21:19526240 C T 1.870751 8.3462e-06
21:19527049 T C 0.275093 -2.1932e-05
21:19527293 G A 0.026502 1.5615e-05
21:19528144 C T 0.101419 1.5759e-05
21:19529480 T C 0.127996 -3.9892e-06
21:19534836 G T 1.927894 2.1287e-05
21:19535591 C A 1.175687 1.4400e-05
21:19536638 T C 0.048288 -1.8022e-05
21:19541320 C T 0.210359 2.9252e-05
21:19544039 G C 0.047071 1.5830e-05
21:19545581 G A 1.968808 1.1791e-05
21:19548232 A G 0.179777 -2.9292e-05
21:19550449 G A 1.519160 -8.5055e-06
21:19551284 A G 1.566539 -3.9310e-06
21:19551337 G T 1.807325 1.1320e-05
21:19552880 G A 0.403505 5.7962e-05
21:19553380 A T 0.047496 1.8214e-05
21:19555391 G A 0.029975 -5.6344e-06
21:19556053 A G 0.074290 7.3785e-05
21:19558150 G C 0.161996 4.8210e-05
21:19558337 G A 0.176041 1.4415e-05
21:19559058 G A 0.097109 -4.4513e-06
21:19560078 G T 0.179793 -2.2016e-05
21:19560688 G A 0.134640 4.0704e-05
21:19561040 C T 0.141421 3.0663e-05
21:19561326 C A 0.239266 6.0676e-05
21:19562494 G A 0.664930 5.8804e-06
21:19563533 C T 0.205399 -8.4490e-06
21:19568486 C T 1.180604 1.5251e-06
21:19568932 T C 0.135487 2.0697e-05
21:19571190 A G 0.056046 4.4451e-06
21:19574901 A G 1.499260 9.6058e-06
21:19575926 C T 0.101114 1.3832e-05
21:19581800 T C 1.824781 6.5440e-07
21:19582526 G A 0.242788 2.8336e-05
21:19584708 G A 0.767268 7.0390e-06
21:19595527 G A 0.059064 3.1037e-06
21:19596631 C A 1.553329 4.4655e-05
21:19600576 T G 0.087611 -1.6792e-05
21:19600970 G T 0.040018 1.0021e-05
21:19606419 G A 0.189112 4.2615e-05
21:19618935 A G 0.043608 -4.1866e-05
21:19624679 G A 0.233628 -5.5678e-06
21:19625730 T G 0.051956 -8.8089e-07
21:19640343 G T 1.598611 -1.5874e-05
21:19642691 G T 1.863718 1.9710e-05
21:19647965 T C 0.063664 9.0087e-07
21:19654798 A C 1.639856 4.7995e-05
21:19656171 C A 0.848293 5.0911e-05
21:19656266 C T 0.028547 -2.3230e-05
21:19656267 G A 0.171746 2.1904e-05
21:19657794 A C 0.037359 4.6991e-06
21:19658718 C T 1.549690 1.3877e-05
21:19660206 C T 0.869716 -3.9787e-05
21:19662058 A G 0.052177 4.2406e-05
21:19664394 G A 1.666203 2.4578e-05
21:19665104 A C 0.309541 1.4402e-05
21:19667255 A G 0.202484 5.7984e-05
21:19667434 G A 0.094853 -2.9296e-06
21:19667864 T C 0.189134 -8.8716e-05
21:19670118 A G 1.568354 1.5861e-05
21:19673844 A T 0.038917 -2.0793e-06
21:19678660 C T 0.205230 -7.6621e-06
21:19680072 T C 0.854847 -2.6556e-05
21:19680830 T C 0.122442 1.3277e-06
21:19683216 A C 0.370219 1.1948e-05
21:19683303 A G 0.780287 -6.4736e-05
21:19685405 G A 0.714280 -9.2801e-05
21:19686959 T C 1.421974 4.0450e-05
21:19687087 C T 0.769011 -4.1672e-05
21:19688786 G A 0.639048 8.1740e-06
21:19697051 G A 0.953202 -5.1131e-06
21:19700768 A G 0.325917 -3.6955e-05
21:19704296 T C 1.811807 -2.8141e-05
21:19706762 A G 0.593295 8.9885e-06
21:19707768 G T 1.745138 -1.3094e-05
21:19711087 C T 0.047327 -8.0742e-06
21:19717241 C T 1.520708 -3.7053e-05
21:19717634 T C 0.316786 3.4654e-05
21:19718292 T C 0.134179 -9.8179e-06
21:19718818 G T 1.163612 -7.1843e-06
21:19721194 A C 0.323284 -1.6811e-05
21:19723008 C A 0.334174 -2.2162e-05
21:19723055 A G 0.788973 -4.9572e-05
21:19725419 G A 0.093009 4.0860e-06
21:19726138 A G 0.039778 -2.3846e-05
21:19729066 G A 1.576923 -2.9948e-06
21:19731103 G A 0.027009 1.3904e-05
21:19734053 A G 0.094090 -1.5460e-05
21:19734185 A G 1.046740 -1.9338e-05
21:19738356 C A 0.094090 1.7649e-08
21:19750078 A G 0.219596 -3.6736e-06
21:19756040 G C 0.570879 3.0101e-05
21:19756765 C T 0.397422 -4.0512e-05
21:19757325 G A 0.040453 -1.8819e-05
21:19759893 T G 1.418208 -2.3619e-05
21:19766366 C T 0.519663 -2.1475e-05
21:19770562 C T 0.166439 2.3140e-05
21:19771590 C G 0.278654 1.3724e-05
21:19776950 A G 0.059918 -5.2472e-07
21:19784160 A G 0.059811 -1.6900e-05
21:19789884 A G 1.376672 -4.6653e-05
21:19792819 C T 0.032601 -5.4024e-07
21:19794186 T C 0.048162 -1.5442e-05
21:19796510 T C 0.928209 -3.5362e-05
21:19820007 T C 0.100763 -1.7252e-05
21:19822687 C T 0.087563 -1.0385e-05
21:19824426 C T 0.923450 -2.0559e-05
21:19826063 A C 0.108729 1.3181e-05
21:19828958 A G 0.021364 1.6265e-05
21:19842121 A G 0.034029 4.0419e-06
21:19844745 C T 0.945860 -1.2024e-05
21:19860042 C A 0.023873 7.7959e-06
21:19864524 G A 0.052664 4.7979e-06
21:19879704 C G 0.169211 5.6305e-06
21:19880866 G A 0.509247 1.6012e-05
21:19881373 G T 0.098303 2.1775e-05
21:19881565 G A 0.023918 -7.2795e-07
21:19881735 T C 0.051943 -7.9678e-06
21:19888026 C T 0.250964 -5.8719e-05
21:19889670 A G 0.335777 4.5135e-06
21:19895526 G A 0.088423 -2.8328e-06
21:19899283 G A 0.039885 8.0565e-05
21:19902767 A G 0.045493 -5.8468e-05
21:19923437 T C 0.422103 4.9347e-06
21:19924888 T G 0.473900 -6.0521e-07
21:19926493 C A 0.656309 -2.2391e-06
21:19926823 C T 1.249796 -2.8695e-05
21:19930102 G T 0.600111 -3.8728e-05
21:19933081 T G 0.055124 3.9821e-06
21:19942733 C G 0.021075 2.2140e-06
21:19949989 G A 0.080185 -5.4576e-06
21:19955453 T G 0.108966 -1.1905e-05
21:19957328 G A 0.021377 1.9744e-06
21:19960870 G A 0.544348 4.3221e-05
21:19962968 G T 1.418828 3.8886e-05
21:19965430 C G 0.195042 3.3125e-06
21:19974000 A G 0.074388 1.1066e-04
21:19976439 G A 0.082694 9.3790e-06
21:19982048 T C 0.037204 2.4773e-05
21:19983850 A G 0.867849 -3.5116e-06
21:19991636 A G 1.457447 3.1882e-05
21:19993809 G A 0.540219 -3.0196e-05
21:19995322 G A 0.075323 1.8790e-06
21:20001412 A C 0.196437 -2.0975e-05
21:20019689 T C 0.174281 1.1139e-06
21:20028334 A T 1.891385 1.4698e-05
21:20042430 T G 0.554566 2.9792e-06
21:20048048 A G 0.472206 -1.4426e-05
21:20056087 T C 0.024503 1.0672e-05
21:20057919 A G 0.021267 1.5457e-05
21:20059827 C G 0.222482 -7.8179e-06
21:20060157 T C 0.032582 -1.6318e-05
21:20075947 C T 0.110845 2.1673e-06
21:20083010 A G 0.835852 -6.6702e-06
21:20091383 G A 0.069162 6.1234e-06
21:20092099 G A 1.486335 -2.8160e-05
21:20092277 C T 0.277022 7.6285e-06
21:20096923 A G 0.612127 -1.2692e-05
21:20110007 T C 0.094343 1.6249e-05
21:20111649 C G 0.082058 1.0708e-05
21:20113922 G A 0.090059 1.9651e-08
21:20119986 T C 0.907741 -9.0537e-06
21:20124590 C A 0.431873 -6.2639e-06
21:20124608 C T 0.051239 -1.6495e-05
21:20136039 T C 0.211693 -2.6921e-05
21:20138944 A G 0.952140 1.6243e-05
21:20142311 A G 0.030160 2.8551e-05
21:20149225 G A 0.900158 2.5702e-05
21:20149246 G A 1.924307 -2.0616e-05
21:20150088 A G 0.575206 3.1676e-05
21:20154635 A T 0.033601 -3.9467e-07
21:20162176 G A 0.103620 3.9236e-06
21:20162661 T C 0.119226 5.1011e-06
21:20174646 G A 0.123445 -2.6691e-05
21:20177377 A C 0.114055 1.7162e-05
21:20182086 C T 0.030553 1.1412e-06
21:20182144 C T 0.078932 -9.1033e-06
21:20182432 C G 0.026635 -4.4368e-05
21:20184503 A G 1.078588 1.9292e-05
21:20188177 T G 0.741996 2.6446e-05
21:20192464 G T 1.221739 1.1101e-05
21:20203056 A G 0.489837 1.4499e-04
21:20207582 G A 1.622546 -5.2463e-06
21:20211069 A G 0.122819 1.2074e-05
21:20211578 T G 0.037382 6.1822e-06
21:20213438 A G 1.711732 -3.0876e-06
21:20226601 T G 1.631933 1.1201e-05
21:20230892 G A 0.089747 -5.5752e-06
21:20234613 A G 0.077147 -1.2369e-05
21:20234877 A G 0.105064 2.9931e-06
21:20235765 A C 0.029582 1.2822e-05
21:20251287 A G 1.035022 7.3798e-07
21:20254193 T C 0.038979 3.3657e-06
21:20254847 G A 1.674015 3.3186e-06
21:20255124 A G 1.034915 -7.0874e-06
21:20259923 C T 0.024723 1.5734e-06
21:20265109 G C 0.026927 -2.3080e-05
21:20265398 G A 0.064095 1.2918e-06
21:20266775 A G 1.330681 4.2206e-06
21:20277816 T C 0.112848 1.8917e-05
21:20280260 C G 1.182344 -4.1940e-06
21:20294139 C T 0.028995 -8.9300e-06
21:20294431 T C 0.269998 4.8635e-06
21:20298186 C T 1.645770 2.5767e-05
21:20300442 G A 0.034016 1.7092e-05
21:20300838 G A 1.764184 1.5781e-05
21:20309005 A G 0.932058 -6.0969e-06
21:20347842 A G 0.647795 3.9364e-05
21:20353119 A G 0.049301 -7.4141e-06
21:20354581 A G 0.786684 1.7338e-06
21:20356345 A G 1.639950 1.6239e-05
21:20357880 A G 0.059675 -2.4016e-06
21:20358771 G A 0.137045 2.4806e-05
21:20359025 T G 0.127808 -8.5896e-06
21:20359202 C G 0.033140 -3.5693e-07
21:20360139 T G 0.241934 -3.2526e-05
21:20362376 C T 0.348579 4.9536e-05
21:20365194 T C 0.088157 8.9890e-06
21:20367594 T C 0.024422 -2.7610e-06
21:20371026 G T 0.148409 -1.2120e-05
21:20372529 C A 0.022380 -2.6746e-06
21:20373020 T C 1.556951 -8.1017e-06
21:20373322 C T 0.028343 -4.7214e-05
21:20382045 G A 0.712819 7.1607e-06
21:20384677 T C 0.352828 -1.0895e-05
21:20387135 T C 1.908309 2.4327e-05
21:20393699 C T 0.027083 8.6120e-06
21:20395028 T C 0.589052 6.8820e-06
21:20395279 A G 0.910227 -3.0597e-06
21:20402128 G A 0.201803 4.0246e-06
21:20405222 G A 1.106538 -8.1353e-06
21:20406412 T C 0.754823 -2.5558e-06
21:20406484 C T 0.035834 3.7709e-06
21:20409988 A G 0.755670 3.4280e-05
21:20410023 C A 0.443993 -2.2783e-05
21:20415319 T A 0.328763 -6.1947e-05
21:20416887 C T 0.543608 -6.0549e-05
21:20421453 T C 1.349183 -9.1986e-06
21:20432638 T C 0.431753 -1.1312e-05
21:20434838 G A 0.096193 -6.1069e-05
21:20435377 A G 0.028031 -2.2178e-06
21:20436939 G A 0.163677 2.0221e-05
21:20455028 C T 1.128713 1.0740e-05
21:20464865 A G 0.066991 -2.9897e-06
21:20467924 A G 0.315222 -5.7278e-05
21:20472631 T C 0.057247 1.7843e-05
21:20480829 T C 0.029865 3.3164e-06
21:20482246 T C 0.065770 6.0734e-05
21:20483821 G A 1.367278 2.3718e-05
21:20491478 A C 1.190209 4.1546e-05
21:20497038 T C 0.115785 -7.2147e-06
21:20497381 G A 0.034665 -1.9336e-05
21:20498204 A G 0.361387 6.7725e-05
21:20511193 T C 0.033357 -3.0517e-05
21:20519598 A G 1.372848 1.1733e-05
21:20525845 A G 1.729467 -4.9771e-05
21:20536649 A T 0.824722 1.7733e-05
21:20539478 T C 0.022464 -6.8561e-06
21:20542057 A G 0.175761 8.7004e-05
21:20544254 T C 0.082402 2.7030e-05
21:20548261 A G 0.172597 -1.7863e-05
21:20558644 C T 0.026428 2.8445e-05
21:20561447 T C 0.066449 3.1779e-06
21:20567063 A G 0.069087 4.9354e-05
21:20570620 G A 0.030978 1.2299e-05
21:20571172 C A 0.476098 -3.8462e-05
21:20574641 G T 0.130119 -1.4686e-05
21:20582999 A G 0.030232 -3.8533e-05
21:20589639 G A 0.175129 -2.3412e-09
21:20602056 T G 0.080318 -2.0044e-05
21:20611474 A G 0.043153 -5.8750e-07
21:20617818 T G 0.056967 -2.6320e-05
21:20629323 G T 0.660074 -6.9096e-05
21:20630061 T C 0.630703 4.7622e-05
21:20632271 T C 0.101364 -4.1184e-05
21:20640957 C A 0.144021 -1.7633e-05
21:20645160 A G 0.101422 2.4378e-06
21:20646363 T C 0.078731 -6.1693e-06
21:20657188 T C 0.053176 1.3249e-05
21:20664482 T C 0.069363 4.5823e-06
21:20676645 G T 0.625562 -8.1451e-05
21:20678595 C T 0.150418 -1.5981e-05
21:20678826 G A 0.618284 -8.2379e-05
21:20684857 C T 1.448080 -2.0732e-05
21:20703201 T C 0.075005 4.9012e-05
21:20709596 C T 0.550466 -7.2706e-06
21:20710519 C T 1.519621 1.2290e-05
21:20710914 C T 0.098485 -1.8432e-05
21:20712042 C G 0.505833 -4.9976e-06
21:20712858 C T 0.181581 -5.4210e-06
21:20713043 A G 0.178368 3.1941e-05
21:20715314 T C 0.032234 -5.1506e-06
21:20715316 G C 0.042423 2.1078e-06
21:20715495 C G 0.033773 3.9859e-05
21:20720390 C G 0.753493 -1.5365e-05
21:20721766 A C 0.046084 4.6892e-06
21:20723509 C T 0.035814 4.2533e-05
21:20725695 G T 0.191893 -3.9630e-05
21:20729986 G T 0.021147 4.2989e-05
21:20746147 C T 0.043682 -1.8166e-05
21:20761084 T C 1.161876 5.6465e-05
21:20764950 C T 0.550427 -2.9430e-05
21:20770498 T C 0.079107 1.6094e-05
21:20771259 A G 0.911996 6.0351e-05
21:20773336 T C 0.078452 -6.4988e-06
21:20779299 A G 0.236910 -9.1556e-05
21:20782794 T C 1.384322 1.2890e-05
21:20786475 A C 0.257631 6.4775e-05
21:20792036 C A 0.069224 5.3158e-05
21:20796198 A C 0.393349 -1.5882e-05
21:20802904 T A 0.906764 5.7800e-05
21:20804282 A G 0.051657 -2.0751e-05
21:20814882 T A 0.073881 2.9832e-06
21:20816852 G C 0.072252 1.7988e-05
21:20823528 T C 0.070253 -1.1633e-05
21:20824746 A G 1.857606 -3.7894e-05
21:20825271 C G 0.029164 5.3294e-06
21:20827282 G T 0.412905 -7.6433e-05
21:20827898 A G 0.457983 1.0365e-05
21:20829922 A G 0.198307 -1.0212e-05
21:20835905 T C 1.592305 1.0832e-05
21:20848066 T C 1.354886 8.4903e-05
21:20854347 C T 0.077364 1.5490e-05
21:20858608 T C 0.021351 4.0704e-05
21:20859914 G A 1.197093 1.7491e-05
21:20867497 T C 0.021864 4.6065e-05
21:20876494 A G 0.611799 -4.5009e-05
21:20883292 A G 0.765242 -3.4531e-05
21:20883490 T C 1.814508 -2.4257e-05
21:20884328 T C 0.027632 1.2265e-05
21:20892253 C T 0.037028 -1.5325e-05
21:20894679 A G 0.195486 -2.1846e-06
21:20897134 C T 0.497572 -1.0294e-05
21:20905464 C T 0.061239 2.8596e-05
21:20919209 A G 0.319970 1.3949e-05
21:20921066 T G 0.327913 4.2944e-05
21:20922289 G A 0.312476 8.0807e-06
21:20923234 T C 0.037889 4.1366e-05
21:20923276 T C 0.029716 2.5793e-05
21:20925880 A G 1.655342 -4.3023e-06
21:20935389 C G 0.760500 -7.1557e-08
21:20935961 T G 0.121514 -2.5791e-05
21:20940604 A G 0.238484 8.9055e-06
21:20943854 C T 0.220544 -2.0956e-05
21:20944282 C A 0.096359 1.7572e-06
21:20955577 G A 0.110881 -2.9927e-05
21:20955904 A G 0.339039 7.9167e-06
21:20958653 A G 0.042485 -2.1952e-05
21:20959822 C T 0.087322 -3.0006e-05
21:20960969 C T 0.358761 -5.6101e-05
21:20961972 G A 0.596112 2.0915e-05
21:20962677 G A 0.048071 -9.0701e-06
21:20965994 G A 0.343801 8.8978e-06
21:20980675 T C 0.706675 3.1137e-06
21:20992805 A G 0.091824 5.6146e-05
21:20995158 G A 0.361163 3.3887e-05
21:20996346 C T 0.047334 1.1177e-05
21:21005599 T C 0.187917 -2.0141e-05
21:21011189 T C 0.688878 1.3779e-06
21:21019083 G C 0.374088 4.1215e-05
21:21023774 A G 0.202283 3.9951e-05
21:21023831 G C 1.328293 -1.3511e-05
21:21023966 A G 0.292679 1.1120e-05
21:21024139 C T 0.095018 -6.1141e-06
21:21025259 C T 0.131453 1.7513e-05
21:21025310 T C 0.030907 -1.0462e-05
21:21028006 G A 0.055939 2.5464e-05
21:21028831 A G 0.454312 5.1018e-05
21:21030126 G A 0.585443 6.5753e-05
21:21034320 A G 0.051862 -1.3512e-05
21:21036392 C T 0.041053 1.8223e-05
21:21039468 G T 0.088384 9.1922e-06
21:21039806 C T 0.213832 -2.2112e-06
21:21046546 G A 0.063589 6.2002e-06
21:21048752 G T 0.066429 1.1578e-05
21:21048970 C T 0.047762 -2.2249e-05
21:21052220 C T 0.026733 4.9043e-06
21:21052329 C A 0.515742 2.3709e-06
21:21053988 G A 0.456308 -2.1757e-05
21:21054839 A G 0.213656 3.7539e-05
21:21059179 T C 1.065679 7.6535e-06
21:21064207 G A 0.290401 -4.6765e-05
21:21068284 T C 0.323992 2.4239e-05
21:21071070 T C 1.373893 2.2808e-05
21:21072770 A G 0.295516 -5.1484e-05
21:21079930 T C 0.062829 1.0590e-05
21:21080507 A C 0.045902 1.1305e-05
21:21094068 A G 0.881920 -2.2329e-05
21:21095569 G T 0.283130 2.9703e-05
21:21104416 C A 0.103224 -3.5084e-05
21:21116855 C T 1.536386 -3.5662e-05
21:21134107 T C 0.051180 -2.1742e-06
21:21135398 A G 0.246251 1.9842e-05
21:21136668 G A 0.049937 8.4824e-06
21:21140518 G A 0.132972 -7.4706e-06
21:21151028 T C 1.867512 8.8039e-06
21:21151547 G A 0.050677 -1.2736e-05
21:21160582 A G 0.062596 -9.2416e-06
21:21168284 A C 0.342188 -1.0579e-04
21:21184445 T C 0.540031 -4.9754e-06
21:21189775 G A 0.247575 -2.3584e-05
21:21192031 C T 1.772302 -3.5758e-05
21:21201453 A G 0.603584 -2.5310e-05
21:21201520 T C 0.121884 4.0445e-05
21:21205881 A G 0.058198 4.1527e-06
21:21208597 A G 1.257845 1.4870e-05
21:21209450 C T 0.038255 8.6499e-06
21:21210527 C T 0.059525 3.8535e-06
21:21210822 C T 0.089491 2.3967e-05
21:21213334 A G 0.271169 6.2070e-06
21:21215357 C T 0.024509 3.0788e-06
21:21220761 G T 0.054254 8.6085e-06
21:21227579 C T 0.270780 -1.0930e-04
21:21231303 A C 0.639710 -2.7048e-05
21:21240136 G T 1.960054 7.6226e-06
21:21250552 T C 0.043887 1.8959e-05
21:21254510 T C 0.038164 1.3918e-05
21:21254852 G A 0.348683 -4.0810e-06
21:21258185 C T 0.288538 3.2822e-05
21:21264975 T C 0.269777 -7.7441e-05
21:21268892 T C 0.055377 8.6172e-06
21:21281548 G A 0.710099 -5.1963e-07
21:21284735 A G 0.061038 -8.5543e-06
21:21293859 G A 0.070993 -1.1821e-05
21:21298780 G A 0.037574 1.8915e-05
21:21300439 A G 1.546347 2.4356e-05
21:21301975 A G 0.184249 -1.4020e-05
21:21305714 A G 0.184295 -1.2275e-05
21:21306336 C T 0.207467 2.6580e-05
21:21308551 A C 0.156127 3.6979e-06
21:21308745 T C 0.098865 6.6697e-06
21:21311983 C T 1.700290 2.8789e-05
21:21334350 A G 0.041384 4.6473e-05
21:21338277 A G 0.051985 4.8676e-06
21:21339823 T C 0.106083 -1.6416e-05
21:21348764 C T 0.198369 5.9558e-05
21:21349217 A G 0.047431 -3.5027e-05
21:21350768 T C 0.528836 1.4921e-05
21:21350833 T C 1.691861 3.3141e-05
21:21356016 G A 0.022425 3.0294e-05
21:21357808 G T 0.235465 3.5415e-05
21:21363141 A G 0.036697 4.9287e-08
21:21366707 G A 0.254239 2.1063e-05
21:21371073 T C 0.026333 -4.8139e-06
21:21392430 T C 0.045727 -5.8338e-06
21:21394598 T C 0.582389 2.4973e-05
21:21400894 A G 0.039632 -7.8464e-06
21:21401734 G T 0.110975 5.6681e-06
21:21402354 T C 0.049359 6.9758e-06
21:21406135 C T 0.028174 -4.1279e-05
21:21411268 T G 0.148341 -1.7336e-05
21:21420028 C T 0.618791 1.4055e-05
21:21426535 C T 1.004125 2.4955e-05
21:21426605 T C 0.036395 -7.2803e-06
21:21428478 A G 1.824823 3.6031e-05
21:21437766 G A 0.224134 5.1709e-06
21:21441562 T C 1.743904 3.6207e-05
21:21446420 G A 0.078140 -5.4648e-06
21:21447956 A G 0.050200 -5.4395e-06
21:21472655 A G 1.801875 1.4822e-05
21:21478900 G A 0.152255 4.1817e-05
21:21496045 C T 0.133780 -2.7019e-05
21:21504834 A G 1.455042 1.7506e-05
21:21514753 T G 0.084784 4.3653e-05
21:21514920 C T 0.067783 4.9004e-07
21:21519057 A G 0.111436 1.5203e-05
21:21522193 C T 0.078938 -5.2175e-07
21:21532959 A C 0.138402 -2.6374e-05
21:21533847 C T 0.051456 -1.9628e-05
21:21535472 A G 0.138759 -1.5039e-05
21:21537599 G T 0.058357 7.5679e-06
21:21540413 T C 0.068253 6.8515e-06
21:21553510 T G 0.085885 1.1324e-05
21:21555306 T C 0.042783 2.1840e-05
21:21556476 T C 0.893573 2.3503e-05
21:21559274 G C 0.034253 -2.5841e-05
21:21561829 C A 1.589091 2.0841e-05
21:21570216 T G 0.053056 -2.4226e-05
21:21577014 C T 0.050365 -3.5215e-05
21:21580966 A G 0.110491 5.0003e-05
21:21594045 G A 0.147659 6.1883e-06
21:21612150 A G 0.068941 2.4458e-06
21:21614115 G T 0.227698 4.7422e-06
21:21618589 T C 0.222949 9.8209e-06
21:21619187 A G 0.039508 -1.0045e-05
21:21620477 T C 0.037385 2.6121e-06
21:21623876 C A 0.122673 -1.3403e-05
21:21624371 G T 1.679497 1.3671e-05
21:21632109 C T 0.049113 1.2628e-06
21:21636059 A G 0.051758 -1.2537e-06
21:21638850 T C 0.048265 -2.1261e-05
21:21640478 A C 1.107099 -2.0804e-06
21:21643393 A C 0.057204 9.3245e-06
21:21644193 G T 0.612682 -1.3620e-05
21:21644798 G A 0.132073 1.7266e-05
21:21651453 A G 0.102984 3.5013e-05
21:21653772 A C 0.446736 -7.4291e-06
21:21656700 C T 0.069396 1.6297e-05
21:21670176 C T 0.784766 4.0267e-05
21:21672120 T C 0.037665 -2.3959e-06
21:21672297 G C 0.053770 2.1327e-05
21:21675842 A G 1.215536 1.3489e-05
21:21677342 T C 0.092801 1.2221e-05
21:21677491 C T 0.436096 -1.9396e-05
21:21682852 T C 0.263779 2.3943e-05
21:21684901 C T 0.030764 -2.4017e-05
21:21694359 C A 0.115509 2.6919e-05
21:21699109 T C 0.059081 1.7499e-05
21:21701730 A G 0.110095 -1.6594e-06
21:21704081 T G 0.055780 9.1413e-06
21:21720145 T C 0.765466 4.7577e-05
21:21720200 T C 0.036895 6.2454e-06
21:21722621 A G 0.226925 2.4216e-05
21:21725280 C T 1.446616 7.3902e-05
21:21731461 G A 0.079085 5.3025e-06
21:21737241 T C 0.081707 -3.5162e-05
21:21742990 G A 1.404599 4.7604e-05
21:21745977 G A 0.084531 -5.8104e-07
21:21755716 C T 0.132725 1.3702e-05
21:21758483 T C 1.687047 5.4369e-06
21:21759860 T C 0.115006 -3.3865e-05
21:21759957 A G 0.062924 -5.3178e-06
21:21762443 C T 0.513632 3.9619e-06
21:21762918 C T 0.600838 -3.7228e-05
21:21763036 C T 1.937888 6.6513e-06
21:21766843 C T 0.126354 2.0735e-05
21:21769138 C T 1.624487 -1.1490e-05
21:21773271 T C 0.508582 -5.1375e-05
21:21775361 A G 0.697275 -6.0557e-06
21:21775824 G A 1.205912 2.5798e-05
21:21777078 C T 1.852023 3.2482e-06
21:21777778 A G 0.095427 4.0908e-05
21:21778558 C G 1.143108 3.5073e-06
21:21778576 C T 0.383741 -1.6342e-05
21:21779448 C T 1.716120 1.5875e-05
21:21781810 A C 0.034169 2.7016e-05
21:21783002 T C 0.028430 1.9496e-06
21:21785681 G A 0.054494 6.7374e-06
21:21786228 G A 0.407020 -1.4550e-05
21:21787052 A G 0.640645 1.2555e-05
21:21787598 C G 0.066530 2.7205e-05
21:21791683 G A 0.092217 3.5606e-05
21:21799765 A G 0.734566 -1.8224e-05
21:21800698 G T 1.246332 -2.3597e-06
21:21800805 T C 0.303183 -4.2152e-05
21:21800906 A G 0.222375 -2.4631e-05
21:21801002 G T 0.860488 -2.6058e-05
21:21802028 T C 1.815384 6.3229e-06
21:21804099 A G 0.912609 -2.0797e-07
21:21806238 C A 0.020773 -2.6273e-06
21:21812615 T C 0.689258 2.3249e-05
21:21812900 C G 0.119995 -1.2282e-05
21:21813380 A C 1.685700 1.7026e-05
21:21813721 G T 0.318578 2.5520e-05
21:21814428 C T 0.418004 -9.9425e-06
21:21816379 T C 0.099501 -1.5753e-06
21:21816407 G A 0.590695 2.1146e-05
21:21816578 A G 0.231609 -4.1414e-05
21:21816809 G A 1.498883 2.9449e-05
21:21817825 G A 1.222667 3.1765e-05
21:21819509 C T 0.133235 8.0431e-05
21:21820408 T C 1.542163 2.8960e-05
21:21830521 C T 1.662746 -1.9997e-05
21:21834354 A G 0.030920 -2.2516e-05
21:21837018 C G 0.055754 -2.0383e-05
21:21839996 T C 0.242648 4.0990e-05
21:21840456 C T 0.031702 -2.5257e-05
21:21841121 C T 0.027950 -9.2460e-06
21:21841993 A C 0.241386 2.5306e-05
21:21844371 A G 1.385896 -2.2032e-05
21:21852165 A G 0.239357 -3.3772e-05
21:21852969 G A 0.556276 -6.6308e-06
21:21856661 G A 1.497530 -1.2080e-06
21:21856748 A G 0.027190 -1.4093e-05
21:21858207 T C 1.528687 -1.5488e-05
21:21867175 C T 0.100793 4.3627e-05
21:21867494 C A 0.567968 -7.0001e-05
21:21869305 A G 0.207879 2.3487e-05
21:21871819 A G 0.089896 1.2266e-05
21:21871855 C T 0.298759 1.7030e-06
21:21876920 T G 0.310233 2.5406e-05
21:21878296 G A 0.265989 -3.0279e-05
21:21880589 G T 1.211605 1.2188e-05
21:21885302 T A 0.334869 2.6329e-05
21:21885858 A G 0.550258 3.4913e-05
21:21889938 C T 1.449622 4.5848e-05
21:21900893 G A 0.589448 1.4500e-05
21:21905570 A G 0.450151 5.1660e-05
21:21906892 A G 0.043747 -9.8512e-06
21:21906975 C T 1.526453 4.0701e-05
21:21907452 A G 0.743460 7.7623e-06
21:21908334 A G 0.132001 -1.2692e-05
21:21908554 C T 0.514769 -2.5440e-05
21:21911741 G C 0.291498 -1.9430e-05
21:21914088 A G 0.175632 1.1528e-05
21:21916116 T C 0.283877 -3.1700e-05
21:21916864 T C 0.547766 -8.1094e-07
21:21917888 G A 0.547652 -5.3575e-05
21:21922210 G A 1.275113 -2.6833e-05
21:21922296 C A 0.279988 -7.1321e-05
21:21925160 T C 0.837722 1.4117e-05
21:21934726 C T 0.034091 3.8128e-06
21:21935399 T G 0.866350 1.5011e-05
21:21940287 G A 0.133751 -8.3984e-06
21:21944547 T C 0.026551 3.3347e-06
21:21946366 T C 0.236569 -6.2593e-06
21:21952506 G A 0.778657 3.0768e-05
21:21956443 T C 0.063375 -4.7191e-05
21:21956494 T C 0.076491 -2.9889e-05
21:21957464 C G 1.016940 -1.2738e-06
21:21964421 A G 1.979902 -4.7084e-06
21:21967916 T C 1.018173 -2.2057e-06
21:21977475 A G 0.826108 -1.9571e-05
21:21978865 G A 0.100695 -4.7034e-05
21:21984714 A G 0.080711 -5.2279e-05
21:21990855 C T 1.402077 -8.9322e-06
21:21991832 A G 1.337202 -2.2928e-05
21:21995550 T C 0.094236 -7.7953e-06
21:21998482 A G 0.082830 -3.2094e-05
21:22000006 A G 0.057123 3.1669e-06
21:22001062 G A 0.071642 -6.1508e-06
21:22015218 A G 1.076066 -2.7249e-05
21:22019596 G A 0.110264 -3.1225e-05
21:22022270 A G 0.242512 1.6453e-05
21:22024429 C T 0.066416 2.1881e-05
21:22031221 C G 0.141774 -2.0097e-05
21:22037192 G T 0.055682 -1.3721e-06
21:22037500 A G 1.632978 -7.9077e-05
21:22040559 G A 0.044374 3.2961e-06
21:22048283 C T 0.027888 -5.3313e-06
21:22049173 C T 0.287697 -2.5005e-05
21:22051451 G A 0.394154 -5.1275e-05
21:22052312 T C 1.427242 -6.0211e-05
21:22053130 A G 0.099614 -6.6966e-06
21:22060899 G A 0.352786 -6.5317e-05
21:22063689 C T 0.115727 -3.7139e-05
21:22065742 A G 0.755888 8.7610e-06
21:22073224 T G 0.127752 -1.7840e-06
21:22073572 T G 0.288716 -1.0792e-06
21:22073764 A G 0.220749 2.6878e-05
21:22075197 C T 0.403868 1.4487e-05
21:22077284 A G 0.056873 -6.5461e-06
21:22078117 A G 0.697411 -2.2859e-05
21:22079341 T C 0.158854 2.1429e-05
21:22080404 G T 0.131310 1.7492e-05
21:22082185 G T 0.163801 -2.7843e-05
21:22089551 T C 0.021539 -7.4274e-06
21:22090156 G A 0.173574 -9.9426e-06
21:22090256 C T 1.741996 -8.1092e-05
21:22094366 A G 0.037288 1.8484e-05
21:22100840 A G 0.049197 4.1449e-06
21:22103915 C A 0.190598 8.6974e-06
21:22104350 G T 0.263473 5.2262e-06
21:22104695 G C 0.649824 9.9044e-06
21:22111558 T C 0.055802 -1.7230e-05
21:22116149 A C 0.197483 1.7026e-05
21:22121391 A G 0.149590 3.1797e-06
21:22126925 T C 1.802543 -2.2939e-05
21:22127002 A G 1.795260 -3.0709e-05
21:22129610 G A 1.538440 -3.0905e-05
21:22133324 T C 1.572281 -3.7877e-05
21:22134353 G A 0.203234 1.4556e-05
21:22137976 G C 0.794341 -1.8598e-05
21:22149599 A G 0.034695 -1.8983e-05
21:22153036 T G 0.054562 -1.4836e-05
21:22158610 C T 0.221904 2.7948e-05
21:22179707 G T 0.165920 2.0682e-05
21:22181904 G A 0.211621 1.4936e-05
21:22184341 G A 0.103065 -8.8303e-06
21:22184978 T G 0.062297 6.2622e-06
21:22187468 C T 0.665174 -4.9058e-05
21:22187947 C T 0.411155 5.3420e-05
21:22188795 A C 1.486614 -2.9150e-05
21:22189963 A G 0.029034 -4.8873e-05
21:22190207 T C 0.020306 9.5648e-06
21:22191148 A G 0.037126 2.2674e-05
21:22191210 G A 1.013931 5.9196e-06
21:22191289 C T 0.648685 1.4197e-06
21:22196057 G C 0.085657 -2.3788e-05
21:22200200 A G 0.098946 2.2719e-05
21:22200624 A G 0.029037 -2.9381e-05
21:22203055 C T 0.159471 3.8929e-05
21:22204559 G T 0.593165 8.0645e-05
21:22217119 T C 0.912356 6.5691e-05
21:22217613 T C 0.760383 -3.4574e-05
21:22217810 G A 0.052417 2.4931e-05
21:22223086 T C 0.106927 1.7177e-05
21:22225371 A G 0.023312 8.3302e-06
21:22227989 C T 0.076238 2.1193e-05
21:22242168 T C 0.085378 4.5825e-06
21:22248502 T C 0.092415 -5.5444e-05
21:22250767 G A 0.073995 -4.3322e-05
21:22255229 A G 0.045896 2.3762e-05
21:22256741 A G 0.268969 6.6062e-06
21:22260665 G A 0.080633 7.1115e-06
21:22261332 A G 0.479460 -4.0712e-06
21:22263591 C A 0.870735 2.1535e-05
21:22264996 C T 0.142303 2.1003e-05
21:22275288 G A 0.104373 2.1695e-05
21:22283984 G A 1.961521 2.5410e-06
21:22287436 T C 0.032020 -1.7455e-05
21:22287596 A G 0.035230 -1.1243e-05
21:22301413 G A 0.067503 1.0389e-05
21:22307250 C T 0.089293 -3.0970e-06
21:22310780 C T 0.438634 3.1196e-05
21:22313619 C T 0.463316 -8.3637e-06
21:22335698 A G 0.049733 -1.2859e-05
21:22335762 G A 0.140411 3.0543e-05
21:22342739 T G 0.030394 1.8890e-05
21:22346725 T C 1.636854 -2.5051e-05
21:22347039 C T 0.785597 -6.2563e-05
21:22349423 C T 0.585183 -7.8399e-06
21:22349551 T G 0.151973 5.8760e-05
21:22354626 A G 0.080867 3.6588e-05
21:22355124 T C 0.046915 -2.9026e-05
21:22356348 T C 0.077205 -1.1481e-06
21:22359822 T G 0.036126 -9.8443e-06
21:22362499 G T 0.081396 3.2209e-05
21:22363002 T C 0.252327 -1.6409e-05
21:22367771 C T 0.085047 -5.2150e-05
21:22368642 T C 0.031738 -9.7044e-06
21:22371492 A G 0.049752 -2.8906e-05
21:22371932 A G 0.204162 -2.2239e-05
21:22379468 A G 0.119349 -1.1028e-05
21:22381416 G T 0.985098 1.4176e-05
21:22382639 T G 0.048168 1.5810e-05
21:22399718 C T 0.126983 1.6569e-06
21:22401089 G A 0.051774 -4.9159e-06
21:22402404 C A 1.850699 -3.6961e-06
21:22403964 C T 1.496865 3.0811e-05
21:22427695 C T 0.125630 4.8994e-06
21:22428136 T C 0.021513 1.1956e-05
21:22428580 T C 0.076124 8.0982e-06
21:22434294 C T 0.403378 1.1799e-05
21:22438388 G A 0.160565 1.1171e-05
21:22443778 A G 0.034542 1.3229e-05
21:22455583 A G 1.468503 4.9373e-05
21:22456360 A G 0.108576 2.3216e-05
21:22457306 C T 0.181993 -3.5533e-05
21:22459770 G A 0.379158 -1.9956e-05
21:22459980 G A 1.523906 3.2471e-05
21:22476232 G A 0.082350 -4.5009e-05
21:22476751 G A 0.081947 -6.4593e-06
21:22480096 C T 0.029284 -9.5810e-06
21:22482247 G A 1.622472 1.8600e-06
21:22483561 C T 0.093077 -6.6261e-06
21:22483987 G A 0.052829 1.1523e-05
21:22487770 A C 0.146877 2.9143e-05
21:22487854 C A 0.457262 1.5400e-05
21:22491556 T C 0.089491 -4.5503e-05
21:22494171 C T 0.522877 2.5711e-05
21:22501716 G C 0.290735 2.6725e-05
21:22503372 T C 0.840354 -1.4288e-05
21:22505742 G A 0.780991 -2.2978e-05
21:22510510 G A 0.566981 1.7547e-05
21:22513505 T C 1.333982 3.9681e-06
21:22515494 T C 0.077494 3.0788e-05
21:22517387 G T 0.529946 5.8362e-05
21:22519420 G C 1.213533 2.4734e-05
21:22525343 T C 0.096343 1.7127e-05
21:22526217 A G 0.259299 -3.5406e-05
21:22542040 A G 0.024801 1.9176e-05
21:22543098 G A 0.047376 2.0860e-05
21:22547565 A G 0.061174 4.2475e-06
21:22549151 G A 1.926333 9.0766e-06
21:22554981 T C 1.018498 3.1264e-06
21:22571465 G C 0.323239 4.9896e-06
21:22575829 A G 1.936502 2.4228e-05
21:22583690 G A 0.037476 -2.3655e-05
21:22586598 A G 0.033520 2.1262e-05
21:22588682 T C 0.040492 -3.1712e-05
21:22589517 G A 0.035117 2.3714e-05
21:22592771 G A 0.034153 6.1580e-06
21:22609204 T C 1.097755 -2.0328e-05
21:22618403 C T 0.068844 3.4419e-05
21:22622666 A G 0.109634 -2.7892e-05
21:22628895 C A 0.024639 -1.7423e-05
21:22642826 A G 0.024318 1.3171e-06
21:22649414 A G 0.083759 5.8018e-06
21:22659282 T C 1.090023 -1.1610e-05
21:22663747 G A 0.414479 4.6362e-06
21:22667040 G T 0.057630 -4.1568e-06
21:22667298 G A 0.045529 1.3654e-05
21:22669522 T G 0.075264 8.8453e-06
21:22670383 G A 0.050226 4.7140e-06
21:22675493 A G 1.542027 -7.1139e-07
21:22676058 T C 0.574320 1.4620e-05
21:22679440 C T 1.595249 9.6712e-07
21:22687890 C T 0.070217 -5.3332e-07
21:22689270 T C 0.201352 -9.7646e-06
21:22689344 A G 0.029716 4.0417e-06
21:22689589 C A 0.458395 1.3681e-05
21:22696657 C G 0.057698 2.8456e-06
21:22702098 G A 0.458677 -1.8653e-05
21:22706651 C T 1.084336 1.1235e-05
21:22725646 C T 1.488799 1.7377e-05
21:22734409 C T 1.292816 -1.0515e-05
21:22744212 T C 0.581736 -3.6881e-05
21:22745368 G A 0.123082 5.2526e-06
21:22746187 C T 0.738153 -4.5121e-05
21:22748467 A C 0.158390 -1.1334e-05
21:22773782 C T 0.023558 -2.3362e-06
21:22781651 T C 0.034415 1.9044e-05
21:22784187 T C 0.061885 -2.0254e-06
21:22789132 A G 0.023328 -6.6195e-06
21:22791034 G A 0.106327 -1.1530e-05
21:22797017 G T 0.136029 -1.2211e-05
21:22810077 G A 0.304468 -4.3795e-06
21:22810603 G A 0.049522 7.5710e-06
21:22810767 G A 0.758657 -1.9712e-06
21:22814241 T C 0.830110 1.2979e-05
21:22814309 A G 0.933172 7.2741e-06
21:22814571 G A 0.056010 6.5628e-06
21:22826813 C T 0.387402 4.9769e-06
21:22827426 T C 0.291972 4.0986e-06
21:22829992 A G 0.037301 4.9556e-06
21:22830189 A G 0.047129 -1.3653e-05
21:22836549 G A 0.059489 -5.1242e-05
21:22839306 C T 1.108015 -2.1026e-05
21:22840930 C A 1.109965 -2.7555e-05
21:22844475 G A 0.084116 5.3313e-06
21:22845246 C T 0.042936 -1.5340e-05
21:22849208 C G 0.080649 1.1738e-05
21:22849963 A G 0.049512 5.3087e-06
21:22850172 A G 0.035743 -1.2067e-05
21:22855368 A G 0.453231 -3.1918e-05
21:22865641 C A 0.156397 5.6167e-06
21:22868864 C T 1.635117 -2.1782e-05
21:22872087 G A 0.043932 -1.7971e-05
21:22880651 C T 0.343470 1.1268e-05
21:22881251 G A 0.136299 -1.2123e-05
21:22883278 C A 0.208350 9.7106e-06
21:22883448 T C 0.903537 -7.3332e-06
21:22884292 T G 1.282023 7.7265e-06
21:22885662 G A 0.783357 2.8637e-05
21:22886165 G A 0.025285 1.4595e-05
21:22888198 T G 1.203948 5.3661e-06
21:22896615 C T 1.013753 2.9125e-05
21:22909075 T C 1.212754 -3.2075e-05
21:22912031 C T 1.000380 -1.5192e-05
21:22918320 A G 0.269491 2.9456e-05
21:22919553 C T 0.482154 -6.8323e-05
21:22930744 T C 0.061012 2.7797e-05
21:22950983 T C 0.520764 3.0045e-06
21:22960185 G T 0.054436 -9.8508e-06
21:22973345 C A 0.023490 9.0390e-06
21:22973741 T C 0.107823 -2.5755e-05
21:22976176 C T 0.063975 -2.4470e-05
21:22985128 A G 0.090305 2.8142e-06
21:22994891 C T 0.855843 -3.7992e-05
21:23005437 G A 0.204458 3.7372e-05
21:23013185 T C 0.364029 4.4416e-05
21:23021549 A G 0.230963 2.6484e-05
21:23028478 C T 0.054702 -1.5628e-05
21:23031941 A C 1.769832 3.1689e-05
21:23046215 G A 0.375633 7.7286e-06
21:23046403 C T 0.023769 3.1334e-05
21:23048077 T C 0.067987 1.0260e-05
21:23056842 A G 0.234345 2.2286e-05
21:23059127 G A 1.063800 1.5674e-05
21:23063411 T C 0.020413 -3.2774e-06
21:23064311 T C 0.108200 3.9328e-06
21:23072041 C T 0.075741 2.2300e-05
21:23073684 A G 0.751487 -1.8172e-06
21:23073762 T C 0.183876 -2.5227e-05
21:23086732 G T 0.273250 2.0995e-07
21:23087637 T C 0.070279 3.9206e-05
21:23102686 C T 0.262432 -5.3279e-06
21:23105383 C T 0.913875 -1.7568e-05
21:23109249 C T 1.390632 -5.9168e-06
21:23113496 C A 0.557772 8.4598e-05
21:23114183 G A 0.394391 -1.8710e-04
21:23120478 G A 0.884199 -1.8636e-05
21:23123776 G A 0.699261 -1.6013e-06
21:23124238 C T 0.441874 -9.8405e-06
21:23132743 A G 1.415813 -5.4727e-06
21:23133689 A G 0.055374 -1.6432e-05
21:23139738 A G 0.057412 -3.2858e-05
21:23141336 A G 0.119268 -1.5435e-05
21:23150031 G A 0.522098 -3.4179e-06
21:23155399 A G 0.184171 -1.4659e-05
21:23155708 G T 0.084395 3.5143e-06
21:23156374 C T 0.029495 -6.1924e-06
21:23158496 C A 0.363500 -1.0823e-05
21:23158504 A G 1.207704 -2.3438e-05
21:23159819 C T 0.094463 4.9080e-06
21:23163131 C A 0.530871 -2.1316e-06
21:23165115 G C 0.023597 2.2582e-05
21:23166752 A G 0.064553 2.5698e-05
21:23169606 G A 0.245651 -1.1877e-05
21:23169772 A G 0.113932 7.7147e-05
21:23176146 C G 0.060337 1.7863e-05
21:23178740 T G 0.236553 -1.6309e-06
21:23178847 C A 0.037308 -3.5127e-06
21:23180856 G A 0.138149 -4.1180e-06
21:23186288 A G 0.026541 4.7061e-05
21:23190739 G A 0.033299 8.0196e-06
21:23196249 T C 0.396237 -2.0157e-05
21:23199641 C A 0.059528 1.3809e-05
21:23218756 G A 0.048171 1.2058e-05
21:23218925 G A 1.448972 -2.1115e-05
21:23220365 A G 0.532104 -4.1677e-06
21:23221088 G A 0.503220 -2.9153e-05
21:23221180 C G 1.838689 9.8015e-06
21:23222304 A G 0.023795 -1.4673e-05
21:23222378 T C 0.181085 2.1330e-05
21:23233238 C T 0.123182 2.4621e-05
21:23237117 T C 0.240561 -1.0604e-05
21:23245769 A G 0.020553 -6.8802e-06
21:23247661 C G 0.105798 3.9034e-06
21:23250041 C T 1.811405 3.1318e-07
21:23250438 T C 0.053780 7.2099e-06
21:23253038 T C 0.351078 -8.5288e-06
21:23253391 G A 0.128389 1.3987e-07
21:23259790 G A 0.060009 -2.1190e-05
21:23262758 C T 0.039648 -5.9730e-06
21:23266339 A G 0.303209 5.1952e-06
21:23267032 T C 0.715348 -1.9125e-05
21:23267861 T C 0.094077 2.3410e-05
21:23273404 G A 0.246261 4.3895e-05
21:23278891 G A 1.840808 -1.5731e-05
21:23279070 T C 0.080678 1.9314e-05
21:23284218 G A 0.427764 -7.9851e-05
21:23286889 T G 0.202069 7.0600e-05
21:23288789 C T 0.034821 -5.3273e-05
21:23288810 A G 0.068393 1.8486e-06
21:23291031 T C 0.912359 7.4065e-06
21:23291223 A G 0.843535 -9.1590e-06
21:23291777 C T 0.335953 -8.5097e-05
21:23294402 G A 0.437336 -5.2717e-05
21:23302163 C T 0.169319 2.0787e-05
21:23302945 G A 0.131274 -1.1031e-05
21:23305445 C G 0.038479 -3.7009e-05
21:23307734 C T 0.147588 1.4828e-05
21:23312642 T C 0.198492 -7.9929e-06
21:23315891 T C 0.578176 1.0908e-05
21:23320123 G A 1.510305 -7.8486e-06
21:23321076 A G 0.020221 -7.4040e-06
21:23321455 C A 0.089724 -8.0790e-06
21:23321516 C T 1.305643 -6.5337e-06
21:23324584 T C 0.942182 2.6854e-05
21:23324949 G A 0.126938 -5.3328e-05
21:23327851 A C 0.044004 2.1908e-06
21:23331616 C T 0.338900 -1.0551e-05
21:23332626 T C 0.205685 6.4480e-06
21:23334642 A G 0.401535 -6.7805e-06
21:23337672 A G 0.037473 -3.3424e-06
21:23343776 G T 0.082350 2.0661e-05
21:23344052 T G 1.502980 6.0278e-06
21:23344268 A G 0.060165 -2.4824e-05
21:23347592 A G 0.273837 -1.9128e-05
21:23348887 G A 0.336592 -1.5178e-05
21:23351863 T C 0.478996 -9.5850e-06
21:23352000 A G 0.139869 9.8667e-06
21:23354274 G A 0.035990 1.4921e-05
21:23355172 A G 0.123130 -7.3254e-07
21:23359814 C T 0.124046 1.3130e-05
21:23362256 G A 0.582366 4.4301e-06
21:23362500 T C 0.075835 4.1870e-05
21:23364260 G A 0.020254 -4.1308e-05
21:23365170 A G 0.667124 2.5057e-05
21:23376907 T G 0.092117 1.7592e-05
21:23377110 C A 0.045221 1.3105e-05
21:23381017 T C 0.064693 4.2057e-05
21:23392906 T C 0.072879 2.2647e-05
21:23406261 G A 0.060343 1.2994e-05
21:23406557 G C 1.741402 5.0163e-06
21:23412268 C T 0.097953 8.8722e-06
21:23414952 A G 0.102870 1.6368e-05
21:23424239 C T 0.083174 5.6601e-06
21:23439144 T C 0.437326 2.5763e-05
21:23442667 C T 0.736267 -3.2451e-05
21:23444542 G A 0.072557 -1.7868e-06
21:23450304 A G 0.096245 -2.8935e-06
21:23452175 A C 0.064358 -5.7367e-06
21:23464848 G A 0.068730 2.8073e-05
21:23465032 T C 0.728035 1.8953e-05
21:23468699 G A 0.192400 1.1892e-06
21:23471970 A G 0.178150 3.1390e-05
21:23494637 C T 0.460833 -2.7128e-06
21:23498643 A G 0.241756 2.2550e-05
21:23502907 A G 0.073985 -4.6919e-05
21:23505638 A G 0.057510 -4.7918e-06
21:23505652 A G 0.167608 -8.4064e-06
21:23506470 A G 0.169520 1.2220e-05
21:23508194 A G 0.594356 2.8647e-06
21:23509145 G T 0.265655 6.7826e-06
21:23512097 C G 0.215387 1.0783e-05
21:23527104 C T 0.128337 5.4295e-06
21:23539544 G A 0.075637 3.2445e-05
21:23543026 G A 0.030193 7.8847e-06
21:23545148 G A 0.111439 1.1051e-05
21:23548759 G A 0.262662 1.7866e-05
21:23551720 G A 0.050612 3.5543e-06
21:23552204 G A 0.527778 -2.1638e-05
21:23552559 G A 0.115636 3.0826e-05
21:23555108 C G 0.164456 -7.0780e-06
21:23572795 C G 0.744170 2.1482e-05
21:23575522 C T 0.427592 -3.0001e-05
21:23590385 T C 0.038463 3.7257e-05
21:23592058 A G 0.531926 -4.3785e-05
21:23594714 T C 0.100088 5.5914e-05
21:23603486 G A 0.027989 1.2230e-05
21:23606194 G A 0.048700 8.1774e-06
21:23615318 G T 0.145884 1.5983e-05
21:23615846 C T 0.051807 -1.4685e-05
21:23624026 C T 0.800898 2.7680e-05
21:23625522 T C 0.130920 2.2269e-05
21:23627147 G A 0.092584 -3.2151e-05
21:23631405 C A 0.027223 1.7758e-05
21:23631676 T G 0.734326 -6.0872e-06
21:23634390 T C 0.258037 9.8774e-05
21:23635696 T C 0.995352 -1.4346e-05
21:23642860 T C 0.762516 -2.3788e-05
21:23646543 A G 0.032702 -1.0112e-05
21:23646965 G A 0.288995 4.2772e-06
21:23648369 G C 0.050469 -2.7364e-05
21:23648642 G A 0.065079 -4.1452e-05
21:23648692 G A 1.295039 2.5368e-05
21:23648988 A G 0.082041 5.0533e-06
21:23650356 C T 0.328497 -1.7678e-06
21:23650638 G A 1.909240 3.8777e-05
21:23650643 G A 1.714731 9.5879e-06
21:23677271 A G 0.897309 2.3601e-05
21:23682975 G A 1.392044 1.5096e-05
21:23683584 C T 0.145702 -1.3276e-05
21:23683845 C T 0.436512 -1.2219e-05
21:23687152 T C 0.038612 -2.2828e-05
21:23688966 G A 0.157601 3.3707e-05
21:23694334 A C 0.117132 2.0066e-06
21:23695278 T C 0.145682 5.4389e-06
21:23719770 G A 0.060846 -4.7806e-05
21:23725729 C T 0.033490 9.7628e-06
21:23738352 A G 0.939134 -1.8248e-05
21:23745573 G A 0.085232 -2.0601e-06
21:23750718 A G 0.100280 -3.0878e-06
21:23757543 T C 0.223754 1.3430e-05
21:23757628 G C 0.061333 2.4918e-05
21:23769045 G A 1.849715 1.8212e-05
21:23772097 T C 0.198054 2.0742e-05
21:23775972 C T 0.561405 -2.2288e-05
21:23783406 A C 0.568536 -7.2157e-06
21:23784873 G A 0.024029 -9.8744e-06
21:23787195 T C 1.889330 1.0033e-05
21:23795605 C G 0.376996 1.3639e-05
21:23797794 A G 0.200904 -2.0534e-05
21:23798298 G A 0.063852 6.3450e-06
21:23810478 G A 0.022672 4.2834e-05
21:23813668 G A 1.237374 3.2969e-05
21:23814466 T C 1.890733 1.2255e-05
21:23816553 T C 0.030274 6.7614e-05
21:23825922 T C 0.210583 8.0404e-05
21:23831817 T C 1.268790 1.8653e-05
21:23841256 A G 0.086965 -5.7453e-05
21:23841677 T C 0.736468 1.7995e-05
21:23841848 A G 0.102464 5.9945e-05
21:23845968 A G 0.774766 3.0294e-05
21:23849359 T C 0.052388 2.0204e-05
21:23852408 A C 1.269371 3.0802e-05
21:23853464 C G 1.894576 9.8927e-06
21:23860926 C T 0.619839 -2.8075e-05
21:23865206 A C 0.030066 -4.8956e-06
21:23873434 C T 0.439754 -4.0000e-05
21:23888859 T C 0.034088 1.1106e-05
21:23888881 A G 0.025717 3.8728e-05
21:23889178 G C 0.036064 -1.9228e-05
21:23892397 C T 0.024379 5.8697e-06
21:23906390 T C 0.565533 -2.8920e-05
21:23906594 T C 0.373500 -1.5106e-05
21:23925128 A G 1.103357 1.0985e-05
21:23935809 T C 1.373244 2.3569e-05
21:23940547 A G 0.076381 3.7727e-05
21:23943356 G C 0.954740 2.1993e-05
21:23949057 C T 0.057500 -1.5689e-05
21:23954386 A G 0.104632 5.2198e-06
21:23961778 G A 0.515512 -2.5586e-06
21:23962518 T C 0.775918 1.7986e-05
21:23975186 C A 0.830837 -5.1343e-05
21:23988226 C A 0.426992 2.4478e-06
21:23996122 G T 0.408114 5.9637e-06
21:24003142 G A 1.101137 3.6604e-06
21:24014010 G A 1.232161 -2.3437e-05
21:24019306 T C 1.744914 -1.2368e-05
21:24021943 C T 1.229996 -2.6583e-05
21:24027256 C T 0.119635 -1.4091e-05
21:24027566 G A 1.196567 -1.7526e-05
21:24029274 G T 0.051579 -2.8941e-05
21:24029436 G A 0.054549 -3.0720e-06
21:24033979 G C 0.129444 5.0999e-05
21:24047912 A C 0.033951 1.7914e-05
21:24048953 T G 0.912509 -1.0838e-05
21:24052491 C T 0.405297 4.6060e-05
21:24058063 G A 0.127704 -2.6690e-05
21:24063057 A C 0.063271 -3.2629e-05
21:24071413 G T 0.674817 2.2082e-05
21:24082881 G C 0.146848 -5.5324e-05
21:24088049 C T 0.061609 -1.1331e-05
21:24091919 C A 0.326004 8.7581e-05
21:24101074 A G 0.050187 -5.5759e-06
21:24102779 T C 0.111040 -1.5048e-05
21:24107977 G A 0.033591 -3.7039e-05
21:24108092 G T 0.044124 -5.5682e-06
21:24108921 A C 0.044182 5.8808e-05
21:24126480 G A 0.295175 -6.5988e-06
21:24129169 G A 1.076517 -1.9957e-05
21:24134060 C T 0.027421 9.8065e-06
21:24136577 T C 0.459499 9.3365e-06
21:24149726 C T 0.091016 2.4290e-05
21:24152228 C T 0.258653 -3.3364e-06
21:24166816 C T 0.279394 3.1799e-05
21:24166844 C T 1.110105 -8.2745e-06
21:24171208 C T 0.037061 1.9133e-06
21:24185207 A C 0.761149 5.1699e-06
21:24189081 A G 0.217590 -1.8168e-05
21:24192910 C T 0.026473 -9.7884e-06
21:24198815 G A 0.265622 -1.6800e-05
21:24203995 G T 0.036873 -1.3502e-05
21:24209386 A G 0.181085 -3.6225e-05
21:24209452 T G 0.061482 1.0712e-05
21:24214617 C A 0.537694 1.9707e-05
21:24219330 A G 0.089520 2.0910e-05
21:24224714 C T 0.059376 4.4856e-06
21:24247191 T C 0.051151 -2.8023e-05
21:24252307 C T 0.036142 9.6252e-06
21:24254943 A G 0.114863 -1.1097e-05
21:24265659 A G 0.043802 -6.4659e-05
21:24274239 C T 0.029634 -1.2453e-05
21:24277202 T C 0.162246 7.0922e-06
21:24278597 T C 1.233878 -9.9157e-07
21:24279231 A C 0.027554 6.2390e-06
21:24298015 T C 0.104639 -3.9546e-06
21:24301710 T G 0.027086 1.5641e-06
21:24308918 A G 0.038421 -1.2551e-05
21:24310060 G A 0.283526 1.5020e-07
21:24310426 T C 0.032354 -3.7396e-05
21:24315531 G A 1.243891 7.7747e-06
21:24328104 C T 0.088179 -2.4221e-06
21:24331798 C A 0.056714 -1.4538e-05
21:24332263 C T 0.030816 -1.0875e-06
21:24332939 G A 0.389704 1.7499e-06
21:24337177 A G 0.128161 2.2968e-05
21:24354211 C G 0.030916 -1.6457e-05
21:24354480 T C 0.848381 6.4426e-06
21:24357124 A G 0.160035 -4.4494e-05
21:24360521 G A 0.882355 6.9968e-06
21:24376914 C T 0.024168 1.8569e-05
21:24391633 A G 0.030196 -8.0308e-06
21:24395806 A G 0.101163 2.6432e-05
21:24397171 G T 0.037002 1.6684e-05
21:24403979 A G 0.113743 9.3134e-06
21:24407465 G A 0.023370 1.9448e-05
21:24407751 T G 1.096651 -1.6534e-05
21:24412500 C T 0.022435 1.6855e-05
21:24412633 T C 0.054559 -4.7675e-05
21:24419382 C T 0.713296 4.0082e-06
21:24421847 A G 0.050047 -1.1349e-05
21:24430436 G A 0.052891 4.6266e-05
21:24442736 G A 0.040310 3.4464e-06
21:24447514 C T 0.173671 -7.6408e-06
21:24455666 T C 0.136734 1.5300e-05
21:24457005 G T 0.414164 3.6372e-05
21:24457235 A C 0.046204 -2.1288e-06
21:24458856 G C 0.022708 -5.2318e-06
21:24461563 C T 0.068334 3.3198e-05
21:24461871 A G 0.076092 -1.2606e-06
21:24463774 C T 1.414959 -4.4368e-06
21:24465655 G T 0.246676 1.3050e-05
21:24468555 G A 1.248361 -2.6402e-05
21:24476081 T C 0.365610 4.1440e-05
21:24488182 G T 0.254495 2.1420e-05
21:24498338 G A 1.831639 -3.8337e-06
21:24505503 A G 0.036626 -1.0884e-05
21:24521970 C T 0.295390 2.8411e-05
21:24535814 C T 0.129323 -1.4276e-05
21:24555995 C T 0.024691 1.5861e-05
21:24557861 C T 1.575388 -1.9177e-05
21:24563993 T G 0.089267 -2.1150e-06
21:24565925 T G 0.030047 -3.3223e-05
21:24570193 T C 0.021825 -2.9096e-06
21:24577828 G A 0.255421 2.1391e-05
21:24591647 C T 1.667225 -6.6695e-06
21:24593303 G C 1.411749 -2.5155e-05
21:24605853 C G 0.097375 -8.4929e-06
21:24609476 A G 0.060690 1.9495e-05
21:24625161 C T 0.027664 2.2320e-05
21:24625576 G T 1.338913 -1.8343e-05
21:24628544 G A 0.096567 2.3094e-05
21:24632565 G C 0.107307 5.8703e-06
21:24632780 A G 0.032919 2.0129e-05
21:24638617 G A 0.299768 3.6200e-05
21:24639297 A G 0.565384 5.4273e-05
21:24640053 T C 0.125545 -1.0383e-05
21:24646748 T G 1.891424 -1.4599e-05
21:24648976 C G 0.029206 4.0114e-05
21:24651596 A C 0.032796 1.3568e-05
21:24652281 G A 1.021176 -2.8607e-05
21:24652678 C T 0.049995 -2.7374e-05
21:24653289 G T 0.056578 -9.9872e-06
21:24653516 A G 0.072642 4.1484e-06
21:24659437 T C 1.653898 -1.3630e-05
21:24660056 C T 0.026187 1.2316e-06
21:24667308 T C 0.028346 -5.8478e-06
21:24667678 T C 0.212618 -2.8324e-05
21:24675268 T C 1.301524 -2.5357e-05
21:24676994 A C 0.350887 7.1694e-06
21:24680450 A G 1.390356 -1.2710e-05
21:24682270 A G 0.201150 -1.3472e-05
21:24683731 C T 0.114227 -1.5251e-05
21:24689362 T G 0.148847 6.9718e-05
21:24696231 C T 0.229318 5.9523e-06
21:24696254 A G 1.586800 -1.3461e-05
21:24697395 T C 0.208363 -2.1408e-05
21:24697989 C T 1.497114 4.6593e-05
21:24703836 G A 0.030777 5.3016e-06
21:24707092 A G 1.484180 -2.2140e-05
21:24710202 G A 0.998419 7.8023e-06
21:24712398 T C 0.176015 -1.1639e-05
21:24719961 C T 0.052070 6.0370e-05
21:24720611 T C 0.082590 1.1731e-05
21:24726646 C T 0.459885 -2.3331e-05
21:24728833 C T 0.040242 -2.5126e-06
21:24729963 G A 0.663612 3.2050e-05
21:24734484 A C 0.391849 1.4939e-05
21:24739422 G A 0.545532 -3.3284e-05
21:24740555 A G 0.021702 2.3573e-05
21:24743719 C T 0.076907 -1.6151e-07
21:24744822 A G 0.031098 9.2032e-06
21:24745070 C T 0.284695 -5.5675e-06
21:24745658 T C 0.129482 -9.2306e-07
21:24747746 G A 0.062846 -4.6312e-06
21:24751435 C T 0.820603 -1.1627e-05
21:24768444 G A 1.173879 1.4641e-05
21:24774973 T C 0.032630 7.6399e-06
21:24776137 A G 0.041105 -1.7695e-05
21:24779993 C T 0.053696 5.8910e-06
21:24785228 T C 0.061573 -1.7434e-05
21:24785506 C T 0.521345 5.6171e-06
21:24788972 A C 0.325621 1.7276e-05
21:24796972 A G 0.435655 4.2028e-05
21:24797450 A G 1.602247 1.4430e-05
21:24804929 C T 0.256388 1.7612e-05
21:24809444 A G 0.778570 2.0615e-06
21:24810196 A G 1.418663 -1.3418e-05
21:24810754 A G 0.141382 -1.1392e-05
21:24811335 A G 1.131540 4.5892e-06
21:24819253 G C 0.645760 -6.4793e-06
21:24819301 T C 0.065864 6.0347e-05
21:24819676 A G 0.525314 -4.9801e-06
21:24821922 C T 0.053942 3.4422e-05
21:24828677 G A 0.067867 1.3455e-05
21:24831180 T C 1.607823 -1.9645e-05
21:24836166 T C 0.471560 -1.6955e-05
21:24838986 A G 0.044848 -5.1058e-06
21:24844175 C T 1.405793 1.1108e-05
21:24848379 A C 0.026369 6.6653e-06
21:24863644 T C 0.043316 -7.2946e-05
21:24868422 A G 0.188592 -1.6321e-05
21:24879624 T C 0.058035 1.5398e-05
21:24882376 T C 0.025214 8.1385e-06
21:24884337 G A 0.603383 -3.9651e-06
21:24904530 C T 0.507722 -2.2429e-05
21:24904907 C T 0.102445 3.7446e-05
21:24908850 G A 0.056182 -1.8018e-05
21:24910219 T C 0.078192 -1.5546e-05
21:24915966 C T 1.954185 2.8931e-05
21:24918038 A G 0.042790 -5.0268e-05
21:24925997 C T 0.043780 -5.2604e-05
21:24926579 C T 0.755005 5.8858e-06
21:24939320 G A 0.204091 1.7885e-05
21:24944018 A C 0.705490 6.5499e-06
21:24947514 C T 0.215042 -1.1003e-05
21:24952472 A G 0.031020 5.6150e-06
21:24952905 A C 0.175567 -2.8077e-05
21:24965771 C T 0.026875 8.3697e-06
21:24966766 A G 0.031738 8.2459e-06
21:24972022 G A 0.041345 1.9634e-05
21:24984928 G C 0.054332 -4.8328e-06
21:24995127 C T 0.030024 5.1129e-05
21:24996403 G A 0.317990 2.7576e-05
21:25014133 C T 0.344223 -1.1124e-05
21:25016636 C T 0.464367 1.5298e-05
21:25028796 G A 0.130515 1.7579e-05
21:25032264 C T 0.029819 6.7248e-05
21:25033866 A C 0.361257 2.4345e-05
21:25052229 T C 0.972576 1.2151e-05
21:25053233 G A 0.236192 4.5926e-05
21:25055193 A G 0.113023 3.3395e-05
21:25055899 A G 0.251529 2.0651e-05
21:25059030 G A 0.695652 -2.3414e-05
21:25062025 A G 0.077556 5.1864e-06
21:25067822 T G 0.043682 1.2357e-05
21:25070036 G A 0.666043 -2.8556e-05
21:25071096 T G 0.126298 1.1378e-05
21:25074021 A G 0.090205 5.1025e-05
21:25075033 T C 0.031689 -2.7341e-05
21:25075551 A C 0.854532 -5.0216e-06
21:25075618 A G 0.349984 -2.6616e-05
21:25078330 G A 0.042595 -5.3962e-06
21:25079242 A G 0.070292 2.8827e-05
21:25087062 C G 0.098566 4.1694e-05
21:25089699 G A 0.080519 8.4652e-06
21:25091082 A C 0.069844 2.2041e-05
21:25091738 T C 0.044737 7.7316e-06
21:25091777 T C 0.103824 -1.1734e-05
21:25092171 G T 0.102256 -1.3183e-06
21:25092756 T C 0.179923 -4.5635e-05
21:25093900 T C 0.602620 4.5026e-06
21:25097968 T C 0.481080 2.5734e-05
21:25099624 G A 0.293163 -1.3561e-05
21:25100718 G A 0.949475 -1.4675e-06
21:25105211 G A 1.240973 -7.3088e-06
21:25106617 G A 1.736371 -4.5282e-06
21:25107211 C T 0.284798 4.2651e-05
21:25109093 A G 1.286285 -7.2515e-06
21:25118352 A G 1.490564 -7.0579e-06
21:25125147 A G 0.029177 -8.0063e-06
21:25126738 T G 1.039180 -2.1067e-05
21:25129909 T C 0.047159 -3.1455e-05
21:25143119 A G 1.349267 6.7776e-06
21:25144335 T G 0.519160 2.9823e-05
21:25148429 A G 1.953770 3.2042e-05
21:25155175 A C 0.250779 4.9952e-06
21:25156080 A G 0.036285 9.9342e-06
21:25158480 A G 0.076563 2.1768e-05
21:25163615 G T 1.839562 2.2408e-05
21:25166530 A G 0.082223 -6.5201e-06
21:25170883 C A 0.574411 -7.3788e-06
21:25172074 A G 0.024448 -2.3490e-05
21:25175672 C T 0.144118 -3.7214e-05
21:25177458 C T 0.075232 2.7976e-05
21:25178145 T C 0.219230 -1.0817e-05
21:25184839 C T 0.053991 -1.1848e-05
21:25191507 C T 0.077647 -2.5202e-05
21:25195324 C T 0.119677 2.4233e-06
21:25195496 G A 1.291560 -3.1842e-05
21:25211367 T C 1.616100 -2.5047e-06
21:25212039 T C 1.616915 3.5868e-06
21:25212422 T G 0.327783 -2.9542e-05
21:25217263 A G 0.067828 2.3978e-05
21:25221327 C T 1.803757 -3.3253e-05
21:25222056 T C 1.591669 -3.8267e-05
21:25222350 A G 0.116132 -1.4989e-05
21:25225620 T C 0.033464 6.8900e-06
21:25226969 C T 0.215299 1.8856e-05
21:25231317 A G 0.067760 1.9389e-05
21:25235370 C T 0.095807 5.0677e-05
21:25245493 G T 0.073658 3.4446e-05
21:25246160 A G 0.036152 1.3219e-05
21:25246675 C A 0.040310 1.1421e-05
21:25246682 G A 0.038856 -9.9160e-06
21:25248003 C T 0.207165 4.0687e-06
21:25248237 A G 0.107320 2.9762e-06
21:25253203 C T 0.045198 -7.4384e-06
21:25265783 T C 0.311963 3.1472e-06
21:25275685 T C 0.066913 -1.5267e-05
21:25282352 T G 0.066861 -1.6890e-06
21:25285910 T C 0.166712 3.0655e-05
21:25289469 A G 0.299246 5.6981e-06
21:25305610 C T 0.128282 -3.3277e-07
21:25308379 A G 0.048311 3.1198e-05
21:25312815 G T 0.084677 1.0453e-05
21:25314468 C A 1.715955 -2.7110e-05
21:25318041 C T 0.384939 2.3586e-05
21:25318860 T G 0.245180 3.1394e-05
21:25322347 G A 0.021348 -1.6981e-05
21:25323183 T C 0.272348 2.1453e-05
21:25328443 A G 1.478571 -3.5703e-05
21:25333034 C T 0.342749 1.8633e-05
21:25333080 C A 0.068695 -5.5653e-06
21:25333108 C G 0.691215 6.7210e-05
21:25333463 C A 0.182406 1.7815e-05
21:25333955 G T 0.850361 8.9466e-05
21:25334207 G A 0.341211 2.6952e-05
21:25335940 A G 0.311148 8.0647e-05
21:25336701 A G 0.058444 -3.2200e-05
21:25341788 A G 0.128307 -2.2090e-05
21:25342721 C T 0.079890 -3.1850e-05
21:25345492 G A 0.125867 6.3690e-07
21:25349947 G T 0.053124 -4.2523e-05
21:25353295 A G 0.200397 -2.4315e-05
21:25357226 G A 0.030462 -2.7231e-05
21:25370697 T C 0.703896 2.7700e-05
21:25379620 T C 0.139129 -1.7363e-06
21:25383182 G A 0.513951 2.3675e-05
21:25383989 G A 1.398717 1.5759e-05
21:25390676 A G 0.135192 1.1956e-05
21:25396012 A G 0.052686 -2.2160e-05
21:25403033 A G 1.966094 9.4384e-06
21:25405985 G A 1.400889 1.7306e-05
21:25412718 T G 0.154875 -1.1252e-05
21:25417172 T C 0.062369 4.8699e-06
21:25418346 G A 0.468032 3.1321e-05
21:25427581 C T 0.057906 -4.2571e-05
21:25430095 A G 0.129070 -1.7608e-06
21:25433582 A G 0.668452 -5.7575e-06
21:25436729 T G 1.323836 9.4640e-06
21:25438455 C T 1.852912 1.1005e-05
21:25439017 A G 0.041910 4.8749e-06
21:25441329 G C 1.238877 2.5418e-06
21:25441375 T C 0.043812 -8.6345e-05
21:25442215 T C 0.035084 2.4464e-05
21:25443871 A G 0.490129 -5.8050e-06
21:25445783 T C 0.128415 -3.4884e-05
21:25446807 T C 1.106664 2.3678e-05
21:25447731 A G 0.101481 3.6199e-05
21:25452282 G A 1.052706 2.4054e-05
21:25457318 G A 1.062382 2.6447e-05
21:25461278 A C 1.020699 6.6229e-06
21:25465006 T C 0.102497 1.4987e-05
21:25479895 C T 0.043851 1.2015e-05
21:25479934 C T 1.137912 2.4009e-05
21:25483596 T C 0.073813 -3.0146e-05
21:25492749 C T 0.580646 1.9331e-05
21:25494563 T G 0.058289 -1.1138e-05
21:25494736 T C 1.260637 3.4791e-07
21:25495848 T C 0.154079 7.9150e-06
21:25500272 A G 0.051807 4.1708e-06
21:25501074 G A 0.207175 1.7849e-07
21:25503001 G A 1.248861 1.2094e-05
21:25503584 A C 1.043254 6.2581e-06
21:25506358 T A 0.467977 3.2801e-05
21:25506687 G A 0.622504 -1.4946e-05
21:25508817 G A 0.162126 -2.0928e-05
21:25508887 C T 0.127775 -1.2147e-05
21:25511283 A G 0.088884 4.1484e-06
21:25513120 T G 0.694250 -4.3745e-05
21:25520840 T G 0.075547 -2.4312e-06
21:25522504 T C 0.176135 -5.5186e-06
21:25527837 T C 0.381096 5.8908e-06
21:25527984 G A 0.050086 1.5880e-05
21:25533234 A G 0.066585 1.2993e-05
21:25534658 G T 0.643203 -8.0246e-06
21:25534776 G T 0.062284 -7.9236e-06
21:25536091 A G 0.472170 4.4140e-06
21:25540253 A C 0.161863 5.6550e-06
21:25544867 T C 0.057932 2.8146e-06
21:25546466 T C 0.059178 1.1001e-06
21:25557516 T C 0.077416 -2.1594e-05
21:25561446 G A 0.060911 1.8560e-05
21:25563838 C T 0.309022 9.7825e-06
21:25564938 T C 0.145072 -3.7559e-06
21:25569610 T C 0.326102 -2.7827e-05
21:25583260 G T 0.394034 -1.2321e-05
21:25594896 G A 0.027096 2.1480e-05
21:25594975 T C 0.872374 4.1118e-05
21:25595567 C T 0.252275 -9.5058e-06
21:25596452 A G 1.635572 4.2976e-05
21:25599254 T C 0.199054 -2.6468e-05
21:25613676 G A 0.551898 -2.3727e-05
21:25638242 A G 0.085790 -5.4680e-05
21:25638462 A G 0.065858 5.3431e-07
21:25670440 A G 0.491593 7.3767e-05
21:25671626 G T 1.298908 2.9573e-05
21:25672590 G A 0.151398 -1.3690e-05
21:25677775 T C 0.221112 -6.7884e-05
21:25683840 T C 0.067809 -1.7466e-05
21:25686101 A C 0.123533 -1.5737e-05
21:25712819 G A 0.117531 2.3143e-05
21:25720602 G A 0.390833 1.8258e-05
21:25731618 T C 0.161801 3.8422e-06
21:25731841 A G 0.033286 -1.2812e-05
21:25742907 T C 0.030446 7.3590e-06
21:25743958 T C 0.113380 5.1333e-05
21:25750893 A G 0.085349 -8.0590e-06
21:25758515 A C 0.031695 1.5634e-06
21:25763380 A C 1.494106 -5.9537e-05
21:25775555 G A 0.217691 -3.1182e-05
21:25787327 G A 0.121670 -3.2176e-05
21:25792902 T G 0.185596 1.5015e-05
21:25793078 A G 0.791047 8.0116e-06
21:25793833 T G 0.054777 -2.4956e-05
21:25794389 G A 0.020419 1.3133e-05
21:25801642 T G 0.468619 -1.3909e-05
21:25808751 G T 0.137990 -5.2023e-06
21:25810079 A G 1.325660 2.1875e-05
21:25810418 C T 0.028433 1.8037e-05
21:25821119 T C 0.101461 -8.4987e-06
21:25829852 G A 0.065806 -3.0638e-05
21:25864366 A G 0.038285 1.6893e-06
21:25864683 C T 0.332879 3.6515e-06
21:25886815 A C 1.766158 7.6806e-06
21:25889085 C T 0.903790 2.9474e-05
21:25895788 A G 0.138006 -8.8046e-06
21:25900645 G T 0.553407 -2.9625e-05
21:25900746 C T 0.335252 -1.7573e-05
21:25901003 G A 0.077299 -1.0344e-05
21:25909595 T C 0.076040 7.5227e-06
21:25912943 C T 0.038794 5.3054e-05
21:25924849 G A 1.527742 -1.1847e-05
21:25925580 T G 0.064540 -8.3251e-06
21:25926811 T C 0.100397 -1.8769e-05
21:25933522 A G 1.879869 3.6537e-05
21:25937167 A C 0.253350 7.6234e-05
21:25938595 A G 0.050158 -4.1238e-05
21:25939428 T C 0.081727 -3.5796e-05
21:25941083 T C 1.499880 6.3279e-05
21:25943047 A G 0.093240 -1.4885e-05
21:25951855 C T 1.206334 2.4442e-05
21:25955673 G A 1.704935 6.5177e-05
21:25956604 A G 1.412395 4.0393e-05
21:25963403 G A 0.121589 2.3672e-05
21:25963843 T C 0.954990 -4.0085e-06
21:25967451 A C 0.028735 3.8917e-05
21:25972075 C T 0.029784 1.1906e-05
21:25978190 C T 0.693799 3.4940e-05
21:25982758 T C 0.048509 4.0827e-06
21:25982886 T C 0.133978 8.5058e-05
21:25993298 T C 0.057643 1.6663e-05
21:25995139 G A 1.095012 -9.3336e-06
21:25999569 A C 0.140298 8.5785e-05
21:25999787 T C 0.123049 -6.2678e-06
21:26011850 C T 0.130479 1.3511e-05
21:26013570 A G 0.498588 2.5060e-05
21:26015184 G A 0.093486 -4.8121e-05
21:26019696 G A 1.009173 1.9635e-05
21:26024923 G A 0.069607 1.3837e-06
21:26026296 G A 0.296974 -4.3097e-05
21:26029827 T G 0.038794 1.5514e-05
21:26029954 A G 1.788138 -1.6591e-04
21:26045200 T C 0.065952 9.9151e-06
21:26045741 T C 0.108274 -9.3277e-06
21:26058246 G A 1.090698 -3.3871e-05
21:26058373 T G 0.071876 5.3901e-06
21:26060052 A G 1.635075 1.2289e-05
21:26066297 G T 0.861475 3.8692e-05
21:26077918 C T 0.023558 3.7853e-05
21:26077944 A G 0.092782 -1.5262e-05
21:26082270 A G 0.065579 -7.4282e-06
21:26084335 G T 0.067841 2.2903e-05
21:26086324 C A 0.115113 1.5791e-05
21:26086330 T C 0.096618 -2.8562e-05
21:26086387 G T 0.139019 1.4862e-05
21:26086763 T C 0.032040 1.1575e-05
21:26091601 A G 0.451378 1.8588e-05
21:26093085 A G 0.061538 1.5758e-05
21:26094076 G A 0.281848 2.8037e-06
21:26096091 T G 0.033705 7.2556e-06
21:26105573 A C 0.323833 -1.0993e-05
21:26110553 A G 0.058172 -2.1977e-05
21:26114593 G A 0.059898 -4.2154e-06
21:26119145 T C 0.826079 1.5450e-05
21:26122146 A G 0.031274 2.6600e-07
21:26122437 T C 0.157312 -1.4117e-05
21:26124303 G A 0.033958 -1.4380e-05
21:26126056 A C 0.448959 -1.1982e-05
21:26126268 T C 0.276431 2.4103e-06
21:26132612 C T 0.719067 -9.0860e-06
21:26135698 C A 0.114561 2.0981e-05
21:26143267 C T 0.172214 -1.7302e-05
21:26143797 G A 1.896250 1.5286e-05
21:26145390 G A 0.203715 -1.2077e-05
21:26174951 T C 0.029767 -1.0747e-05
21:26176311 G C 0.158672 3.0875e-06
21:26178040 T G 0.060505 -6.5373e-06
21:26179417 G A 0.276908 2.2449e-05
21:26185415 A G 0.047977 -1.8203e-05
21:26192668 C T 0.099215 1.2997e-05
21:26196124 T C 0.509897 -6.4653e-05
21:26196358 T G 0.039732 -3.4575e-06
21:26210883 C T 0.477614 2.4021e-05
21:26225915 T C 0.166959 -2.8184e-05
21:26230550 G A 0.185661 3.4066e-06
21:26239165 G A 0.138733 3.2454e-07
21:26242548 G C 0.032033 5.2288e-05
21:26245471 C T 0.608177 -1.6222e-05
21:26273456 C T 0.533896 5.2606e-05
21:26274695 T C 0.041397 1.2651e-05
21:26282604 G T 0.100643 -2.5057e-05
21:26297141 T C 0.129960 1.8751e-07
21:26297354 G A 0.095632 -2.2415e-05
21:26302665 C G 0.057594 1.5601e-05
21:26310725 G T 0.093532 -9.3326e-06
21:26312141 G A 1.718353 1.5411e-05
21:26314171 G T 1.094687 -2.3658e-05
21:26315250 T C 0.078575 1.5385e-05
21:26323800 T C 0.098326 -1.9121e-05
21:26324390 C A 0.094781 -1.7198e-05
21:26331872 G A 0.109508 -2.5347e-05
21:26339863 C T 1.721917 1.5270e-05
21:26342984 T C 0.058324 -3.7356e-06
21:26356980 A G 0.054471 3.6204e-07
21:26359304 A G 0.131161 -6.3586e-06
21:26367027 C T 0.093402 -2.0952e-05
21:26380048 G T 0.060450 -1.4810e-05
21:26382468 A G 0.029177 2.4380e-06
21:26383995 G A 0.092130 2.8033e-05
21:26403654 A C 0.029985 -1.2451e-05
21:26416338 C A 0.383598 -2.7501e-05
21:26425057 T C 1.482161 -1.1385e-04
21:26439630 C T 0.032825 1.1763e-05
21:26446909 T C 0.048308 2.5042e-05
21:26452133 G T 0.525804 -1.5166e-05
21:26461157 A G 0.490529 -1.3413e-05
21:26463003 A G 0.060898 -1.5472e-05
21:26479193 T G 0.099868 8.9500e-06
21:26487280 G T 0.981849 -5.8709e-05
21:26490477 T G 0.602042 -1.1276e-05
21:26494175 A C 0.031439 2.7658e-05
21:26506883 G A 0.073119 3.2209e-05
21:26508783 T C 0.050593 3.1006e-05
21:26512773 G C 0.068977 -8.3233e-07
21:26514083 T C 0.123192 1.4340e-07
21:26514597 C T 0.627324 -3.5319e-05
21:26514801 A G 0.037924 6.3531e-05
21:26515093 C T 0.144978 -1.5771e-06
21:26519773 G T 0.906621 -3.0439e-05
21:26532584 A G 0.026557 -4.6450e-06
21:26543430 C T 0.524279 -2.3561e-05
21:26548460 C T 0.028196 9.4968e-06
21:26551550 A G 0.090568 3.6765e-05
21:26566265 C T 0.068328 -2.7461e-05
21:26569698 T C 0.047694 -1.9677e-05
21:26572440 A G 0.106285 -2.0733e-05
21:26574194 A G 0.131264 -3.3674e-05
21:26587168 G T 0.265476 7.0175e-06
21:26597068 T C 0.059171 -5.8591e-06
21:26598471 C T 0.054994 2.5983e-05
21:26605984 T C 1.937995 -3.6526e-05
21:26616677 T C 0.057357 1.2414e-05
21:26617025 G C 0.144439 -1.2805e-05
21:26618790 G A 1.973917 -2.2636e-05
21:26636298 T C 0.115818 1.8805e-06
21:26641847 G A 0.631229 -1.3027e-05
21:26645083 T C 1.364178 5.6777e-06
21:26646303 C T 0.093587 3.9489e-05
21:26662543 T C 1.175784 -4.6772e-06
21:26666834 T C 0.352289 -2.3977e-05
21:26670560 T C 0.063651 -1.3691e-05
21:26672000 G A 0.077049 6.3144e-06
21:26675308 G T 0.086307 -5.0678e-07
21:26680569 T G 0.098027 -1.4256e-05
21:26690566 C T 0.056052 -1.6632e-06
21:26693104 T C 0.816277 -2.2778e-05
21:26697304 A G 0.384968 -2.1535e-05
21:26703675 T C 0.175106 2.6891e-05
21:26715166 A C 0.035623 -2.0505e-05
21:26743422 C T 0.181932 2.7770e-06
21:26747206 G A 0.039242 1.1265e-05
21:26781161 T C 0.293945 1.6608e-05
21:26784236 T C 0.107914 -1.2763e-05
21:26789600 A G 0.096554 -1.8890e-05
21:26791884 G A 0.056386 -4.0273e-05
21:26792011 A G 0.037694 3.0965e-05
21:26802317 C T 0.046681 -1.4534e-05
21:26802819 G T 1.086926 -1.0396e-05
21:26812538 G A 0.093515 -5.3273e-06
21:26812744 G A 0.317289 -2.1562e-05
21:26834242 A C 0.024078 1.3789e-06
21:26834749 T C 0.197590 -7.0780e-06
21:26843349 A G 1.881599 -4.5706e-05
21:26847404 T C 0.033977 2.6719e-05
21:26857153 G A 0.043994 -7.3263e-06
21:26857561 C T 0.034153 1.7399e-05
21:26859411 A G 0.086508 -1.2373e-05
21:26860816 G A 0.120459 -3.2199e-05
21:26868270 T C 0.203841 -3.7044e-05
21:26869563 T C 0.245728 -8.7859e-06
21:26885996 C T 0.104600 -1.5368e-05
21:26886067 G A 0.119339 -6.7401e-06
21:26889173 C T 0.058814 1.8026e-05
21:26922831 T C 0.085878 3.6077e-06
21:26923681 G A 0.040303 2.7263e-05
21:26936318 G A 0.071580 7.1347e-06
21:26941960 G A 1.496017 4.9563e-06
21:26947102 C T 0.041254 -1.2149e-05
21:26950911 C T 1.493096 9.2486e-06
21:26958726 G C 0.107985 -2.0249e-05
21:26974376 C T 1.495813 1.7453e-06
21:26978950 G A 1.901606 2.6454e-05
21:26990923 G A 0.262753 4.8656e-05
21:26999949 T C 0.087150 -1.2912e-05
21:27002095 A G 0.142573 -2.5087e-05
21:27002377 T C 0.178660 3.1101e-05
21:27008784 A G 0.086683 2.1385e-05
21:27011112 G A 1.660315 4.0667e-06
21:27020687 A G 0.049382 -5.1241e-05
21:27021062 A G 0.115964 1.2642e-05
21:27037191 G A 0.113724 4.2697e-05
21:27037319 T C 0.082360 -1.8031e-05
21:27046975 T C 0.290105 -1.5253e-06
21:27047447 A G 0.213952 7.2246e-06
21:27052875 G C 0.778054 1.4864e-05
21:27053184 T C 0.309356 1.5099e-05
21:27059172 T C 0.039002 -3.5048e-06
21:27076498 C T 0.057841 -1.8075e-05
21:27085824 T C 0.169143 4.2103e-05
21:27096497 C T 0.047032 3.4690e-05
21:27103614 T C 0.873932 -2.8951e-05
21:27106656 G A 0.195412 4.3280e-05
21:27110611 G T 0.052245 1.4196e-05
21:27112274 C T 0.232791 6.3465e-05
21:27136428 A G 0.094613 -6.3415e-05
21:27147019 A C 0.035418 2.0276e-05
21:27157800 T C 0.062427 1.4600e-05
21:27159746 T C 0.050904 -4.9785e-06
21:27160832 T C 0.029397 5.9483e-06
21:27168049 G T 0.656011 3.9445e-05
21:27169650 T C 0.039349 -1.4357e-05
21:27169717 G A 0.028891 8.4320e-06
21:27173652 C T 0.078653 -3.7080e-06
21:27181935 C T 0.093736 -2.6230e-05
21:27190018 T C 0.120466 -9.8494e-06
21:27197799 T C 1.072171 5.4362e-06
21:27198954 G A 0.057032 2.1760e-05
21:27199554 A C 0.147610 3.9884e-05
21:27204513 G A 0.516154 -2.5153e-05
21:27206431 G A 0.021646 -2.4428e-06
21:27209862 G A 0.518569 -2.2152e-05
21:27214291 C A 0.315871 -1.3225e-05
21:27219209 G C 1.976906 4.0441e-06
21:27222822 G A 0.157783 -1.9133e-05
21:27228010 C T 0.059188 3.8090e-06
21:27230157 A G 0.039145 3.7778e-06
21:27232495 T C 0.061508 -1.1077e-05
21:27239976 C T 1.041404 -4.6707e-05
21:27242389 T C 0.144826 3.3231e-05
21:27248814 A C 0.089199 4.4607e-05
21:27251203 T C 0.166910 5.4745e-07
21:27254218 T C 0.284175 -1.4394e-06
21:27263715 C T 0.240061 -5.0651e-05
21:27265520 A G 0.032091 1.9640e-05
21:27271019 A G 0.031231 -4.9865e-06
21:27275338 A G 0.229344 6.6121e-06
21:27278247 C A 0.148490 6.9615e-06
21:27278949 T C 0.106570 -4.4028e-06
21:27280038 T C 0.454020 2.3508e-05
21:27305721 G T 0.228772 2.6810e-06
21:27309346 C G 1.846021 2.4838e-05
21:27316874 A G 0.392232 1.2867e-05
21:27323504 A G 0.131722 -1.1219e-05
21:27326510 C T 1.474102 -2.0864e-06
21:27327580 T G 1.867720 1.2151e-05
21:27333769 T C 0.067400 1.1514e-05
21:27336067 G A 0.029767 5.3333e-05
21:27338259 G T 0.705065 -5.1446e-05
21:27338895 C T 0.799363 6.7609e-05
21:27340014 T C 1.142096 -1.4634e-04
21:27362519 G A 0.460037 -4.1986e-05
21:27365522 A G 0.026428 6.0826e-06
21:27376344 A G 0.021387 -1.8116e-05
21:27380922 C G 0.069207 -1.1912e-05
21:27381182 A G 0.416092 1.6877e-06
21:27384001 G A 0.043432 2.1604e-06
21:27391263 G A 1.933013 1.5635e-05
21:27392604 A G 0.062940 -8.4354e-06
21:27393845 G A 0.031611 -5.3693e-07
21:27397607 G A 1.413661 -2.8500e-05
21:27398078 G A 0.022838 -2.5159e-05
21:27412605 T C 0.090997 5.8978e-06
21:27423561 T G 0.597031 2.8972e-05
21:27424038 C T 0.108294 1.4310e-05
21:27425859 C G 0.412408 2.8421e-05
21:27427592 T C 1.386523 4.0599e-05
21:27437496 C T 0.031225 9.9345e-06
21:27440396 A C 1.920386 -4.8457e-06
21:27441414 G C 0.120135 1.2133e-05
21:27444181 C T 0.038411 1.6443e-06
21:27446229 C G 0.028388 7.4681e-06
21:27446383 A G 0.107658 5.7186e-05
21:27446432 T C 0.124870 2.3372e-06
21:27446623 G A 0.140470 1.6357e-05
21:27448770 C T 0.157423 -6.6974e-05
21:27449935 T C 0.063537 8.1761e-06
21:27452559 C A 0.032416 1.0002e-04
21:27467801 T C 0.031660 -1.0860e-05
21:27472793 C T 0.048713 4.5616e-06
21:27473391 C T 1.943857 1.5774e-05
21:27485164 T C 0.023519 5.8190e-06
21:27495183 A G 0.214870 2.1658e-05
21:27495856 C A 0.047249 3.5606e-07
21:27506317 T G 1.766758 2.5251e-05
21:27507685 T C 0.040849 3.3418e-05
21:27513207 A G 0.035350 1.6172e-05
21:27520714 C T 0.650554 -4.2470e-05
21:27525651 C A 0.097436 -9.5894e-06
21:27530987 A G 0.031387 -2.6259e-06
21:27544108 G A 0.963926 -1.0085e-05
21:27550428 A G 0.075670 -1.1750e-05
21:27555072 G A 0.715289 -6.5803e-06
21:27570705 G A 0.272640 1.9462e-05
21:27577606 A G 0.046292 7.5319e-06
21:27579094 T G 0.042345 1.1111e-05
21:27579858 T G 1.481148 7.4334e-05
21:27580033 G A 0.028443 -7.8962e-07
21:27580223 T C 0.321493 2.4591e-05
21:27592825 A G 0.076611 1.8258e-05
21:27597762 A G 0.630687 2.4083e-05
21:27597890 T C 0.235887 4.2503e-05
21:27618531 A C 0.058785 2.5140e-05
21:27623811 A G 0.026226 8.7324e-06
21:27626553 A G 0.020566 -1.6158e-05
21:27627788 A C 0.090958 -8.8795e-06
21:27629443 T G 0.187988 -1.2904e-05
21:27629568 G A 0.597570 -1.3058e-05
21:27636699 G A 0.266680 9.8788e-05
21:27650834 A G 0.440222 -3.1208e-05
21:27652319 G T 0.117204 5.7153e-06
21:27655314 C A 1.408081 8.2734e-06
21:27660510 T G 0.045886 -1.6076e-05
21:27665344 G A 1.833268 -8.1858e-06
21:27672146 A G 0.026775 -1.3927e-05
21:27674010 C A 0.136351 3.5961e-05
21:27675707 A G 0.069412 1.0900e-05
21:27676592 G T 0.820970 -1.9500e-05
21:27676672 G A 0.251853 7.4809e-06
21:27680924 C A 0.050560 8.0573e-07
21:27695987 G A 0.314125 2.9882e-05
21:27697063 G A 0.379551 3.0125e-05
21:27701685 A G 0.066419 -3.4663e-05
21:27706009 T G 0.216714 1.0324e-05
21:27710757 A G 0.810278 -1.7154e-05
21:27715442 C T 0.877970 -1.8775e-05
21:27724640 C A 1.943149 6.4470e-07
21:27734605 C T 0.020650 -1.0621e-06
21:27735395 A G 0.350708 -2.4327e-05
21:27738407 T C 0.113302 2.7313e-05
21:27744853 T C 0.101925 2.4345e-05
21:27749876 C T 0.276840 -3.2097e-05
21:27752806 C T 1.837920 -5.6036e-06
21:27763523 T G 1.150772 1.6201e-05
21:27763794 T G 0.060291 -4.0154e-07
21:27764349 C G 0.088627 5.2739e-05
21:27766355 T G 0.084281 1.4809e-05
21:27766383 G A 0.088374 -8.6746e-06
21:27769895 G C 0.440387 1.0691e-06
21:27771995 A G 0.046841 -4.2277e-05
21:27774870 C A 1.208366 -1.3962e-06
21:27777181 A C 1.808694 5.3504e-06
21:27777822 C T 0.221330 2.6723e-05
21:27778731 T C 0.700157 -7.1971e-07
21:27782968 G A 0.613718 5.2261e-05
21:27787671 A G 0.166569 -1.5159e-05
21:27788794 G A 0.030245 1.6443e-05
21:27788804 C A 0.261633 -2.1263e-05
21:27791165 A G 0.861815 -1.2991e-05
21:27793805 T C 1.003746 -1.5843e-05
21:27795630 G A 0.044143 -2.7239e-05
21:27795838 A C 1.559665 2.7373e-06
21:27796993 A G 0.111497 -2.5070e-05
21:27802198 G A 1.756245 3.4990e-05
21:27806124 T C 0.039554 6.8098e-06
21:27807137 G A 1.166715 -2.7014e-07
21:27810723 A G 1.335635 8.6905e-06
21:27811081 A G 1.024568 -2.5662e-06
21:27815510 T C 0.179053 -3.7584e-05
21:27816668 T C 0.075904 7.6095e-05
21:27819148 A G 0.024035 8.6000e-06
21:27823987 A G 0.056474 -3.0670e-06
21:27826101 T C 0.131596 -2.7124e-05
21:27829373 A G 0.029219 7.1437e-06
21:27830913 C T 0.037100 -1.3151e-05
21:27834679 G A 0.255369 -1.2874e-04
21:27835986 A G 0.807970 7.3004e-05
21:27839024 G A 0.040414 -6.8134e-06
21:27839251 G A 0.088653 1.4185e-05
21:27841638 C A 0.284545 1.2090e-05
21:27844411 A C 0.215435 -9.0207e-06
21:27845535 T C 1.182899 1.9112e-05
21:27845924 T G 0.118194 -2.3564e-05
21:27846116 A G 1.601627 4.7418e-05
21:27848998 G A 0.182019 -4.4915e-05
21:27849346 G A 0.685976 2.2516e-05
21:27852724 G A 0.911236 3.3692e-05
21:27858006 A G 1.714913 2.6835e-05
21:27861206 A C 0.062593 -6.4688e-06
21:27868059 G A 1.774344 3.7884e-05
21:27868589 C T 0.490428 4.7543e-05
21:27870039 A G 0.026716 3.2882e-05
21:27872937 T C 0.035146 4.1149e-06
21:27874365 A G 0.106362 -8.8081e-06
21:27874702 T C 0.040716 3.8041e-05
21:27876208 T C 0.360290 -2.7218e-06
21:27876467 A G 0.893930 -8.2773e-07
21:27877772 A G 0.115172 -1.3224e-05
21:27878577 T C 0.387698 2.8381e-04
21:27880516 A G 1.913924 -1.2849e-05
21:27881915 G A 0.090387 -7.6970e-06
21:27887346 T C 1.299226 -1.4223e-05
21:27887936 T C 0.380842 -2.7469e-05
21:27897399 C A 1.229324 -1.0102e-05
21:27899198 A C 0.586027 -3.2990e-05
21:27901973 C T 0.061739 -1.4254e-06
21:27906690 C T 0.087504 -3.8154e-05
21:27908228 C A 0.141755 -9.4726e-06
21:27911779 A G 1.331373 -4.8008e-05
21:27911995 C T 0.021250 -1.8176e-06
21:27916853 A G 0.046445 -1.5492e-05
21:27919932 T C 1.559282 -2.5545e-05
21:27929807 C T 0.106879 3.6325e-05
21:27929858 A C 1.035931 -3.9188e-05
21:27940314 C T 0.064391 -3.5284e-05
21:27944631 G C 0.461177 -7.1142e-07
21:27947090 A G 0.152895 4.8250e-06
21:27950340 C A 0.177887 1.7322e-05
21:27951276 T C 0.035957 2.2797e-05
21:27955031 G A 0.217779 3.1882e-05
21:27959663 T C 0.118288 2.8609e-05
21:27972137 C T 0.126428 2.9870e-06
21:27972391 C A 0.073904 -1.8298e-06
21:27983045 C A 0.050210 -1.5042e-07
21:27983696 A C 0.109767 -2.4219e-06
21:27984804 C A 0.045240 -1.7305e-05
21:27990559 T G 0.061865 -2.5113e-05
21:27992793 T G 0.052816 1.4972e-05
21:27996425 C T 1.852195 -4.1822e-05
21:28005018 G A 1.375802 -2.7551e-05
21:28007984 T C 0.038989 -8.9382e-06
21:28013409 G A 1.255946 -4.1683e-05
21:28017591 A G 0.125487 2.9582e-05
21:28018092 C T 1.801271 -5.9880e-05
21:28021290 T C 1.803449 -5.7587e-05
21:28022205 A G 0.159175 4.5559e-07
21:28023105 A C 0.981395 -1.3607e-05
21:28023370 C T 1.121855 5.5294e-06
21:28026256 G A 1.115474 -1.5090e-05
21:28030138 A C 0.027297 -4.4039e-06
21:28031451 A G 0.375961 9.8304e-06
21:28051050 T C 0.047168 2.2033e-05
21:28060192 C A 1.296509 -2.5744e-05
21:28062800 A G 0.049174 -3.0576e-05
21:28064890 A G 0.064284 2.2170e-05
21:28070037 C T 0.345288 2.6162e-05
21:28072239 C T 0.163567 1.9185e-05
21:28072863 T G 0.710109 -2.7139e-05
21:28073516 G A 0.131810 2.4200e-05
21:28079135 T G 0.064855 -6.5145e-06
21:28088889 C T 0.046792 -8.1111e-06
21:28092253 G C 0.301927 -4.9430e-07
21:28093723 C T 0.342256 -1.1994e-05
21:28094413 T C 1.520043 1.7139e-05
21:28094527 G A 0.109904 -5.1477e-06
21:28095155 T C 0.437784 2.8062e-05
21:28096470 A G 0.320769 -9.2534e-06
21:28101437 T C 0.038440 6.5700e-05
21:28103644 G A 1.711096 6.5800e-07
21:28105621 T C 0.630593 -5.6167e-06
21:28106428 G A 1.792835 -1.3830e-05
21:28107542 G T 0.086634 -6.5932e-06
21:28108219 A G 0.273195 -1.5966e-05
21:28110569 T C 0.168991 -1.9919e-05
21:28120024 G A 0.112711 2.0877e-06
21:28122111 T C 0.105824 7.0601e-06
21:28124166 G A 0.517985 2.8433e-05
21:28126637 C T 0.090322 -6.5985e-06
21:28132525 A G 0.919968 -4.6952e-06
21:28133651 C T 0.828471 -7.1988e-06
21:28138870 G T 0.032689 -1.9680e-05
21:28147729 A G 0.053186 2.6611e-05
21:28148191 T C 0.550414 -1.7344e-05
21:28151693 T G 0.291634 1.5835e-05
21:28152270 C T 0.390752 -7.0110e-06
21:28157028 A G 0.207924 1.2653e-05
21:28160152 C A 0.521702 -4.1884e-05
21:28161630 T G 0.040884 3.5741e-05
21:28163086 G A 1.160983 1.1818e-05
21:28168090 G A 0.717279 -1.8987e-05
21:28181306 G A 1.473400 4.1621e-06
21:28185597 A G 1.938316 3.6309e-05
21:28186589 G A 0.075900 -3.6993e-05
21:28191069 G C 0.149499 2.0722e-05
21:28191916 G A 0.306484 -2.8264e-06
21:28192958 A G 0.294900 -5.5647e-06
21:28197701 T C 0.025259 1.6263e-06
21:28201168 C T 0.146150 9.4727e-06
21:28207080 G A 0.037204 3.6267e-05
21:28208904 A C 0.166573 3.1852e-05
21:28209395 C T 0.126879 4.6075e-05
21:28209494 C T 0.174499 3.2231e-05
21:28209667 G A 0.175518 2.4287e-05
21:28210030 G A 0.052281 1.3670e-05
21:28210854 T C 0.116347 -3.3376e-05
21:28211061 C T 0.025431 -3.5138e-05
21:28211688 C T 0.056818 2.7069e-05
21:28216674 C G 0.486033 -7.6221e-05
21:28217059 T C 0.032676 8.0893e-06
21:28217320 G C 1.547422 -3.0664e-06
21:28218122 T C 0.036399 1.0842e-04
21:28219307 G A 1.093856 -2.7309e-05
21:28221611 A C 0.248296 -4.0761e-05
21:28223092 C T 1.683892 -3.3400e-06
21:28223561 G A 0.020507 7.1998e-06
21:28231584 A G 0.928774 -1.0017e-05
21:28240392 G A 0.234345 9.6284e-06
21:28243076 A G 0.142813 -2.2107e-05
21:28248765 C T 0.515548 3.4629e-05
21:28251455 G A 0.381115 -1.1096e-05
21:28257468 G A 0.023503 1.2216e-05
21:28263159 A C 0.052086 -3.5285e-07
21:28264623 C T 0.057256 -8.3967e-06
21:28273107 G A 0.166011 1.6929e-05
21:28274812 A G 0.399448 2.8867e-05
21:28279441 C T 0.041365 4.8013e-06
21:28282684 T C 0.712761 1.8756e-05
21:28286590 T G 0.211492 -1.7991e-05
21:28297239 G T 0.061927 -1.6808e-05
21:28297854 A G 0.135010 -1.5976e-05
21:28299046 G A 1.271776 7.1726e-05
21:28302355 G A 1.793348 1.5152e-05
21:28305202 G A 0.065290 1.0250e-05
21:28305212 T C 0.320740 -2.4796e-05
21:28305324 T C 0.023234 1.2846e-05
21:28308275 A C 0.033215 -1.9169e-05
21:28317531 G A 0.080798 3.1502e-05
21:28322154 T C 0.109290 2.4780e-06
21:28338298 G C 0.346576 -1.8259e-05
21:28338423 G C 0.389629 2.6979e-05
21:28338425 A G 0.045091 9.8339e-06
21:28343353 T C 0.074070 -4.5388e-06
21:28345065 C T 0.296250 -1.6504e-06
21:28363634 C A 0.362620 -4.3843e-05
21:28369613 A G 0.376899 -5.8933e-05
21:28371629 A G 0.282578 -5.5996e-06
21:28374677 A G 0.077815 -3.9384e-06
21:28379348 G A 0.489545 -1.1119e-05
21:28382616 T C 0.147954 -7.0014e-06
21:28385362 G A 1.691348 -5.5433e-06
21:28389167 G A 1.004619 -5.5585e-05
21:28389497 C A 1.677342 -1.1554e-05
21:28390063 G A 0.112601 6.7413e-05
21:28390188 G C 0.331986 -1.6123e-05
21:28390226 G T 1.948541 5.0630e-06
21:28390248 T C 0.428154 -2.0547e-05
21:28390415 C T 0.913778 5.5102e-05
21:28391938 G T 0.295633 1.4031e-05
21:28392021 A G 0.711900 -7.7062e-06
21:28392101 C A 0.675476 -4.9667e-05
21:28402565 C T 1.147860 -4.5635e-05
21:28407139 G A 0.883478 -6.3883e-05
21:28408797 C T 1.405514 -3.5266e-05
21:28412516 T G 0.045234 -4.1342e-05
21:28418921 G A 0.051291 -2.2046e-05
21:28420162 T G 0.115003 3.3140e-05
21:28420360 T C 0.339234 3.6921e-05
21:28420932 T C 1.166063 -4.4756e-05
21:28421321 T C 0.962702 -6.9883e-05
21:28438579 G A 0.966448 -5.4723e-05
21:28443339 G A 0.034883 1.7439e-05
21:28446090 C T 1.482456 -1.2032e-05
21:28451439 G A 0.068045 -1.5002e-05
21:28454354 G A 0.061009 -1.3560e-05
21:28462174 G A 0.406608 9.5429e-06
21:28468631 G A 0.065838 1.7598e-05
21:28469007 C T 0.488455 7.7750e-05
21:28472800 A G 0.171688 -1.3850e-05
21:28477824 G A 0.151759 -1.5200e-05
21:28479344 T C 0.064154 1.4558e-05
21:28498601 G A 1.606281 2.5143e-04
21:28503713 C A 0.023759 2.2632e-07
21:28505213 C T 0.206097 -1.7473e-05
21:28514582 T C 1.512091 5.1632e-05
21:28516915 T C 0.132748 -2.3562e-05
21:28519832 A G 0.813592 4.7364e-04
21:28527625 G A 0.560557 -2.1043e-05
21:28532011 G A 0.869859 2.1687e-04
21:28541630 A G 0.091471 -9.5852e-06
21:28545446 C T 0.082762 7.5202e-05
21:28546042 T C 0.035814 7.4181e-06
21:28550021 C T 0.039219 1.6923e-05
21:28551312 G C 0.941711 1.2693e-04
21:28554108 T C 1.456321 1.3299e-04
21:28557450 G A 0.027171 -3.5461e-06
21:28559303 T C 0.296055 -4.3019e-05
21:28561650 C T 0.065085 5.0397e-06
21:28562546 C T 0.330000 -3.0495e-05
21:28568941 G A 1.657744 -4.9033e-05
21:28569092 T C 0.708853 -2.4499e-05
21:28573120 C T 0.028849 6.3611e-06
21:28574049 G T 0.035246 1.3634e-05
21:28575063 A G 1.690725 -3.8172e-05
21:28583196 T C 0.079925 6.7590e-06
21:28584142 T C 0.107158 1.9724e-05
21:28584349 C G 0.454046 -8.5441e-06
21:28590051 A G 0.300213 -1.3598e-05
21:28592007 C T 0.091458 2.8502e-05
21:28592480 C A 0.099663 -3.0707e-05
21:28599108 A G 0.031822 3.2698e-05
21:28606581 A G 0.073784 -1.9637e-05
21:28606944 A G 0.973449 -3.8335e-06
21:28608163 G A 0.557763 -4.0571e-06
21:28610251 G A 0.356174 -1.9852e-05
21:28610925 G C 0.242908 -4.5169e-05
21:28614222 G A 0.028592 -1.0411e-05
21:28614871 T C 0.051235 1.6489e-05
21:28619820 C A 0.080113 1.9171e-05
21:28619941 G A 0.048622 1.7057e-05
21:28620309 G C 1.451059 -1.7032e-05
21:28620731 A G 0.230749 3.5114e-06
21:28623355 G A 0.979344 -1.4148e-05
21:28623686 G A 0.041560 1.5385e-05
21:28624358 T C 0.156212 -5.0439e-06
21:28626944 T C 0.045117 2.1105e-05
21:28629970 G A 1.020335 -1.8073e-05
21:28630929 T C 0.473511 -7.1610e-06
21:28631418 T C 0.187145 2.2377e-06
21:28631839 C T 0.444068 -2.8436e-05
21:28632360 C T 0.206863 6.1074e-06
21:28641168 A G 0.021461 2.5694e-05
21:28644960 G T 0.108213 3.6405e-05
21:28649659 T C 1.165453 -5.3071e-05
21:28656402 A G 1.776830 -1.5290e-05
21:28659498 A G 0.077699 1.7050e-05
21:28665347 C G 1.322353 4.5442e-06
21:28670634 T C 0.063482 1.5666e-05
21:28671524 A G 0.319944 -3.3014e-05
21:28678352 C T 0.145991 -3.9301e-05
21:28683634 T C 0.031160 -1.1543e-05
21:28696476 C T 1.499237 -1.4304e-05
21:28698918 G A 0.364737 -2.2825e-05
21:28700996 A G 0.034477 -7.7625e-06
21:28704525 C T 0.068510 1.5920e-05
21:28712418 G A 1.218074 1.4892e-05
21:28712666 T G 0.092003 -5.6585e-06
21:28712788 T C 0.569412 3.1160e-05
21:28713295 A G 0.230285 -2.3197e-05
21:28715473 A G 0.056575 8.6112e-06
21:28718075 G A 1.714562 4.2087e-05
21:28722984 C T 0.394806 -4.8849e-06
21:28727408 G A 0.035659 -1.7836e-05
21:28731001 C T 0.081058 2.0138e-06
21:28734301 T G 0.993278 3.7791e-05
21:28742828 A C 1.286795 2.0520e-05
21:28744356 G A 1.233550 9.6854e-06
21:28747305 A G 0.045062 -4.5339e-06
21:28751147 T C 0.093428 -1.4404e-06
21:28776663 C T 0.443153 -1.3661e-05
21:28776734 A G 0.025684 -1.6485e-05
21:28778338 A G 0.465305 6.6513e-06
21:28784491 A G 0.478237 1.3886e-05
21:28788903 C T 0.753642 9.7970e-06
21:28794748 G A 0.058438 -1.6341e-05
21:28796122 G T 0.184817 -5.1182e-06
21:28817490 G A 0.037694 4.6196e-06
21:28818006 C T 1.696272 1.2673e-06
21:28819665 T C 0.194905 2.7651e-05
21:28821061 T G 0.230924 1.3641e-05
21:28823813 C G 0.050774 -2.1069e-06
21:28824065 C T 0.225858 -9.1413e-06
21:28834826 T G 0.348955 -3.6539e-05
21:28834910 G A 0.730794 1.4036e-05
21:28836618 T C 0.379229 -4.5935e-06
21:28837297 G A 1.936096 1.7130e-05
21:28838366 A G 0.044445 -1.9236e-05
21:28843228 G A 0.479675 2.8223e-05
21:28844628 G A 0.024078 1.3276e-05
21:28846775 C T 0.365860 -3.1589e-05
21:28846848 G T 0.073047 -1.4815e-05
21:28846904 T C 0.058045 -1.6027e-05
21:28851580 G A 0.352643 -2.2627e-05
21:28853569 G C 0.060963 1.1693e-05
21:28861396 C T 0.344473 1.0070e-05
21:28863909 T C 0.059175 1.6200e-05
21:28864773 C T 0.041712 -2.1686e-05
21:28865579 G A 0.063550 -6.3813e-06
21:28865917 G A 0.086904 -7.3417e-07
21:28870626 T C 0.061119 -1.9789e-05
21:28883894 A G 1.649191 1.0788e-05
21:28888680 C A 0.659032 1.5709e-05
21:28890333 C A 0.034938 -3.3881e-06
21:28891358 A C 0.372523 -3.0618e-05
21:28897605 G A 0.033221 1.8570e-05
21:28901549 G A 0.289203 3.3974e-05
21:28917984 T C 0.172305 -1.6404e-05
21:28918654 G A 0.050982 7.0794e-06
21:28923189 G A 0.120339 1.7810e-05
21:28924235 T C 0.633735 -2.8217e-05
21:28927839 C T 1.033153 2.7088e-05
21:28929855 G A 0.253830 -3.1624e-05
21:28930833 A G 1.585128 4.2495e-06
21:28934872 A C 0.260039 -4.6870e-06
21:28940171 A G 0.321038 4.1994e-06
21:28954864 C T 0.115470 2.9438e-05
21:28962313 T C 1.875081 -1.7483e-05
21:28968765 T C 0.062492 -2.3997e-05
21:28970688 T C 0.437206 -6.9097e-05
21:28982407 A G 0.323339 3.6309e-06
21:28987503 G T 0.032176 -5.2549e-07
21:28987735 G A 1.960041 -6.6888e-06
21:28988854 A G 0.249266 4.4428e-05
21:28989487 T C 0.660652 2.0123e-05
21:28992199 T G 0.090643 2.3348e-05
21:29003210 A G 1.402022 4.6599e-05
21:29006618 A G 0.037071 3.5822e-05
21:29013165 C T 0.145718 2.6055e-05
21:29022289 A G 0.080902 -8.1187e-06
21:29032506 G A 0.040112 -3.7019e-05
21:29045857 T C 0.779927 -6.1048e-06
21:29049920 G C 0.105807 -1.3218e-05
21:29052988 C A 0.112721 -5.2975e-06
21:29057205 C T 0.064014 -7.3123e-06
21:29064538 A G 0.038619 -2.3460e-05
21:29068427 T C 0.044247 -1.8784e-05
21:29070385 A G 0.617113 -1.5947e-05
21:29074140 A G 0.040002 -2.3295e-05
21:29075711 C G 0.048295 1.2653e-05
21:29076056 G A 0.037454 2.3756e-05
21:29090518 G C 1.574683 -1.7369e-05
21:29097335 C T 0.139226 -2.5146e-05
21:29105843 G A 0.374380 3.8942e-06
21:29112663 T C 0.139807 -3.4277e-05
21:29118904 C T 0.058850 -1.4722e-05
21:29119761 C T 0.161395 -2.8229e-05
21:29124566 G A 1.614957 4.4936e-06
21:29125930 G T 1.382517 7.3612e-05
21:29128955 A C 0.284711 -2.0702e-05
21:29129610 C A 1.591237 -2.4204e-05
21:29143094 G A 1.641674 -1.0042e-05
21:29168645 G A 0.059045 -1.0808e-05
21:29173136 A G 1.704140 -2.9407e-05
21:29173889 A G 0.059330 -1.5130e-05
21:29174612 G A 0.251379 2.4873e-06
21:29189579 T G 1.090120 4.8827e-06
21:29201063 G A 0.932558 1.4519e-05
21:29202551 T C 0.020108 -2.9438e-05
21:29205300 C T 0.920094 1.4068e-05
21:29206318 G A 0.056201 -3.3166e-05
21:29216136 A G 0.101815 3.4130e-05
21:29235503 A G 0.105934 3.3698e-05
21:29237272 T C 1.271497 2.9437e-05
21:29248545 A G 0.540440 -2.0008e-05
21:29256515 G C 1.941364 5.1081e-05
21:29267292 C T 1.456889 -1.1664e-05
21:29274803 G A 0.752311 -2.3916e-05
21:29278225 C A 0.889609 1.3270e-05
21:29285222 G A 1.936054 5.8821e-05
21:29298170 A T 0.028885 -1.3834e-05
21:29305582 T C 0.516460 3.9568e-05
21:29327609 A C 0.345719 1.7804e-05
21:29336448 T C 1.176550 -1.4098e-05
21:29351049 C A 0.141722 4.4740e-05
21:29353800 A G 0.071476 3.9840e-05
21:29355047 T G 0.266265 -5.7855e-06
21:29357172 A G 0.907189 -7.3372e-06
21:29360719 G A 1.258131 8.0682e-06
21:29361932 A G 0.053959 -2.2901e-05
21:29366034 A G 0.065290 1.9560e-05
21:29389645 G A 0.095038 -4.1469e-05
21:29392856 T C 0.022309 2.0922e-05
21:29395943 C G 0.290716 -4.1616e-06
21:29395991 C T 0.028602 -2.6045e-05
21:29396230 T C 0.475841 8.3367e-07
21:29406365 T G 1.015330 -3.0853e-06
21:29415800 C T 0.131612 -8.2158e-05
21:29424056 T C 0.434467 1.6792e-05
21:29424988 T C 0.659928 2.0603e-05
21:29436077 T C 0.670799 -1.2427e-04
21:29437749 G T 1.867950 5.8801e-06
21:29440312 C T 0.543676 7.0214e-05
21:29441694 C T 1.205847 -1.6628e-05
21:29446989 C A 1.455376 -3.5012e-05
21:29447075 C T 1.809584 -5.1976e-06
21:29447212 A C 1.268099 -1.6553e-05
21:29447435 T C 0.025824 -1.5574e-06
21:29447474 T G 0.093759 -5.9080e-05
21:29448093 C T 0.073300 -6.2950e-06
21:29448824 C A 0.624318 1.5620e-05
21:29448903 G A 0.073865 7.0982e-07
21:29451723 T G 0.502051 -4.7758e-06
21:29454829 T G 0.043088 1.1672e-05
21:29468904 G A 0.326326 -1.0984e-05
21:29471760 A G 0.145153 6.0038e-06
21:29472526 C A 0.142463 -2.2859e-05
21:29472908 T C 0.053910 -1.1561e-05
21:29474785 T G 0.569253 -2.0836e-05
21:29475196 T C 0.288106 -2.5077e-05
21:29476559 G A 0.027849 3.4189e-06
21:29477272 A G 0.234284 -1.3952e-05
21:29478268 T C 0.103399 -4.4804e-06
21:29481346 C T 0.461582 -2.5207e-05
21:29481630 G A 0.495057 1.5892e-05
21:29482488 T C 0.332457 8.8135e-06
21:29484455 C A 1.295704 1.2584e-05
21:29485557 T C 0.304273 -2.9081e-05
21:29486944 G A 1.050460 2.9849e-05
21:29488258 T C 0.112653 -5.6331e-06
21:29495038 A C 1.504778 -3.1227e-05
21:29495371 C G 0.054046 3.2701e-05
21:29512469 G A 0.974601 -5.2672e-05
21:29513699 C T 0.214319 1.5434e-05
21:29517346 C T 0.208012 9.1030e-06
21:29521271 T G 0.114529 6.8435e-05
21:29521885 T C 0.069055 1.3652e-05
21:29524757 C T 1.341549 -1.2900e-05
21:29531827 T C 1.453708 -1.2736e-05
21:29539496 C T 0.099799 4.0038e-05
21:29539778 T C 0.070928 -3.1167e-05
21:29543816 T C 0.255800 3.5161e-05
21:29544891 C T 1.968421 -1.4350e-05
21:29547488 T C 0.034811 -4.9020e-06
21:29559878 A G 0.358307 3.9521e-05
21:29570428 A G 1.448995 1.4013e-05
21:29577299 C T 0.048645 2.6498e-06
21:29581072 A G 0.066858 -4.1449e-05
21:29587675 C T 0.180189 -6.8430e-06
21:29593693 A G 0.396523 3.3033e-05
21:29613367 C T 0.977984 -2.2639e-06
21:29613809 T C 0.178053 4.2074e-05
21:29629038 G T 0.068377 -1.6027e-05
21:29632917 A G 1.072249 -3.6748e-05
21:29635794 G A 1.770322 2.6861e-05
21:29653191 G A 0.083031 1.1653e-06
21:29655428 T C 0.040083 4.3806e-05
21:29655818 C T 0.125983 -1.1502e-05
21:29656166 A G 0.087949 -1.8428e-07
21:29667475 G C 0.128470 -2.2974e-05
21:29668350 C T 0.096648 -9.6121e-05
21:29670924 C T 0.104847 -2.0476e-05
21:29678030 T C 0.775986 4.4552e-05
21:29682079 A G 0.102802 2.3791e-05
21:29692597 C T 0.021926 1.8610e-05
21:29729048 T C 0.074807 -3.1050e-06
21:29729869 C T 0.119278 -2.4811e-05
21:29739928 A G 0.247196 -1.7052e-05
21:29740622 G A 0.366087 -3.6540e-05
21:29743564 A G 0.023970 6.8352e-06
21:29751778 C T 0.029511 -1.8365e-05
21:29770412 G A 1.011218 4.2828e-05
21:29777369 C A 0.095642 -9.8566e-05
21:29784148 A G 0.031666 3.7805e-05
21:29786180 A G 0.121553 -3.2489e-05
21:29789333 T C 1.818055 -2.7802e-06
21:29795538 A G 0.029732 -1.5380e-05
21:29798099 C T 0.397335 -2.4207e-05
21:29800809 A G 1.324222 1.0166e-04
21:29803501 C T 0.179134 -6.6286e-06
21:29803555 T C 1.286723 -9.4738e-06
21:29803882 T C 0.300158 -1.5149e-04
21:29804023 A G 1.748325 2.6842e-05
21:29807465 T C 0.062252 -3.6112e-05
21:29808497 G A 1.423554 3.3780e-05
21:29815683 T C 0.054994 -3.2205e-05
21:29817527 T C 0.177715 -1.2880e-05
21:29818763 A G 0.054702 7.1259e-06
21:29824695 C T 0.087137 -4.8325e-05
21:29827623 A G 1.457165 2.9902e-05
21:29829787 G C 0.101844 1.4835e-05
21:29838199 C T 1.800054 4.8797e-06
21:29839191 T G 0.030381 4.8418e-05
21:29840396 C T 1.633790 7.9196e-06
21:29865680 G A 1.805802 6.8015e-06
21:29872274 A G 0.052602 2.1656e-05
21:29873692 C T 0.174126 1.2087e-05
21:29876819 A C 0.112263 -3.0263e-06
21:29879760 G C 0.027697 2.8346e-05
21:29898407 T C 0.033867 2.0374e-07
21:29908379 A G 0.113448 -7.0466e-05
21:29920164 T C 1.906751 1.7419e-06
21:29923340 T G 1.297996 4.2083e-05
21:29925971 G A 0.229084 -4.8074e-06
21:29934244 T C 0.037265 2.8031e-05
21:29948426 T C 1.520968 3.2476e-05
21:29955753 T C 0.101601 1.8039e-05
21:29958771 A G 1.534445 5.8257e-05
21:29958893 A C 1.102477 5.1828e-05
21:29961801 A C 0.919594 3.6488e-05
21:29966583 T C 0.027135 -2.8941e-05
21:29973801 T C 0.260396 -2.5397e-05
21:29973840 A G 0.054108 1.3210e-05
21:29974297 C T 0.243106 -4.3464e-05
21:29978255 T G 0.078134 2.1562e-05
21:29986066 C T 0.159750 -1.4818e-05
21:29987621 G T 0.164716 -1.7362e-05
21:29989702 A T 0.089322 3.3520e-05
21:29997493 T G 0.148247 1.4882e-05
21:29998134 T C 0.172402 5.7691e-05
21:30004941 T C 0.606895 -2.2189e-05
21:30009323 T C 0.185317 -1.2752e-05
21:30013823 T C 0.034052 5.6280e-06
21:30016310 G A 0.047843 -5.3674e-06
21:30016808 A T 0.064407 8.2310e-05
21:30027050 G A 0.021952 -2.1038e-05
21:30027124 C T 0.040706 -2.6341e-05
21:30031411 G T 0.060139 2.8207e-05
21:30043331 G A 0.317877 -1.1916e-05
21:30048319 G A 0.729314 -7.6278e-07
21:30062587 G A 0.048947 -3.4851e-06
21:30062618 G C 0.039664 -4.4766e-05
21:30080833 T C 0.443805 -2.3881e-05
21:30085640 G C 0.247751 -1.9567e-05
21:30100053 T G 0.648071 -8.2346e-05
21:30106157 A G 0.105827 -3.1599e-05
21:30118948 C T 0.276583 1.4744e-05
21:30121533 C G 0.268917 3.1528e-06
21:30128248 G A 0.036129 -3.3596e-05
21:30134378 T C 0.726740 -4.6641e-05
21:30140178 G A 0.620677 -3.0215e-05
21:30141021 A G 0.362841 -3.5885e-05
21:30148448 T C 0.064985 3.8823e-05
21:30154075 C T 0.172587 -1.2884e-05
21:30165735 A G 0.674038 -3.1976e-05
21:30167931 C A 0.020952 -2.7474e-05
21:30169586 A G 0.040771 -5.5177e-05
21:30178470 A G 0.169095 3.7642e-05
21:30206089 A G 0.060012 1.1861e-05
21:30221981 A G 0.020858 -1.6124e-05
21:30233914 C A 0.159773 -1.7177e-05
21:30245824 C T 0.328974 1.7181e-05
21:30251113 C G 1.279037 2.3730e-05
21:30255674 C T 0.128973 1.5596e-05
21:30264959 C T 1.775227 4.0022e-05
21:30271636 A C 1.518102 2.9014e-05
21:30277102 A G 0.512951 -1.4983e-06
21:30285565 T C 0.082100 -8.9895e-06
21:30289187 A G 0.071447 6.8624e-06
21:30294244 C T 0.025259 1.3165e-05
21:30294415 G C 0.755917 -1.9999e-05
21:30318134 G A 0.175489 -2.8359e-05
21:30332911 T C 0.223209 3.9483e-06
21:30334479 A C 0.087073 3.6584e-05
21:30339120 A C 0.300758 -2.5445e-05
21:30339234 C T 0.214815 -6.3495e-05
21:30340565 C T 0.037230 -5.6405e-06
21:30341891 G A 1.068841 -2.1062e-05
21:30378536 C A 0.049236 -2.2569e-06
21:30379968 G A 0.036947 1.3683e-05
21:30399299 A G 1.784588 5.6931e-05
21:30408670 T A 0.478253 1.2226e-05
21:30424401 A G 0.119495 -8.3736e-06
21:30432557 A G 0.232382 -1.5720e-05
21:30435561 A G 0.048921 -1.2623e-05
21:30453009 G A 0.026535 -3.0456e-05
21:30458754 C T 0.278820 -1.6713e-05
21:30462666 A G 0.529774 3.9232e-05
21:30479858 G T 1.000626 -1.9878e-05
21:30491727 G A 0.036889 -2.2393e-05
21:30505980 A G 0.024435 1.9182e-05
21:30531951 G T 0.973900 1.5833e-05
21:30532786 A G 0.260114 -3.2367e-05
21:30543799 T C 0.212722 2.0476e-05
21:30557510 C T 1.761630 4.8579e-05
21:30567002 G T 0.103490 -2.2927e-05
21:30576166 T C 0.091263 8.2611e-06
21:30582732 G A 1.580250 6.3756e-05
21:30584546 C T 0.027745 -1.4415e-05
21:30594334 C T 1.254642 1.7758e-05
21:30598750 A C 0.111627 3.1628e-05
21:30608401 C T 0.079743 1.0592e-05
21:30678752 C T 0.110313 7.8259e-06
21:30683919 C G 0.031491 -5.4188e-06
21:30689800 A G 0.046983 -7.4510e-06
21:30694006 C A 0.251172 -1.2260e-05
21:30699557 C G 0.038771 -5.8464e-05
21:30713598 G A 0.128531 1.8328e-05
21:30715785 A G 0.238484 -2.2833e-05
21:30717737 C T 0.971271 2.0023e-05
21:30722531 A G 1.228513 9.1755e-06
21:30744019 C T 0.035091 -4.7260e-06
21:30745615 A G 0.176771 4.3941e-05
21:30751255 T C 0.026051 5.8583e-06
21:30751296 A C 0.029346 -4.0456e-05
21:30752554 G A 0.682928 -8.6504e-06
21:30758760 A G 0.029758 3.2567e-05
21:30766828 T C 0.081198 -2.7473e-06
21:30771918 T C 0.038145 3.7950e-05
21:30774793 A G 0.290524 -2.0039e-05
21:30784710 A G 0.168299 -1.7161e-05
21:30786567 T C 0.048811 -6.9528e-06
21:30790390 A G 0.029342 3.0408e-05
21:30807210 T G 0.137480 2.3513e-05
21:30825601 A G 1.820376 1.8694e-06
21:30832471 C T 0.255482 -3.4443e-05
21:30833979 T C 0.751993 2.9138e-05
21:30844467 G A 0.123987 5.8497e-05
21:30859694 C T 1.949183 -1.1007e-05
21:30860437 A G 0.055582 -2.0482e-05
21:30862991 G A 0.065491 -2.8780e-05
21:30868368 G T 0.197028 1.9678e-05
21:30869371 T C 0.044257 -2.7917e-05
21:30869451 T C 1.818626 2.5424e-05
21:30873877 T C 1.834271 2.5473e-05
21:30882269 C T 0.060866 4.6250e-06
21:30886765 C G 0.022510 -2.5322e-06
21:30898633 A G 0.025077 8.0098e-06
21:30900129 A G 0.095129 -3.1401e-05
21:30910628 A G 0.067857 -2.2818e-05
21:30916471 T G 0.084340 -4.9840e-06
21:30916476 C A 1.417572 7.0747e-05
21:30923805 C T 1.536551 2.2577e-06
21:30925928 G A 0.089111 -5.3956e-05
21:30931293 C T 0.140580 -7.6662e-05
21:30933893 T C 0.108297 -2.1731e-05
21:30940467 A G 0.135176 -7.4075e-05
21:30952639 G A 0.043838 2.4835e-05
21:30957383 T C 1.872965 5.8469e-05
21:30957507 A C 0.502256 3.0390e-05
21:30963745 C T 0.308500 -6.3322e-05
21:30967508 A C 0.708006 -1.3204e-05
21:30969450 A G 0.090374 -2.1193e-06
21:30972607 A G 0.028521 -2.6559e-05
21:30974408 T C 0.078890 -3.7980e-05
21:30978632 A G 0.292147 -1.1924e-05
21:30985945 G A 0.768550 -9.3388e-06
21:30997263 C G 0.030861 2.4357e-05
21:30997659 A G 0.051297 -4.3236e-05
21:31002393 A G 0.052096 3.6233e-05
21:31007346 T C 0.239227 -3.5333e-05
21:31007951 C T 0.058733 -1.1568e-05
21:31017340 T C 0.724640 -5.6725e-06
21:31019579 T G 0.137925 -1.9470e-05
21:31046457 C T 0.037564 1.3256e-06
21:31050258 T C 0.099413 -1.9086e-05
21:31050817 A G 0.139058 -5.1706e-06
21:31065438 T C 0.078023 1.6112e-05
21:31076610 C T 0.143203 -4.1688e-06
21:31100797 A G 0.139720 -2.5724e-05
21:31105139 G A 0.095314 -1.6588e-06
21:31107121 C T 0.135867 -3.5789e-05
21:31116200 T C 0.089471 -1.5335e-06
21:31124556 G C 0.043445 -2.3877e-05
21:31128084 G A 0.043429 -1.4532e-05
21:31133248 G A 0.241265 -4.3495e-06
21:31146169 C A 1.588673 -1.6924e-05
21:31149627 G A 0.093191 6.2008e-06
21:31150917 T C 0.074810 5.2055e-05
21:31151161 T C 1.011461 -6.8284e-06
21:31161917 A G 0.168575 5.3438e-05
21:31169593 A G 0.033890 -5.4867e-06
21:31176283 C A 0.045312 3.0021e-05
21:31177511 G A 0.329705 -6.4757e-06
21:31184827 G A 0.451020 2.4229e-06
21:31186819 A G 0.055760 1.3488e-05
21:31186996 A C 1.758871 8.2177e-06
21:31190218 A G 0.088932 -9.7352e-06
21:31195150 C T 0.618008 -1.9086e-05
21:31196254 G A 1.790086 -1.6767e-06
21:31196650 T C 0.475919 2.7230e-05
21:31197452 A G 0.066387 -6.4321e-06
21:31199280 A G 0.078033 -3.4555e-05
21:31201556 C T 0.066922 2.5907e-05
21:31201813 A G 0.195765 -2.0992e-05
21:31209121 A G 0.836842 -1.1515e-05
21:31209454 G T 0.198800 -2.3715e-05
21:31209586 A G 0.042575 -6.1645e-06
21:31210998 T C 0.760685 9.4049e-06
21:31227243 G A 0.086297 2.8159e-05
21:31233994 C T 0.515525 2.7449e-05
21:31240416 C A 0.209888 2.2678e-05
21:31241199 T C 0.057448 -1.3871e-04
21:31241412 A G 0.155819 -1.6864e-05
21:31245581 C T 0.147620 -1.6229e-05
21:31250621 T C 1.465575 -2.3339e-05
21:31252105 G C 0.030469 1.8536e-05
21:31259893 A G 0.060963 -3.5470e-05
21:31266019 T C 0.418747 -1.2621e-05
21:31267040 C A 1.922779 -2.6701e-05
21:31268365 A G 0.107648 1.9663e-05
21:31282182 T C 0.102360 2.1454e-05
21:31289643 A C 0.033218 -3.2871e-05
21:31290856 C T 0.318591 5.8720e-05
21:31305974 T C 1.752860 2.7887e-05
21:31309213 T C 0.057461 2.7465e-05
21:31316762 T C 0.020942 7.9330e-06
21:31317009 G A 0.408484 2.7133e-06
21:31319562 A G 1.523263 -5.1613e-05
21:31325260 A C 0.026736 2.2952e-05
21:31325984 A G 0.046100 -1.7225e-05
21:31333969 T G 0.042251 -1.1796e-05
21:31339218 T C 0.058392 7.6211e-06
21:31349626 C T 0.055173 -1.7336e-05
21:31350941 C T 1.843402 -1.1982e-05
21:31351431 A C 0.107041 -1.5110e-05
21:31365623 T C 1.610553 -2.4126e-05
21:31376443 C T 0.026804 1.1217e-05
21:31378176 A G 0.201653 -1.1369e-05
21:31379990 G A 0.143222 1.6059e-05
21:31382068 T C 0.271935 1.9671e-05
21:31384240 T C 0.126909 -1.7783e-05
21:31384297 G A 1.513110 -7.2648e-06
21:31393087 G T 0.057107 -8.4180e-06
21:31398190 C T 0.031621 3.8314e-06
21:31400469 A G 1.701660 3.6930e-06
21:31402104 G A 1.921516 2.8847e-06
21:31407742 A G 0.061505 -1.2540e-06
21:31409225 T C 0.109008 4.1188e-06
21:31416460 A G 0.130437 -1.2785e-05
21:31417314 T C 0.105525 2.8558e-06
21:31418375 T G 0.160220 1.1115e-05
21:31418927 T C 0.053111 -1.9799e-06
21:31424402 T C 0.225757 -1.7998e-05
21:31425131 T C 0.032572 -2.0331e-05
21:31434180 A G 0.182289 1.2577e-05
21:31447366 C G 0.128619 1.2092e-06
21:31450932 A G 0.076196 -2.2297e-05
21:31456328 A G 0.084408 1.4180e-05
21:31460445 T C 0.605217 -1.1725e-05
21:31471320 C A 0.176310 2.3803e-06
21:31483152 C T 0.401174 4.5254e-05
21:31484643 G C 0.122764 8.6438e-07
21:31488234 G A 0.296441 -2.1156e-06
21:31490476 G A 0.040832 -7.1801e-07
21:31496400 G A 0.097534 5.3579e-06
21:31497778 T C 1.262191 -3.7797e-05
21:31499377 G T 0.036535 -2.0369e-05
21:31502949 A G 0.117051 3.2144e-06
21:31509043 G A 0.113724 3.0605e-05
21:31510097 G A 0.117908 -1.3090e-06
21:31513118 A C 0.024402 -6.5310e-05
21:31524750 G C 1.871420 4.7589e-05
21:31528084 A G 0.024788 4.8187e-06
21:31532639 C T 0.082110 -1.3908e-05
21:31535590 T G 0.138149 -1.1559e-05
21:31536513 A G 0.168079 5.3737e-05
21:31538692 T C 0.157160 2.9968e-05
21:31543624 T G 0.244943 2.1614e-05
21:31545508 G A 0.021838 4.7068e-05
21:31548463 T C 0.030748 2.7319e-05
21:31549852 G T 0.560755 4.7425e-05
21:31553418 T G 0.235712 1.5516e-05
21:31558316 A G 1.635828 2.7353e-06
21:31558445 A G 0.034886 9.5769e-06
21:31559115 C T 0.020501 5.6324e-06
21:31560384 A G 1.120105 7.9297e-07
21:31560619 T C 0.106710 4.3234e-06
21:31562315 T G 0.068802 -1.1564e-05
21:31563267 G C 1.866788 -9.6537e-06
21:31570432 A C 0.233138 -1.3777e-05
21:31579024 C T 0.020368 4.9988e-06
21:31582433 T G 0.166923 4.6569e-06
21:31584389 A G 0.378411 2.8947e-06
21:31584566 A T 0.225410 -1.6556e-06
21:31585079 C G 0.074589 2.0118e-05
21:31587353 A T 0.069207 1.1902e-05
21:31587793 G A 0.470304 -6.3015e-06
21:31587859 C T 0.088244 -2.1752e-05
21:31593833 C G 0.156777 -9.6895e-06
21:31595279 A G 0.108751 -2.8976e-05
21:31599912 C T 0.129314 3.9044e-05
21:31603030 T C 0.059905 2.2189e-05
21:31609374 A G 0.109852 -5.3040e-06
21:31615371 A G 0.082707 1.3491e-05
21:31617443 G A 1.478295 -1.8191e-05
21:31621187 G A 1.273610 -3.0596e-05
21:31622031 A G 0.035539 -2.5263e-06
21:31631140 C T 0.222225 6.5647e-06
21:31636659 T C 0.031485 -2.1992e-05
21:31638959 A G 0.204893 2.3150e-05
21:31639591 A G 0.077124 5.0678e-06
21:31642387 C T 0.117713 1.6463e-05
21:31645683 A G 1.933642 7.7962e-07
21:31646807 T C 0.940936 -1.2553e-04
21:31649443 T A 0.022812 -1.6493e-06
21:31651711 T C 0.071525 2.1785e-05
21:31654638 T C 0.034185 7.9139e-06
21:31654809 T C 0.080578 -2.6719e-05
21:31660154 G A 0.332736 6.2848e-05
21:31661691 G A 0.571470 9.7319e-05
21:31664555 G A 0.076069 2.5267e-05
21:31669222 C A 0.103406 -3.3946e-06
21:31670968 T C 0.058331 -1.1609e-05
21:31671688 C T 0.025438 3.8432e-06
21:31673652 A G 0.111257 1.8565e-05
21:31674147 T C 1.587475 -3.0842e-05
21:31679854 A G 0.081409 -2.6211e-06
21:31690396 C T 0.029472 1.0162e-05
21:31691792 T G 0.033750 8.4927e-06
21:31693803 T C 0.116314 -2.1911e-05
21:31696043 T C 0.323813 1.4169e-05
21:31699557 G A 0.034107 1.2009e-05
21:31706993 G A 0.194169 1.7498e-05
21:31707423 T C 0.364785 1.5854e-06
21:31712870 G A 0.109693 1.6308e-05
21:31718195 T C 0.094538 -1.4387e-05
21:31718266 T G 0.022072 5.5674e-06
21:31728014 A G 0.041868 -4.5959e-06
21:31736117 G A 0.082665 1.1912e-05
21:31738687 C T 1.580328 -3.0335e-05
21:31742594 T C 0.071960 -9.9169e-06
21:31743423 G A 0.042024 4.3416e-05
21:31744127 T A 0.980616 -7.3250e-05
21:31744310 C G 0.207976 3.5810e-05
21:31752930 A G 0.069311 1.4538e-05
21:31753700 G T 0.142949 -2.1438e-05
21:31754244 C G 0.142972 -6.5101e-06
21:31759106 G A 1.318360 -3.1305e-05
21:31761813 T C 0.620433 -5.9955e-05
21:31763689 C T 0.094574 1.1910e-05
21:31780503 A G 0.032202 -1.0994e-06
21:31793902 C T 0.222333 -4.1596e-05
21:31795939 G A 0.129680 3.0141e-05
21:31796227 G A 0.040664 -1.3309e-06
21:31798743 T C 0.028021 -9.7470e-07
21:31803054 A G 0.062972 -1.6849e-05
21:31807449 T C 0.075712 5.6099e-06
21:31809370 T C 0.022614 -2.4555e-05
21:31812601 T C 0.102438 -2.6045e-05
21:31812828 T C 0.097089 4.3155e-05
21:31813237 A G 0.034036 1.1768e-05
21:31814997 C A 0.054897 3.3935e-05
21:31816723 A G 0.849764 -2.7120e-05
21:31818526 C A 1.145371 2.5302e-06
21:31827574 C A 0.026411 6.8007e-06
21:31837096 G A 0.025885 -2.0254e-06
21:31838019 C T 0.055682 -9.5483e-06
21:31840659 A G 0.051498 -3.2392e-06
21:31844436 C T 0.087361 -2.3985e-05
21:31845639 T A 0.025051 1.8224e-05
21:31864307 G T 0.155478 1.2923e-05
21:31873179 G A 1.127717 3.7454e-06
21:31874240 C T 0.048028 -1.4174e-06
21:31888862 C T 1.178894 -1.9256e-08
21:31892741 A G 0.052469 2.8414e-05
21:31898564 G A 0.034097 1.9292e-05
21:31901401 A G 0.030546 -4.5051e-06
21:31903897 G A 0.049629 -1.3083e-05
21:31928993 G A 1.776869 4.8735e-05
21:31930781 T C 0.060061 -1.5227e-05
21:31932696 G A 1.193133 -6.9661e-06
21:31934052 A G 0.084404 5.5193e-06
21:31934274 C T 0.023146 6.0793e-06
21:31945134 C T 0.696827 3.7518e-05
21:31946279 G A 0.037428 3.8988e-06
21:31955325 A G 0.051456 -2.8893e-06
21:31955670 A G 0.054562 1.6201e-05
21:31967554 T G 0.599952 3.1553e-05
21:31971443 T G 0.047301 -1.5156e-05
21:31972620 T C 0.078909 -9.7797e-06
21:31973525 G A 0.099287 5.8685e-06
21:31974876 G T 0.074858 1.0669e-05
21:31986097 A G 0.089218 2.0962e-05
21:31988796 T A 0.114117 4.5803e-06
21:32008332 C T 1.181604 -1.3497e-05
21:32016181 C G 0.024470 -3.0780e-06
21:32016293 C A 0.079224 -2.9697e-06
21:32018461 G T 0.086725 -2.7632e-05
21:32026037 A G 0.938557 -1.6772e-05
21:32039417 A G 0.027667 7.5980e-06
21:32050287 T C 1.149827 -3.5748e-05
21:32057002 A G 0.027369 2.9030e-06
21:32068381 C T 0.091269 -3.1085e-06
21:32080765 G A 0.103175 -2.6084e-05
21:32084674 G A 0.030173 -1.6984e-05
21:32086967 A G 0.039239 -5.3416e-06
21:32089609 G A 0.094499 -4.9702e-06
21:32090908 T C 0.096047 -4.5260e-06
21:32093859 G A 0.094723 -1.2232e-05
21:32097448 T C 0.057574 2.5859e-05
21:32112008 A G 1.133936 -1.7208e-05
21:32119495 G C 0.093168 -1.2486e-05
21:32136238 A C 0.093983 -1.2202e-05
21:32171107 T C 0.053793 -2.4523e-05
21:32172439 A G 0.058006 2.9503e-05
21:32173004 C T 0.177219 9.9984e-06
21:32177910 A G 0.120281 5.1829e-06
21:32183695 C T 1.249471 -3.0068e-05
21:32189912 A C 0.053998 4.5997e-05
21:32191492 T C 0.028677 2.5936e-05
21:32193963 T C 0.039615 3.0850e-05
21:32194470 A G 0.025674 5.8801e-06
21:32194917 G C 0.240597 -9.4377e-05
21:32196714 A G 0.967629 4.1600e-07
21:32199507 A G 0.052845 -7.9123e-06
21:32201835 C A 0.854626 2.5581e-05
21:32202099 A G 0.036438 8.2402e-06
21:32202309 G A 0.967850 2.6149e-05
21:32205463 C T 0.038706 3.6227e-05
21:32208480 T C 0.363597 1.8746e-05
21:32210076 T G 0.466740 -3.7427e-05
21:32211778 C G 0.847498 -1.9902e-05
21:32216253 A G 0.772507 9.6429e-07
21:32217896 C T 1.209119 9.3279e-06
21:32219120 T C 0.022503 -1.3281e-05
21:32220089 T C 0.772766 -2.0395e-05
21:32226726 C T 0.147179 -1.9043e-05
21:32227792 G A 0.316874 -7.6068e-05
21:32227847 A G 0.042160 -6.0671e-05
21:32246676 A G 1.911873 3.6568e-05
21:32251674 T C 0.324657 -2.5029e-05
21:32253513 T A 0.172097 -1.2145e-04
21:32253629 T C 0.437057 4.6463e-05
21:32258219 C G 1.262931 -3.0109e-05
21:32271220 A G 0.237104 2.4713e-06
21:32272925 G A 0.096800 7.5724e-06
21:32273325 A G 1.331217 -2.9126e-05
21:32277032 C T 0.532757 4.3485e-05
21:32278816 T C 0.276963 -2.1946e-05
21:32280298 C T 0.182289 -3.5037e-05
21:32281588 C A 0.552073 -9.3198e-05
21:32282175 C T 0.061356 4.2639e-06
21:32284450 G A 0.104824 7.5887e-07
21:32287614 T C 0.153394 6.5242e-07
21:32287765 C T 0.087907 -9.3320e-06
21:32289358 A G 0.029251 1.8224e-05
21:32289793 A G 0.228256 3.6882e-05
21:32289896 A G 0.065501 -3.1887e-05
21:32295397 T C 1.679942 1.5641e-05
21:32297382 G C 0.036665 -1.0007e-05
21:32299153 G C 0.044932 2.1691e-06
21:32303643 C T 0.025960 -2.4623e-05
21:32303755 A G 0.026340 -2.6310e-05
21:32305275 T G 0.168020 -3.5993e-05
21:32307443 C T 0.088436 -2.1090e-05
21:32319206 A G 0.380677 -2.7272e-05
21:32331956 T C 0.040031 -1.8477e-05
21:32339755 C T 0.022312 -2.9033e-05
21:32340899 G T 0.179121 1.9150e-05
21:32345622 A G 0.243771 -6.5456e-06
21:32345840 T C 0.113013 1.1314e-05
21:32365719 T C 0.060801 -1.6698e-05
21:32375769 A G 1.768115 1.8015e-05
21:32382021 T C 0.072074 -1.7203e-07
21:32385451 C T 0.043552 1.1052e-07
21:32385771 A G 0.058701 -1.8458e-06
21:32389185 T C 0.039485 -1.7008e-06
21:32392934 A G 0.058035 -2.8617e-07
21:32400325 G A 0.075628 -8.5114e-06
21:32402291 A G 0.267216 -1.2237e-05
21:32404339 T C 0.042670 -1.1584e-05
21:32409253 C T 0.037054 -2.0554e-06
21:32411057 G A 0.077656 -9.0296e-06
21:32429190 C T 0.151080 -1.6947e-05
21:32434600 T C 0.020410 2.8725e-05
21:32435812 G A 1.225166 -2.5614e-05
21:32440059 T C 0.077342 -3.2112e-06
21:32440540 C T 1.925908 1.0998e-06
21:32442278 G T 0.031468 2.9088e-06
21:32444737 A G 0.067714 -1.5252e-05
21:32450388 A G 0.154894 -1.7295e-05
21:32454291 C T 0.259098 -5.0511e-05
21:32455630 G T 0.750230 4.4064e-05
21:32457256 A G 0.065400 -1.2306e-05
21:32457317 C T 0.148604 -3.7575e-05
21:32458336 A G 0.929991 6.2902e-05
21:32459264 A G 0.060239 -1.4229e-05
21:32460459 A C 1.029920 3.1269e-05
21:32462099 C T 0.182175 6.6419e-05
21:32469918 G A 1.159792 8.4039e-06
21:32472724 A G 0.060054 3.4628e-05
21:32473934 T A 0.198291 -4.6363e-05
21:32487749 T C 1.032101 7.3296e-06
21:32487917 T C 0.846469 3.4324e-05
21:32490970 T C 0.025080 -1.0616e-05
21:32491083 C T 0.039804 -1.0744e-06
21:32492492 C T 0.949871 1.7741e-06
21:32493056 C T 0.031657 -2.8202e-06
21:32494610 C T 1.945295 -1.6308e-06
21:32495866 A G 1.105087 3.3089e-06
21:32496546 C T 0.032552 1.5472e-05
21:32497674 C A 0.058847 -5.0182e-05
21:32499501 T G 0.059493 -1.0385e-06
21:32502293 T C 1.073271 1.2302e-05
21:32510969 T C 1.412041 1.6356e-07
21:32511177 G A 0.327647 2.8924e-06
21:32513180 T C 0.210644 8.5025e-05
21:32514576 C T 0.151970 -6.8827e-05
21:32516591 A G 0.076163 3.9455e-05
21:32519607 A G 0.049418 1.6045e-05
21:32520496 A G 0.755976 -5.3339e-06
21:32521999 T C 0.039901 -1.0533e-05
21:32523782 T A 0.778881 -3.1344e-05
21:32525345 A G 0.870352 -1.4337e-05
21:32526841 G C 0.423999 5.7072e-06
21:32528250 C T 1.846411 -1.9523e-05
21:32529120 A G 0.033325 -1.8853e-06
21:32541049 G A 1.819003 -3.3825e-05
21:32548582 C T 0.128525 -8.0527e-06
21:32549166 T C 0.067221 -1.2917e-05
21:32550563 T C 0.060113 7.6680e-07
21:32554394 A G 0.188647 -2.8337e-05
21:32559621 T A 0.049320 -5.6309e-07
21:32567801 A G 0.145283 -4.1037e-05
21:32570602 G T 0.144287 -8.8235e-06
21:32579225 C T 0.143060 -4.4023e-05
21:32579964 T C 0.038012 -1.5765e-05
21:32581714 A G 0.047366 5.7723e-06
21:32600913 T C 0.196830 -5.0382e-05
21:32602406 C A 1.068136 -2.3713e-05
21:32603457 A G 0.042407 -8.2396e-06
21:32612905 T C 0.053251 -5.9602e-05
21:32613152 T C 0.038684 -8.9856e-06
21:32619108 C T 0.027284 -3.3195e-05
21:32621080 T G 0.169689 -4.3694e-06
21:32625192 C T 0.075290 -2.7968e-06
21:32625882 C T 0.181568 2.4409e-05
21:32628094 C T 1.834551 -1.4577e-05
21:32636072 A G 0.198411 1.7987e-06
21:32638550 T C 0.197210 -9.3679e-07
21:32638963 A G 0.031043 -2.6064e-07
21:32639197 T C 0.024905 1.0292e-05
21:32640336 G A 0.037398 1.9128e-05
21:32644046 A G 0.129788 1.1192e-05
21:32648683 T C 0.021270 1.0614e-05
21:32655680 G A 0.073995 -1.4903e-05
21:32658240 C T 0.730132 1.1215e-07
21:32666803 C T 0.486075 -1.5641e-06
21:32667896 A G 1.178001 5.6249e-06
21:32669433 A G 0.053303 7.0262e-06
21:32676360 A G 1.067659 3.2771e-05
21:32688974 A C 0.025158 -1.9143e-05
21:32690793 T C 0.055971 -2.3421e-05
21:32694727 T C 0.068068 1.3717e-05
21:32699583 T C 0.348362 -3.1152e-06
21:32701511 G C 0.045201 -3.9202e-06
21:32701955 G A 0.331344 2.0899e-05
21:32704615 A G 0.373043 2.0661e-05
21:32708603 C T 0.122660 3.4458e-07
21:32715446 T C 0.441491 1.6738e-05
21:32718685 C T 0.037755 -3.0623e-05
21:32720902 A G 0.181412 2.2425e-05
21:32725899 A G 1.514519 -1.0571e-05
21:32730493 G A 0.033163 1.6092e-06
21:32734752 A G 1.251506 2.9490e-05
21:32735104 T C 0.418199 3.0906e-05
21:32740743 T C 0.255998 -6.0351e-06
21:32741108 A G 0.279862 -4.1639e-05
21:32746630 C T 0.110624 -2.2250e-05
21:32747183 C T 0.298937 -1.0121e-05
21:32751747 G A 1.909266 1.7169e-05
21:32752268 G T 0.049126 1.0449e-05
21:32754559 G A 0.351932 -8.7696e-05
21:32754880 T C 1.217107 -1.0038e-04
21:32755928 A G 0.062492 -2.0923e-05
21:32757372 T C 0.023678 1.4791e-05
21:32762807 T C 0.530670 -1.4627e-05
21:32763282 G A 0.046062 1.1674e-05
21:32765026 C A 0.210631 -2.9890e-05
21:32765122 A G 0.205052 6.6188e-06
21:32766108 A G 0.036629 2.1571e-05
21:32766747 C A 1.412243 -1.3000e-04
21:32769461 C T 0.040628 2.6124e-06
21:32769569 T C 0.046237 -1.8031e-05
21:32770150 A G 0.083268 -4.8889e-05
21:32775818 T C 0.171071 -4.8742e-06
21:32780886 G T 0.034542 -3.6952e-05
21:32782800 C G 0.039654 -8.0490e-06
21:32786147 C T 0.248604 -3.4641e-07
21:32787070 C T 0.070337 8.0367e-05
21:32787180 G A 0.278080 2.9517e-06
21:32791720 A G 0.106908 2.7186e-05
21:32792741 C T 0.061132 -1.7655e-05
21:32796663 C T 0.146585 3.0964e-06
21:32798879 G A 0.080899 7.2943e-05
21:32803607 T C 0.055306 9.6442e-06
21:32804223 C T 0.053306 -7.8005e-06
21:32810899 A C 0.643433 -1.8815e-05
21:32810944 C T 0.243635 1.5560e-05
21:32812725 T C 0.231272 2.6237e-05
21:32815314 A G 0.058279 -1.6883e-05
21:32815496 C A 0.053816 -4.6036e-05
21:32817507 G A 0.564232 -1.8038e-05
21:32817549 C T 0.047013 -7.8772e-07
21:32819411 G A 1.507972 -4.4269e-05
21:32823415 A G 0.547100 -1.7797e-05
21:32828301 C T 0.355233 -3.3451e-06
21:32834757 A G 0.119544 1.8943e-05
21:32840515 G A 1.393715 -7.1219e-05
21:32845326 G C 0.157221 -1.6253e-05
21:32846040 T C 0.040995 2.9122e-05
21:32856171 A G 0.209323 -2.9213e-05
21:32860300 T C 0.023399 -7.0784e-06
21:32862744 C T 0.040050 -1.3070e-05
21:32865315 A G 0.083914 -2.5246e-05
21:32865631 T C 0.460268 -1.5342e-06
21:32866022 A G 0.080214 2.3743e-05
21:32874914 A G 0.486475 -1.0142e-05
21:32881007 T C 0.116214 1.9058e-05
21:32882643 G A 0.025866 2.7107e-06
21:32884848 A G 0.077601 -1.7211e-05
21:32889549 G A 0.059502 1.0405e-05
21:32893623 T C 0.103581 -4.5338e-05
21:32902748 A G 0.134416 1.8391e-05
21:32909236 T C 0.100254 -5.6064e-05
21:32912092 A C 0.189251 1.1861e-05
21:32917995 C T 0.160331 -4.8651e-05
21:32918294 T C 0.345927 1.6389e-05
21:32926897 T C 0.552021 -5.6921e-06
21:32935637 G A 0.164683 -3.3356e-05
21:32936076 T C 0.202319 3.2698e-05
21:32936974 G T 0.373085 1.8702e-05
21:32938242 G C 0.366801 -5.5037e-05
21:32938973 T C 0.427453 -5.4292e-05
21:32939243 C A 0.097394 -3.6853e-05
21:32939392 T C 0.091422 -2.0858e-05
21:32955814 T C 1.241178 3.9237e-05
21:32964103 T C 0.261289 4.2541e-05
21:32965360 A G 0.486390 3.9684e-05
21:32965886 G A 0.124176 4.0270e-05
21:32971876 T C 0.268076 6.8407e-06
21:32977767 G T 0.404001 -3.5680e-05
21:32990129 G T 0.956603 9.0924e-06
21:32991136 T G 0.045328 -8.6731e-06
21:32996943 G A 0.023948 -4.9029e-06
21:33005623 C A 0.038025 -5.0010e-05
21:33016364 C T 0.114974 2.2443e-05
21:33023305 A G 0.020673 2.5485e-05
21:33025667 T C 1.632378 3.8127e-05
21:33028127 G A 0.046324 -1.1294e-05
21:33029374 A C 0.023665 8.2300e-06
21:33037958 T C 0.028420 -8.9582e-06
21:33038865 C A 0.089098 -3.9137e-05
21:33040371 T C 0.599153 1.2336e-05
21:33042003 G T 0.117463 1.7664e-05
21:33042133 C T 0.028112 2.5139e-05
21:33043302 C T 0.102097 1.2275e-05
21:33057606 A G 0.029342 -8.0658e-06
21:33058677 T C 1.932516 -4.6798e-05
21:33074633 G A 0.071161 -1.0145e-05
21:33082342 C T 0.120290 1.9161e-05
21:33083774 C T 0.024542 -2.1975e-05
21:33084042 C A 0.073599 1.6136e-05
21:33087421 C T 0.537437 1.0379e-05
21:33098074 T C 0.210164 -6.9727e-06
21:33102093 C T 0.092120 -3.4929e-05
21:33106720 G T 0.142252 -2.8346e-05
21:33118577 A C 0.075251 1.7802e-05
21:33124238 C T 1.860170 2.0557e-05
21:33134159 G T 0.580954 -1.5527e-05
21:33145550 T C 0.171474 -4.9448e-06
21:33151762 T C 0.555994 -2.5516e-05
21:33155256 C G 0.310983 -9.9729e-06
21:33163612 A G 0.259634 -5.4624e-06
21:33164508 A G 0.098141 2.7087e-06
21:33171449 A G 0.442974 -2.5252e-06
21:33179371 A G 0.704912 4.9640e-05
21:33179773 A G 1.206097 -5.6203e-05
21:33182482 A G 1.328390 9.7930e-06
21:33186415 A G 0.397455 2.1270e-06
21:33204514 G T 0.622076 -2.6588e-05
21:33207694 T C 0.146062 -9.2629e-06
21:33218191 T C 0.327916 -1.4266e-05
21:33220408 T C 1.027924 7.8790e-06
21:33221812 T C 1.660266 3.9034e-05
21:33222463 T C 0.074975 3.0030e-05
21:33233861 T C 0.365506 8.9763e-06
21:33234397 A C 1.139347 3.3801e-06
21:33248391 A G 0.242317 -2.7381e-05
21:33253476 A G 0.027947 -1.5609e-05
21:33254018 T C 0.192779 -4.5838e-07
21:33254178 A G 0.802514 3.8217e-06
21:33256224 G A 0.180721 -1.6402e-05
21:33262180 G A 0.226179 -4.2782e-05
21:33264167 C T 0.258527 -3.5780e-05
21:33266987 C T 1.914943 -2.8990e-05
21:33273162 T C 0.172730 -1.3421e-05
21:33273326 T C 0.053043 -3.5454e-05
21:33273431 A G 0.065715 4.1300e-06
21:33274026 A G 1.148574 -6.6906e-05
21:33275860 A T 0.252996 1.1412e-04
21:33279566 T C 1.266596 -8.8798e-05
21:33282741 G A 0.036759 -2.2156e-05
21:33285300 A G 0.414268 1.3679e-05
21:33289898 G A 0.177823 1.2777e-05
21:33291231 T C 0.130709 -2.2970e-05
21:33297806 A C 0.452095 2.9387e-06
21:33305629 G A 0.087215 -7.5865e-06
21:33309352 C T 0.064796 3.8982e-05
21:33314746 C G 0.258903 3.1236e-06
21:33315212 G T 0.207373 1.5663e-05
21:33316020 C T 0.064985 9.6566e-06
21:33324810 T C 0.097209 2.1881e-06
21:33325270 G A 1.210070 -2.8475e-05
21:33325344 G A 0.219983 1.2033e-05
21:33328529 G A 0.910561 -2.1237e-05
21:33331458 G A 0.153268 1.4997e-06
21:33335361 G C 0.031679 1.9314e-05
21:33339988 A C 0.149954 -6.0187e-06
21:33340086 T C 0.192153 2.8811e-06
21:33341716 G A 1.314670 1.1107e-05
21:33343992 T C 0.031751 -5.8194e-05
21:33346573 A G 0.368440 -9.1922e-06
21:33346717 A G 0.923833 1.1223e-05
21:33352852 T C 0.555348 -1.1233e-05
21:33354778 A C 0.102974 -1.9575e-05
21:33360400 T C 0.129259 1.3319e-05
21:33371123 T C 0.453753 1.4233e-05
21:33380959 G T 0.089455 -2.7176e-06
21:33381040 A G 0.429897 -3.0812e-05
21:33381597 A C 0.114727 -2.3869e-05
21:33384164 G T 0.025483 -6.5967e-06
21:33384319 C T 0.294465 -2.2040e-05
21:33385186 G A 1.257699 2.8716e-06
21:33394784 T C 1.307117 -1.2740e-04
21:33399693 G T 0.174619 8.6629e-06
21:33408488 A C 0.042569 -3.9964e-06
21:33409140 C T 0.532520 -2.8091e-06
21:33420670 G C 0.944000 -5.7831e-05
21:33421860 C T 0.599420 -1.9589e-06
21:33423584 T A 0.265655 2.3976e-05
21:33425557 A G 0.261357 -6.9586e-06
21:33426886 T C 0.382160 1.7708e-05
21:33427941 T C 0.058094 1.1892e-05
21:33428049 C A 0.703815 -3.1058e-05
21:33430474 C T 0.278969 -2.3825e-05
21:33433635 A C 0.035240 1.1789e-05
21:33433801 G A 0.120076 2.3337e-06
21:33437627 A G 0.205879 -1.0561e-05
21:33439477 T C 1.336664 5.6978e-06
21:33439644 T C 0.055763 8.3629e-06
21:33439706 T C 0.076235 -2.3268e-05
21:33441026 C T 1.010513 -6.7933e-06
21:33442753 C A 0.083986 -3.3522e-05
21:33442877 G A 0.081542 1.2351e-05
21:33444811 C T 1.458947 2.0680e-05
21:33447326 C T 0.159055 1.8348e-05
21:33448905 C T 1.960008 -4.6761e-06
21:33449179 T C 0.043903 -5.3694e-06
21:33449227 T C 0.227912 -1.3818e-06
21:33458176 A G 0.054131 -1.0113e-05
21:33458708 T C 0.081256 -5.0445e-06
21:33460884 G T 0.965776 1.4838e-05
21:33468352 C T 1.134033 6.9614e-06
21:33469231 G A 0.052504 2.0180e-05
21:33469682 A C 0.055805 -1.3488e-05
21:33471398 A C 0.028758 -1.7147e-05
21:33471519 G A 0.213384 -1.5742e-05
21:33475459 C T 0.424963 -2.2874e-05
21:33476028 C A 0.058999 -1.5771e-05
21:33478113 G A 0.346937 7.8828e-06
21:33479101 A G 0.182487 -4.9067e-06
21:33487828 A C 1.489019 1.0410e-04
21:33489547 A G 0.918517 4.0470e-05
21:33492260 T C 0.112510 -1.2490e-05
21:33495464 G A 1.540638 7.4332e-05
21:33495741 T G 0.028855 -1.2754e-05
21:33496135 A G 0.189374 -1.0352e-05
21:33500132 T C 0.035009 -1.6736e-05
21:33503066 T C 0.276275 -1.8412e-06
21:33505381 T G 0.337024 2.9272e-05
21:33505469 T C 1.909620 2.8857e-05
21:33506065 G A 1.618278 4.1912e-05
21:33507545 T C 0.079630 -1.3899e-06
21:33514173 C A 1.954536 2.9206e-06
21:33514941 G T 0.380028 -3.5730e-05
21:33516274 G A 0.022795 -1.4418e-05
21:33522386 G T 1.973680 1.0204e-05
21:33524434 A C 1.445197 -2.1573e-05
21:33524851 C T 1.941711 -1.9597e-05
21:33529177 T C 0.038223 1.6046e-06
21:33529709 G C 0.874916 1.9946e-05
21:33530740 A G 0.910146 -6.7276e-06
21:33533540 T C 0.626947 -1.1725e-05
21:33534534 A G 0.047736 1.9987e-05
21:33535176 A G 0.083651 2.7796e-05
21:33536352 C T 0.124883 -1.2277e-05
21:33538451 C G 1.531546 -2.3238e-05
21:33538550 C T 0.193315 -2.9146e-05
21:33538558 G A 0.036944 -2.4032e-05
21:33547579 C T 0.077374 -1.2058e-05
21:33552318 C A 0.998358 6.8037e-06
21:33552512 C T 0.577890 -2.8348e-05
21:33555315 A G 0.029446 -1.7406e-05
21:33559410 T G 0.040375 -2.1457e-05
21:33559992 A G 0.085317 7.4940e-05
21:33569419 C T 0.158893 5.4140e-05
21:33575021 G C 0.106151 -7.5251e-06
21:33577242 G A 0.057432 4.5403e-05
21:33578741 T C 0.305984 -1.4915e-05
21:33581607 T C 0.181338 1.1806e-04
21:33582722 A G 0.658860 5.6395e-05
21:33622696 A G 0.158471 -2.2597e-05
21:33625417 A G 0.020936 1.5597e-05
21:33629903 T C 0.707278 9.2944e-08
21:33634507 T C 0.054991 3.8606e-06
21:33644875 A G 0.499017 2.5169e-05
21:33653992 G A 0.330474 8.5379e-06
21:33655252 A G 0.065848 -2.0209e-05
21:33656010 T G 0.167423 -4.4747e-05
21:33656447 T C 0.035986 -2.9595e-06
21:33658808 G A 0.244528 -5.3548e-07
21:33660597 G A 0.055296 4.6168e-05
21:33669542 G A 0.604584 5.1544e-05
21:33670607 C G 0.284714 8.0836e-06
21:33671140 C T 0.131781 -1.0844e-04
21:33672789 A G 1.490152 -1.5844e-05
21:33678673 T G 0.043488 1.4852e-05
21:33682294 T C 0.089244 1.9146e-05
21:33685280 T C 1.487883 -2.4409e-05
21:33691527 T C 0.040920 3.1574e-05
21:33691546 T C 0.045945 1.2745e-05
21:33695837 A G 0.162506 4.1214e-05
21:33697576 A G 0.022786 -2.4526e-05
21:33710486 C G 0.086579 2.3328e-06
21:33711126 A G 0.024113 -5.4076e-05
21:33717877 A G 0.224722 3.9806e-05
21:33719695 T C 1.710979 -9.6197e-06
21:33721174 C T 0.030368 3.0396e-05
21:33726201 T C 1.475702 1.7249e-05
21:33726265 G A 0.025665 1.3528e-06
21:33726326 A G 0.035779 1.9741e-05
21:33726598 C T 0.072174 1.1602e-05
21:33729481 T C 0.035853 5.2011e-06
21:33740241 T C 0.204234 2.8004e-05
21:33746666 A G 0.028450 1.5678e-06
21:33747591 C T 0.055864 -5.8514e-05
21:33747688 T C 0.060330 1.4142e-05
21:33754175 C T 0.093454 -1.1291e-05
21:33755763 A G 0.503148 2.9929e-05
21:33757947 T A 0.202004 3.8656e-05
21:33766217 G T 0.087631 3.3979e-05
21:33767367 C G 0.300262 8.9322e-06
21:33772536 A G 0.182273 3.0494e-05
21:33777390 C T 0.231015 3.0613e-05
21:33782887 T C 0.755080 2.9920e-05
21:33789214 T C 0.041212 4.6234e-05
21:33789831 C T 0.175645 4.1657e-06
21:33794516 C T 0.839582 2.3198e-05
21:33795961 C T 0.639194 2.7784e-05
21:33799709 A G 0.103269 2.3514e-05
21:33810280 T C 0.020160 3.3466e-07
21:33814613 G A 0.187794 -9.9906e-06
21:33825695 A G 0.020247 -1.5929e-06
21:33826744 T C 0.361351 1.0026e-05
21:33828701 A G 0.184804 -7.3273e-06
21:33830006 A G 0.160935 -4.7631e-05
21:33836843 A G 0.130359 -1.2889e-05
21:33849335 G A 0.669861 2.4389e-06
21:33853567 T C 0.078205 2.4590e-04
21:33855571 C T 0.058302 8.4438e-06
21:33863648 A G 0.188466 1.8547e-05
21:33864805 A G 0.747053 5.6713e-05
21:33868796 C T 0.031893 2.4468e-05
21:33878784 A G 0.109780 7.8202e-06
21:33884390 G A 0.659250 1.9267e-05
21:33886986 C T 0.547405 1.3950e-05
21:33892048 G T 0.163100 2.8059e-05
21:33892760 A G 0.063128 -1.5705e-05
21:33894847 T C 0.061732 -2.1133e-05
21:33901574 C T 0.065300 -3.0796e-05
21:33902368 T C 0.145754 -5.3092e-06
21:33912584 A G 0.034149 -1.3772e-05
21:33917165 G T 0.223452 -4.9627e-06
21:33919200 C A 0.223105 -1.1281e-06
21:33921536 T C 0.082025 1.0192e-05
21:33922011 C G 0.034974 1.7563e-05
21:33922175 A C 0.179630 3.9659e-05
21:33926391 C T 0.519004 -2.1879e-06
21:33947780 A G 0.217629 2.1705e-05
21:33949056 G A 0.183405 -1.2423e-05
21:33951068 C T 0.332162 1.2993e-05
21:33956362 C T 0.688524 3.1194e-05
21:33965637 A G 0.056714 -1.4941e-05
21:33971878 A G 0.156647 5.2664e-06
21:33972099 A T 0.083674 2.6873e-05
21:33992170 A C 0.021711 9.0842e-06
21:33998539 A C 0.993690 7.7429e-06
21:34003786 T C 0.025616 4.3766e-06
21:34008532 T C 0.072762 -2.1348e-05
21:34019201 C T 0.049950 -1.7758e-05
21:34028024 C A 0.040972 7.7913e-06
21:34040176 A G 0.054231 -1.0340e-05
21:34041167 C T 0.080789 -6.3640e-06
21:34048267 G C 0.073398 1.8751e-05
21:34060573 C T 0.055189 2.7262e-07
21:34064557 A G 0.038603 4.4542e-05
21:34074505 G T 0.089724 -4.1966e-05
21:34087136 C T 0.115159 -1.3276e-05
21:34091474 A G 0.024928 3.4942e-05
21:34109007 G A 0.890203 1.6984e-05
21:34113480 T C 0.144264 2.7754e-06
21:34124630 T C 0.440533 8.2725e-06
21:34125319 C T 0.478964 1.5576e-05
21:34133365 T C 0.036243 4.4113e-05
21:34146646 G A 0.150869 4.1525e-05
21:34155039 A G 0.727295 3.3242e-06
21:34166343 T C 1.523928 -9.2988e-06
21:34172663 T C 1.541391 -1.1005e-05
21:34191982 T C 0.130226 5.4728e-06
21:34199847 C T 0.964556 2.6247e-05
21:34219732 A G 0.203478 -2.6720e-05
21:34223915 C T 1.249623 6.6043e-05
21:34253892 A G 0.024480 9.6759e-06
21:34256689 T C 0.985137 4.6133e-05
21:34266735 G A 1.184915 4.6571e-05
21:34291708 C T 0.632284 4.6121e-05
21:34292175 T C 0.027437 1.0438e-05
21:34304140 G C 0.149480 -3.1870e-05
21:34307715 C T 0.739458 -1.3777e-05
21:34316107 T C 0.261302 -2.7081e-05
21:34319784 T C 0.151139 -7.3440e-07
21:34322793 T G 0.043001 2.4316e-05
21:34326660 A G 0.128531 1.0429e-06
21:34327012 T G 1.367398 2.4841e-05
21:34334237 G A 0.200469 -3.6335e-05
21:34342974 G A 1.526083 1.0523e-05
21:34344279 A G 0.523415 5.8382e-05
21:34348430 G A 0.215688 1.6300e-05
21:34350763 T G 0.052268 2.9856e-06
21:34351348 A G 1.505229 1.8883e-05
21:34352692 A G 0.493895 4.9157e-05
21:34353203 T A 0.072921 -4.1733e-05
21:34354062 A G 0.665946 4.8106e-05
21:34356294 C T 0.537337 2.9368e-05
21:34356690 T G 0.426394 7.2785e-05
21:34358825 T C 1.235309 8.3261e-05
21:34359169 T C 0.140551 2.0746e-05
21:34359392 G A 0.153151 2.7437e-06
21:34360051 T C 0.109199 3.8323e-05
21:34360188 T C 0.771767 -1.4199e-05
21:34360833 T C 1.527044 -1.0162e-05
21:34361555 T C 0.056231 -7.6284e-06
21:34362799 T C 0.997553 -2.6667e-05
21:34364226 A G 0.541982 5.4513e-06
21:34369761 T C 0.045601 -1.7035e-05
21:34370358 C T 0.113416 -3.5305e-06
21:34372474 C T 1.573313 -2.0030e-05
21:34374505 G A 1.667157 -2.5698e-05
21:34376029 G C 0.030865 -1.3881e-05
21:34376120 T C 0.936525 -3.7539e-05
21:34377250 A G 0.072596 -2.5268e-05
21:34377594 G A 0.684379 -6.5522e-05
21:34379700 C T 0.464046 -1.1575e-06
21:34387452 T G 0.656303 1.1371e-05
21:34387869 G C 0.173028 3.4173e-05
21:34391584 T G 0.306312 1.0834e-05
21:34396592 G A 0.104665 -2.6699e-05
21:34399401 G A 1.154865 1.6607e-05
21:34402316 C T 0.198223 3.6380e-05
21:34403449 T C 0.177479 1.9927e-05
21:34408861 C G 0.099660 1.4867e-05
21:34409631 A G 0.040813 -2.0447e-05
21:34410133 G T 1.799252 1.1753e-04
21:34411713 C T 0.098358 3.8735e-05
21:34412038 G A 0.051119 -9.8113e-07
21:34414851 A G 0.142586 -1.2137e-05
21:34415302 T C 0.805922 -4.1467e-06
21:34415696 G T 0.034065 3.8421e-05
21:34428025 A C 0.496452 2.1247e-07
21:34430170 G A 0.230376 -1.5242e-05
21:34432095 C A 0.109488 6.9913e-06
21:34432290 T C 0.251552 -3.7832e-06
21:34433051 C G 1.177566 -1.2862e-05
21:34433334 C T 0.036444 5.2348e-06
21:34438734 T C 0.043692 6.2004e-06
21:34448295 A G 0.229756 3.5986e-05
21:34455193 C T 0.487160 1.6099e-05
21:34456502 C T 0.140583 2.1809e-05
21:34457630 A C 0.051297 5.3305e-06
21:34469277 C G 1.607794 6.2074e-05
21:34476169 G A 0.389035 1.7643e-05
21:34478610 T C 0.164430 -2.7805e-05
21:34478771 T G 1.935901 1.0591e-05
21:34480703 A G 0.559629 -5.1927e-05
21:34483581 A G 0.284256 5.9983e-06
21:34487770 T C 0.091584 -2.2942e-05
21:34489933 T C 0.093765 6.5727e-05
21:34493297 C T 0.866447 2.0501e-05
21:34500558 A G 0.213874 -1.3307e-05
21:34501332 C T 0.159295 -2.3933e-05
21:34501420 T C 0.262315 5.5865e-06
21:34502427 C T 0.730002 1.2654e-04
21:34503219 T C 0.105038 7.9239e-05
21:34503707 G A 1.290586 -1.3335e-05
21:34504116 A G 0.044692 1.7936e-06
21:34506272 T C 0.049168 -5.9688e-05
21:34506306 T C 0.431679 2.4122e-05
21:34510880 T C 1.092694 5.3689e-05
21:34512570 G T 0.080402 -7.1569e-06
21:34515010 G A 0.412931 3.6857e-05
21:34515887 G A 0.020809 -1.4491e-05
21:34515933 G T 0.097634 9.9882e-06
21:34517675 A G 0.032520 -6.7036e-06
21:34517954 G A 1.044760 4.7025e-05
21:34524978 T C 0.732077 3.0209e-05
21:34527885 G T 0.269611 2.7278e-05
21:34531053 T C 0.164349 -2.5000e-05
21:34537929 G A 0.027697 2.8770e-05
21:34539038 A C 0.032634 3.7058e-07
21:34540465 A G 0.038853 1.5613e-05
21:34540938 A G 0.046763 9.7265e-06
21:34542017 T C 0.041884 1.0061e-05
21:34542356 G A 0.338741 1.0140e-05
21:34542787 G A 0.457519 1.9137e-05
21:34543422 A G 0.022682 1.0235e-05
21:34544909 C T 0.535840 -8.4193e-06
21:34545715 T C 0.253726 1.2618e-05
21:34548693 G C 0.032390 1.4495e-05
21:34549841 C T 0.113273 -2.7014e-06
21:34550342 C T 0.326907 2.1732e-05
21:34551192 C T 0.111478 -1.6950e-05
21:34552723 C T 0.075151 5.7497e-05
21:34555150 C T 1.727042 -5.6972e-06
21:34558065 G A 0.057094 1.0212e-05
21:34558401 C A 0.451394 -1.8917e-05
21:34562610 A G 0.040807 -3.7756e-05
21:34565499 C T 1.303592 -4.6210e-05
21:34571716 A G 0.203760 -2.8833e-05
21:34572058 A G 0.082973 2.4755e-05
21:34578950 A G 0.034412 -3.1149e-05
21:34581033 T C 0.286373 2.2033e-05
21:34581852 G A 1.538827 4.3350e-06
21:34584544 C T 0.596158 2.9255e-05
21:34588872 A G 0.073151 5.2167e-05
21:34590250 A G 0.071522 3.4781e-05
21:34599232 A G 0.493382 2.5114e-05
21:34605531 G A 0.325323 -5.1333e-06
21:34611708 G A 0.197028 -7.3702e-05
21:34614250 C T 0.141119 1.1619e-05
21:34617213 C T 1.382631 -1.5130e-05
21:34618089 T C 0.377480 2.1464e-05
21:34619922 T C 0.054381 2.2103e-05
21:34621948 C A 1.007345 -3.3199e-05
21:34623919 G A 0.140716 1.2329e-05
21:34629334 C G 0.052696 1.3337e-05
21:34632241 T C 0.554082 9.3359e-07
21:34635933 G T 0.027093 -7.8953e-06
21:34638859 A G 1.395988 3.0753e-06
21:34640332 G A 0.023454 -6.7114e-06
21:34640788 G A 0.499046 -2.0428e-05
21:34648808 T C 0.892972 2.8668e-05
21:34649337 G A 0.235543 -2.2915e-05
21:34649666 A G 0.047022 -4.3503e-06
21:34650791 G A 0.613046 9.5445e-05
21:34658784 A C 0.047181 2.3696e-08
21:34660001 T C 0.899295 2.9745e-05
21:34661454 A G 0.062248 -8.1083e-06
21:34663944 G A 1.360300 2.7661e-05
21:34665450 G A 0.040336 -2.9056e-05
21:34666555 G T 0.117843 1.0397e-05
21:34672014 G A 0.390083 1.4312e-05
21:34674388 G A 0.052102 -4.6146e-06
21:34674555 T G 0.111293 -8.1389e-06
21:34677391 C T 0.575430 -6.6737e-06
21:34679731 G A 1.309545 1.8660e-05
21:34681312 G A 0.041988 -3.6197e-06
21:34684958 T C 1.423976 -1.5322e-05
21:34686841 G A 1.440452 -2.5055e-05
21:34690988 A G 0.136192 -1.7548e-05
21:34691918 T C 0.079938 2.2176e-05
21:34692660 A G 0.127860 -6.7621e-05
21:34693063 G A 0.805257 -1.2045e-05
21:34698385 A C 0.514554 -1.6315e-05
21:34704102 C T 0.120592 1.0424e-05
21:34707400 G A 0.043780 -5.0735e-06
21:34715699 C G 0.257375 -7.3422e-07
21:34718429 G A 0.070149 2.8758e-05
21:34718915 A C 0.062797 6.0822e-05
21:34729400 C G 0.028466 -1.4055e-05
21:34733642 G A 0.337394 8.2265e-06
21:34737098 C T 0.316358 -8.2770e-06
21:34742434 T G 0.051339 -6.8971e-06
21:34742617 G A 1.464043 5.8620e-06
21:34744902 A G 0.401674 1.0703e-05
21:34752841 A C 0.295130 2.5386e-05
21:34754794 G A 1.042472 2.1780e-05
21:34759091 G T 0.268920 1.0344e-05
21:34767614 G A 0.206597 2.8113e-05
21:34769729 A G 0.069431 1.6531e-05
21:34777651 C T 0.053819 -2.1411e-05
21:34787312 G A 0.278417 1.3565e-05
21:34788686 G A 0.054816 2.5559e-05
21:34789808 C T 0.201647 -2.6721e-05
21:34792910 G A 0.478866 3.3452e-05
21:34796886 G A 1.080282 1.5685e-05
21:34801876 C T 1.750889 2.1411e-05
21:34802610 T C 0.074777 1.3167e-05
21:34810007 G A 1.398798 5.2911e-06
21:34815979 C G 0.474465 2.4294e-05
21:34828701 A G 0.204383 2.4677e-05
21:34834842 C A 0.104077 3.1552e-05
21:34837786 G A 0.489711 -1.1290e-05
21:34838871 C T 0.053647 1.6691e-05
21:34842311 A G 1.074641 1.3398e-05
21:34848358 G A 0.045020 1.1173e-05
21:34849179 T C 0.054316 2.0424e-06
21:34854711 G C 0.721089 -6.7029e-06
21:34854908 G A 0.057367 -1.8843e-05
21:34859343 A G 0.474280 2.6970e-05
21:34863341 T C 0.118797 3.3621e-05
21:34883618 C T 0.470414 2.5247e-05
21:34889505 G A 0.085735 3.5079e-05
21:34892163 G A 1.609037 -2.4641e-05
21:34894605 T C 0.185947 5.3099e-05
21:34897113 T C 1.535633 -2.2398e-05
21:34915685 A G 0.034925 -8.8092e-06
21:34925627 A G 0.020815 7.2944e-07
21:34926043 A G 0.168601 -3.8826e-05
21:34926260 T C 1.374935 9.7380e-06
21:34935173 T C 0.194545 2.4031e-05
21:34950609 A G 0.020316 2.0203e-05
21:34960179 A C 0.030676 1.1034e-05
21:34966932 T C 0.063180 -2.1681e-06
21:34979532 A T 0.163320 -2.7021e-05
21:34980116 A G 0.055338 2.7496e-05
21:34992547 T C 0.068451 3.6839e-05
21:34997018 T C 0.065186 -2.2954e-05
21:35006334 A G 0.026687 2.7285e-05
21:35012720 T G 1.483096 -2.4977e-05
21:35013507 T C 0.081730 -2.1314e-05
21:35017946 T C 0.030923 2.4459e-05
21:35018807 T C 0.081532 1.7605e-05
21:35018867 C T 1.921428 -9.7997e-06
21:35019770 C T 0.053744 -1.6805e-05
21:35030807 C T 1.115662 4.4706e-05
21:35035520 A G 0.057445 -9.3356e-06
21:35040030 C T 0.291978 -6.9269e-06
21:35042612 A G 0.050229 -2.6885e-05
21:35045553 T C 0.028803 1.8913e-05
21:35056247 A G 1.318036 -8.4598e-06
21:35057624 A T 0.070019 5.8100e-05
21:35064732 A G 0.635357 -3.9642e-05
21:35071029 A G 1.482093 -4.8998e-05
21:35081044 T C 0.057594 -2.2036e-05
21:35085900 G A 0.861342 -6.4400e-06
21:35091885 T G 0.050187 -7.5236e-06
21:35093213 C T 0.754745 1.5165e-05
21:35102349 G A 0.042618 4.9848e-05
21:35124851 T C 0.035172 1.8944e-05
21:35134421 C T 0.177170 -1.0302e-05
21:35138326 G A 0.367856 -1.8462e-05
21:35145706 C A 0.073421 -1.6104e-05
21:35168823 T C 0.082003 -7.6427e-06
21:35175256 G A 0.051515 -3.0733e-05
21:35179101 T C 0.227971 1.9582e-04
21:35188681 T C 1.163372 7.2793e-05
21:35191007 C A 0.033520 2.5567e-05
21:35199880 G A 0.442396 5.2494e-05
21:35201100 T C 0.068532 -8.3083e-06
21:35201281 A G 0.150045 -9.6071e-06
21:35203156 T C 0.083233 3.8990e-05
21:35204420 A G 1.925148 -1.0548e-05
21:35206880 G A 0.623487 1.9949e-05
21:35207521 G T 0.199540 4.5067e-06
21:35207719 A G 0.076533 5.8771e-05
21:35208318 T C 0.155806 -5.5182e-05
21:35208432 A G 0.051849 6.8959e-06
21:35212114 T G 0.051391 -6.9870e-06
21:35218517 T G 0.168666 1.4894e-05
21:35220001 T C 0.642703 -8.2974e-05
21:35221267 T G 0.117502 2.9628e-05
21:35223276 T C 0.065540 2.8750e-05
21:35226194 T C 0.531426 -1.2041e-05
21:35226367 A G 1.753639 -1.3334e-05
21:35226673 A G 0.044059 3.1018e-05
21:35227484 T C 0.156861 -3.7790e-06
21:35229893 A C 0.516820 2.5417e-05
21:35234644 T C 0.077332 3.7112e-05
21:35235053 T C 0.191270 8.2357e-06
21:35236467 G A 0.610777 1.5282e-05
21:35239562 G A 0.152210 -4.4186e-06
21:35244429 G A 0.825637 3.1385e-05
21:35250726 C G 0.620602 2.6529e-05
21:35253882 C T 1.042660 4.7687e-05
21:35273311 T C 0.445490 -3.0982e-05
21:35274135 T C 0.087770 -3.3848e-05
21:35275955 A G 1.938177 5.1315e-05
21:35281183 A G 0.937842 1.3944e-05
21:35281421 C T 0.196632 1.6025e-05
21:35282838 G T 0.929832 7.1177e-06
21:35283555 T C 0.590857 2.1405e-06
21:35285270 C T 0.068734 2.8831e-05
21:35289246 A G 1.433496 -6.0404e-06
21:35292665 G A 1.323200 6.6502e-06
21:35308292 A G 0.037694 2.6445e-05
21:35311601 G A 0.526502 7.3591e-06
21:35314108 T C 0.042420 1.2116e-05
21:35315160 C T 0.160110 -5.0158e-06
21:35321806 C T 0.044224 5.4882e-06
21:35333356 T C 1.301307 -6.0332e-06
21:35334666 T C 1.870485 -1.8572e-05
21:35341579 A G 0.059571 3.2403e-06
21:35352893 T C 0.026048 -3.7117e-06
21:35354212 T C 0.142167 1.6261e-05
21:35356656 A G 0.053465 -1.7449e-05
21:35356814 T G 1.317341 4.9469e-06
21:35359935 G A 0.891330 3.9628e-06
21:35360291 A G 0.527382 -1.4221e-05
21:35363675 T C 1.629184 -2.6243e-05
21:35370434 T C 0.063962 -8.3347e-06
21:35370488 A C 1.046714 3.8549e-05
21:35372433 T C 0.046707 5.1805e-06
21:35376880 C T 1.395653 7.4109e-05
21:35378397 G A 0.395105 -6.5327e-05
21:35389741 T C 0.400522 -1.4309e-06
21:35392802 G A 0.802436 -6.8418e-05
21:35403785 G A 0.762211 -4.5987e-05
21:35407445 C T 1.051719 -1.0224e-04
21:35407699 T C 0.628794 -2.9447e-06
21:35407705 T C 0.329730 8.8981e-06
21:35407829 G A 0.032510 -1.4330e-06
21:35423738 T C 1.646767 -4.1745e-06
21:35430688 G A 0.290524 -3.6438e-06
21:35436772 T G 0.057873 -1.3114e-05
21:35449263 G A 0.162346 -2.7206e-05
21:35459935 T A 0.170581 2.9711e-05
21:35460643 A G 1.860244 -2.8580e-05
21:35477486 T C 0.046347 5.0736e-06
21:35483036 C T 0.029920 6.9070e-06
21:35488903 C T 0.175810 -3.6430e-06
21:35496764 G A 0.077202 3.7724e-05
21:35499846 T C 0.055435 -2.4637e-05
21:35500111 G A 0.141852 -2.4798e-05
21:35501586 G A 0.062125 -4.7289e-05
21:35514749 T A 0.036548 2.2933e-05
21:35515117 A G 1.254713 3.1975e-05
21:35515333 C T 0.157533 3.4297e-05
21:35528228 C T 0.161642 2.2014e-05
21:35530840 G A 0.789868 -3.4393e-06
21:35532180 C A 0.383491 6.6362e-05
21:35541283 G A 1.919857 -4.5687e-05
21:35543467 T C 0.104035 1.1927e-05
21:35552433 C T 0.364341 -3.5437e-05
21:35556501 T G 1.291277 4.2306e-05
21:35569259 A C 1.821155 4.2287e-05
21:35572265 T C 0.222884 -5.0014e-06
21:35580090 T C 0.688975 2.1144e-05
21:35581036 T C 0.050723 -2.8804e-05
21:35581589 G A 1.808022 -9.4810e-06
21:35584386 A G 1.007907 2.6471e-05
21:35587735 A G 0.048155 1.5749e-05
21:35588864 A G 0.205506 -2.3262e-05
21:35588999 A G 0.765810 -2.7783e-05
21:35591801 G A 0.023224 3.2852e-05
21:35591826 C T 0.398386 7.5923e-05
21:35592798 C T 0.276174 8.0769e-06
21:35595896 A C 0.039700 2.0190e-05
21:35599128 T C 0.260513 6.1252e-06
21:35600075 A G 0.036499 2.4890e-05
21:35603162 T C 1.173074 -2.2431e-05
21:35603883 C T 0.583031 -8.6977e-07
21:35605351 A G 0.055312 2.9169e-05
21:35608106 G A 0.028969 1.9929e-05
21:35611109 G A 0.070512 2.6411e-05
21:35613567 G A 0.269235 2.3859e-06
21:35614758 C T 0.147214 -8.0445e-07
21:35618059 G C 0.071317 3.1306e-05
21:35620030 A G 0.084661 -2.3590e-05
21:35622706 G A 0.107888 3.1937e-06
21:35623486 A G 0.105846 1.9486e-05
21:35628326 A G 0.085271 -1.9740e-05
21:35629177 G A 0.033098 -2.5872e-05
21:35630752 T C 0.058801 1.0899e-06
21:35634016 A G 0.127038 -2.0995e-05
21:35635854 G A 0.071359 3.6806e-05
21:35639859 A G 0.062222 -2.5718e-05
21:35644228 G A 0.291352 -2.6941e-05
21:35645849 A G 0.036168 2.4624e-05
21:35647104 T C 0.287476 -2.5044e-05
21:35647161 C G 0.037905 2.6613e-05
21:35647780 T A 0.020166 -2.1411e-06
21:35647853 A G 0.288687 -2.5367e-05
21:35651187 G T 0.034516 -1.4664e-06
21:35655777 C T 0.078828 -4.2375e-06
21:35657043 G A 0.541452 1.5089e-05
21:35663072 A G 0.194613 4.8080e-06
21:35666849 G A 0.052232 2.6336e-06
21:35675907 T C 0.032010 2.0656e-05
21:35675966 T C 1.260568 -1.6160e-05
21:35679026 G A 1.260792 -1.3714e-05
21:35679780 T C 1.523841 -1.4511e-05
21:35682958 A G 0.154294 1.8390e-05
21:35683372 T A 0.047727 1.6096e-05
21:35684481 C T 0.029401 1.7862e-05
21:35684970 A G 0.047613 1.5748e-05
21:35685936 G A 0.136776 4.3390e-05
21:35686501 T C 0.047100 1.6322e-05
21:35690148 A G 0.053485 -4.0014e-05
21:35690786 A T 1.282942 7.7142e-07
21:35692315 T C 0.059587 -4.3769e-05
21:35697090 G A 0.051456 2.2500e-05
21:35698592 A G 0.051362 1.9275e-05
21:35699798 C A 0.201423 1.5129e-05
21:35700484 A G 0.051437 2.0093e-05
21:35700656 C T 1.682240 2.3197e-06
21:35703719 T C 0.052790 2.3355e-05
21:35703863 C T 0.022386 1.6446e-05
21:35704532 G A 0.053079 2.2057e-05
21:35704741 T C 0.052251 2.2886e-05
21:35705282 G A 0.052936 1.9205e-05
21:35707800 C T 0.021653 1.9885e-05
21:35708224 A G 0.052186 2.0406e-05
21:35710023 A G 0.052235 2.2397e-05
21:35710290 A G 1.112250 -1.9177e-05
21:35710850 G A 0.052534 1.7692e-05
21:35711532 C G 0.052122 1.9396e-05
21:35715023 C T 0.049969 -9.1600e-06
21:35715717 A G 0.123312 3.1988e-05
21:35715872 C T 0.076507 2.4821e-05
21:35718022 T C 0.153385 1.2224e-05
21:35719939 G A 0.037295 1.9140e-05
21:35720082 A G 0.037515 2.2316e-05
21:35720370 G A 0.037359 1.7299e-05
21:35720998 T C 0.248556 1.3390e-05
21:35721560 T C 0.945996 -2.8717e-05
21:35721609 T A 0.122790 -3.7690e-05
21:35724739 A G 1.311233 -1.6476e-05
21:35725651 A G 0.528820 5.0285e-06
21:35725864 T C 0.114737 -1.0719e-05
21:35726226 T G 0.286275 -8.5125e-05
21:35726299 C T 1.329144 4.1939e-05
21:35729154 T C 0.070837 2.2198e-05
21:35729695 T G 0.279122 -4.5083e-05
21:35734073 A T 1.884955 2.5860e-06
21:35737221 A G 1.188930 3.4630e-07
21:35745699 A T 0.070967 -8.0057e-06
21:35745994 A T 0.073726 -1.1273e-05
21:35747094 T C 0.072982 -1.2269e-05
21:35748318 G A 0.073388 -1.0980e-05
21:35749746 T G 0.069977 -8.7025e-06
21:35750663 C G 0.070860 -6.7351e-06
21:35751013 C T 0.070412 -1.0344e-05
21:35751393 C G 0.072603 -7.6533e-06
21:35752269 C T 0.072934 -1.2608e-05
21:35753396 A G 0.069587 -8.6426e-06
21:35756801 A G 0.076735 -2.3145e-05
21:35756829 A G 0.070431 -9.2184e-09
21:35757915 G A 0.070029 -6.8172e-06
21:35768407 G T 0.045958 7.4371e-06
21:35769398 G C 0.242392 -3.9176e-05
21:35771284 A G 0.625097 -4.5957e-05
21:35774933 T C 0.073849 2.7286e-05
21:35776691 T G 0.922694 -8.4996e-05
21:35777533 T C 0.080260 -9.5926e-06
21:35795163 A T 0.034208 -7.5549e-06
21:35795232 G A 0.069986 4.0067e-05
21:35795370 T C 0.931351 -8.2095e-05
21:35799743 T C 0.072924 9.7707e-06
21:35800134 A G 0.107271 2.5641e-05
21:35805126 T C 0.048551 -2.5958e-05
21:35814242 A G 0.085281 -6.0964e-06
21:35816941 G T 0.579610 -3.1760e-05
21:35818958 A C 0.100530 -1.0308e-05
21:35819445 G A 0.064579 2.8434e-05
21:35820324 C T 1.087348 5.0112e-05
21:35821680 T C 0.028106 -1.1151e-05
21:35821821 C T 1.299460 2.7534e-05
21:35822368 T C 0.969239 2.2073e-05
21:35822517 C T 0.070139 -9.9911e-06
21:35822572 G A 1.451322 4.7446e-05
21:35822758 C T 1.325943 1.7458e-05
21:35824468 A G 1.382569 4.4930e-05
21:35826953 T C 1.372845 -8.5990e-07
21:35836508 C G 0.179504 -1.8402e-05
21:35837925 A G 1.252431 -1.4411e-05
21:35838802 T G 0.174911 -1.2438e-05
21:35839201 G A 0.131531 1.8038e-05
21:35855745 C T 1.134082 -3.4614e-06
21:35864825 C T 0.470233 -2.9043e-05
21:35880072 T G 0.389889 -2.3377e-05
21:35887211 C T 0.038210 -2.2138e-05
21:35890409 T C 0.105197 -1.2878e-05
21:35891538 T C 0.041118 9.7429e-06
21:35893131 T C 0.114669 2.9840e-05
21:35894128 C T 0.721492 -2.2049e-06
21:35896032 G A 0.342055 -1.8109e-05
21:35896579 A G 0.021747 1.3958e-05
21:35900542 A G 0.085388 1.2782e-05
21:35904173 A G 0.165884 3.0432e-05
21:35906351 C G 0.100046 1.5084e-05
21:35907469 G A 0.550505 3.8873e-05
21:35909208 T G 0.083268 4.6272e-05
21:35917116 A G 0.324845 7.7118e-05
21:35921326 C G 0.135779 -3.6995e-05
21:35937848 C T 0.462258 -1.5648e-05
21:35938325 C A 0.941108 5.2592e-06
21:35952697 A G 0.128671 8.3723e-06
21:35954380 C G 0.035928 -6.1091e-06
21:35965084 C T 0.462507 5.7682e-06
21:35971293 A C 0.819626 -7.0268e-05
21:35976097 T G 0.198090 -7.3091e-06
21:35977030 C G 0.101211 1.5648e-06
21:35978868 C T 1.898841 -1.8450e-06
21:35987882 T C 0.897584 -3.0990e-05
21:36000762 T C 0.432808 -5.4802e-05
21:36002920 G T 0.336345 4.3541e-05
21:36009451 G A 0.172383 -1.6779e-05
21:36009773 T G 1.085609 -5.0071e-05
21:36012561 A G 0.359894 2.8884e-06
21:36012664 A G 0.376191 1.2219e-05
21:36013684 G A 0.466880 -1.0946e-05
21:36016292 C T 0.029862 4.0835e-06
21:36021898 C T 0.129518 1.2886e-05
21:36023146 A G 0.031325 2.7985e-05
21:36023355 C A 0.739613 -2.0987e-05
21:36030418 G A 0.046224 1.8172e-05
21:36042579 G C 0.470661 -4.5279e-06
21:36057162 A C 0.469048 7.0996e-07
21:36062068 G A 0.044935 -1.7001e-05
21:36067775 C T 0.744709 8.3930e-07
21:36069408 C T 0.131768 -4.6044e-06
21:36069541 G C 0.090364 -3.4859e-05
21:36074650 T C 0.403985 9.1383e-06
21:36080398 C T 0.797652 -1.1415e-05
21:36092923 G A 0.120122 3.3965e-05
21:36097880 A G 0.029070 -1.0639e-05
21:36103063 A G 0.047571 -3.2769e-05
21:36106885 T C 1.488208 -1.3652e-05
21:36107466 T C 0.033533 1.1185e-05
21:36112215 A C 0.047506 2.5216e-05
21:36115440 C T 0.648062 -3.6290e-06
21:36120052 G A 0.177173 -7.6998e-06
21:36120774 C T 1.411593 1.8392e-05
21:36121347 C T 0.416745 -9.6309e-06
21:36125530 C T 1.322651 4.8078e-05
21:36127330 T C 0.752373 -1.3208e-05
21:36127741 G A 0.092139 8.4493e-06
21:36127776 T C 1.819555 3.8555e-06
21:36130940 G A 0.065014 -5.2860e-06
21:36150803 T C 0.852902 -1.4155e-06
21:36156067 T C 0.160363 -2.8082e-05
21:36167781 C A 0.022558 2.0418e-05
21:36172645 A G 0.034146 2.9522e-07
21:36182159 A G 0.688524 -2.5228e-05
21:36184939 A C 0.705535 -1.9059e-05
21:36187302 T C 0.075147 -1.3755e-05
21:36187900 G T 0.838348 -2.9295e-05
21:36188488 T C 0.036772 1.6855e-05
21:36190160 T G 0.045334 2.8592e-05
21:36190600 C T 1.806883 -2.1811e-05
21:36191365 G A 1.820110 -2.0320e-05
21:36202440 C T 1.206285 1.7252e-05
21:36204838 G A 0.035175 1.4656e-05
21:36208062 T C 1.924041 3.5498e-05
21:36208167 A G 0.411863 3.5932e-05
21:36210100 T C 0.200894 -1.2131e-05
21:36212051 A C 0.053910 1.8550e-05
21:36216281 G A 0.318870 3.5338e-06
21:36221072 C T 1.105012 3.4471e-05
21:36222271 A C 0.052849 2.9648e-05
21:36222741 G A 0.669146 -7.3056e-06
21:36228360 T C 1.320201 -2.7774e-05
21:36229637 A G 1.570503 -1.2456e-05
21:36231365 T C 0.036973 4.9141e-05
21:36232072 G A 0.027284 2.4151e-06
21:36232156 A C 1.036188 3.6616e-05
21:36233176 C T 0.454305 8.2736e-06
21:36234697 C T 0.045334 -3.7627e-05
21:36236516 A G 0.383267 3.4620e-05
21:36237546 T C 0.526729 9.3834e-06
21:36238199 G A 0.448550 1.2998e-05
21:36238327 C A 0.083006 4.5362e-06
21:36238507 A G 0.566202 4.6074e-06
21:36244465 A G 0.454789 4.5637e-06
21:36244598 A C 0.104064 1.2765e-05
21:36245198 T C 0.612231 2.0873e-05
21:36247231 T C 0.419211 3.7401e-05
21:36248926 T C 0.048684 -1.4755e-05
21:36252622 C T 0.459972 2.8724e-05
21:36255821 G T 0.248069 -4.7927e-07
21:36258223 C T 0.071259 -2.3462e-05
21:36259324 G A 0.041404 -1.2611e-05
21:36267601 A C 0.046107 -8.1081e-07
21:36273108 T C 0.174645 1.4545e-05
21:36273896 A G 0.039576 -3.9229e-05
21:36274508 C T 0.082373 -8.9044e-06
21:36274841 C A 0.744768 3.3241e-05
21:36275753 G A 0.082233 -7.6921e-07
21:36278942 G A 0.977786 1.2357e-05
21:36279713 C T 0.365610 2.5555e-05
21:36279730 C T 0.077127 -7.4856e-07
21:36280043 G A 0.159919 9.0685e-06
21:36280897 C T 0.135357 1.2111e-05
21:36283521 A G 0.038382 -6.3070e-06
21:36285911 T C 0.162557 -4.1300e-06
21:36285987 G T 0.026405 -3.6744e-06
21:36289927 G T 0.037781 -2.5191e-06
21:36292228 C A 1.798223 1.1326e-05
21:36292824 C A 0.099897 -4.9050e-06
21:36294342 T C 0.868135 3.8974e-05
21:36299762 C T 0.150600 3.7745e-05
21:36299959 T C 0.037087 -1.0977e-05
21:36301438 C T 1.003583 1.5141e-05
21:36307461 T G 0.216584 -1.7395e-05
21:36309463 C T 0.075365 -3.4773e-05
21:36311469 A G 0.057532 -2.2388e-05
21:36314277 A C 0.341032 -3.2318e-06
21:36320040 C T 0.086138 -1.0246e-05
21:36326767 T G 0.025623 7.5870e-06
21:36327496 T C 0.085018 -6.2585e-06
21:36328962 A G 0.084184 -9.6457e-06
21:36336874 T C 1.013681 -2.1742e-05
21:36338848 C T 1.567273 1.4874e-05
21:36343247 T C 0.053043 1.9080e-05
21:36344353 T C 0.723991 1.6923e-05
21:36350628 T C 0.036087 2.5525e-05
21:36350947 T C 0.329948 -2.5814e-05
21:36353660 T C 1.190488 -1.4699e-05
21:36357463 T C 0.694376 -6.1494e-06
21:36357861 G A 1.738195 -6.3807e-05
21:36362579 C T 1.608677 1.1582e-05
21:36362909 T C 0.257819 2.8434e-05
21:36364903 T G 0.049307 -2.9867e-05
21:36367080 C T 0.695616 -6.0948e-06
21:36368565 C G 0.222894 6.0592e-05
21:36368659 A G 0.718675 5.0533e-05
21:36372962 C T 0.531579 7.2228e-05
21:36377020 A G 0.293942 2.8347e-06
21:36385772 A G 0.116506 8.8043e-06
21:36387233 G A 0.186122 -3.5525e-05
21:36387531 T C 0.762668 -2.8930e-05
21:36387806 T C 0.143761 -9.7738e-06
21:36392564 G A 0.108839 2.3250e-06
21:36394632 C T 1.200904 -4.6156e-05
21:36401767 G T 0.023448 -2.7595e-05
21:36407390 A G 0.385127 1.0800e-05
21:36411292 C T 0.266268 -1.2741e-05
21:36414812 G A 1.935035 -2.9739e-06
21:36415094 G A 0.024892 -3.8980e-05
21:36415707 A G 0.101046 6.4473e-05
21:36416332 G C 0.092941 6.8321e-06
21:36416840 C T 0.396056 -7.6448e-06
21:36418403 A G 0.171152 3.0706e-05
21:36420012 C T 0.134264 -1.7994e-05
21:36420200 G T 0.113104 -2.3747e-05
21:36420244 G A 0.041641 -2.4697e-05
21:36422478 T C 0.298519 1.6067e-05
21:36422797 G A 0.061518 1.5777e-05
21:36428432 G T 0.174960 2.6559e-05
21:36433963 T C 1.237332 -1.3304e-05
21:36436615 T C 1.356934 -1.2623e-05
21:36439080 T C 0.039524 -9.9803e-06
21:36445050 T C 0.557870 -6.7988e-05
21:36453837 G A 0.286110 1.3505e-05
21:36463296 T C 0.357132 1.7969e-05
21:36463342 A G 0.023529 -1.7671e-05
21:36469037 T C 0.418231 9.0384e-06
21:36474104 A G 0.544039 -7.8724e-05
21:36480002 T C 1.371472 -2.5370e-05
21:36482178 G A 0.158617 -4.5879e-05
21:36482885 C T 0.057321 -3.3698e-05
21:36486190 G A 0.585885 9.4975e-06
21:36488024 C T 0.077867 8.0486e-05
21:36490592 C T 0.033481 4.8649e-05
21:36499004 T C 1.555633 -2.0625e-05
21:36499415 C T 1.050985 -5.3721e-06
21:36507872 T C 0.030744 -1.8213e-05
21:36510733 T C 0.166203 3.3100e-06
21:36514680 C T 0.684340 3.0081e-05
21:36517365 A G 0.035399 -2.8363e-06
21:36517443 T C 0.175784 1.0618e-05
21:36519342 G C 0.053254 -4.5849e-05
21:36520716 A G 1.233385 -9.6608e-06
21:36525063 T G 0.103496 -9.5803e-06
21:36525900 C T 0.115775 -2.5682e-05
21:36526390 C T 0.573671 2.1672e-05
21:36530745 C A 0.031501 -6.6381e-06
21:36534566 G T 0.322778 -1.0217e-05
21:36536455 A C 0.459914 -1.3916e-07
21:36540870 C T 0.060963 9.5702e-06
21:36542417 G A 0.569587 1.8749e-05
21:36551561 C T 0.697291 2.5394e-05
21:36552576 G T 0.313664 3.7875e-05
21:36553389 G A 0.025574 -2.4738e-05
21:36554527 T C 0.116402 1.5712e-05
21:36560667 C G 0.739578 6.6861e-06
21:36561501 A G 1.721881 1.5208e-06
21:36561598 G T 0.311317 -1.7481e-05
21:36562426 G T 0.023110 6.0995e-05
21:36568690 C G 0.022916 1.5634e-05
21:36568847 A C 0.044315 7.4443e-05
21:36570150 G A 0.140671 -1.4106e-05
21:36570235 C T 0.231596 3.9660e-06
21:36572641 C A 0.051362 -6.5312e-06
```
