## Supplemental_Data_Files for "Common genetic variation associated with Mendelian disease severity revealed through cryptic phenotype analysis": SupplementalDataFile_9.txt (part 21 of 21)

```
21:36577829 T C 0.119083 2.3255e-06
21:36581364 C A 0.028602 -4.0658e-05
21:36589219 G A 0.063313 9.7703e-06
21:36593296 C T 0.026788 2.6316e-05
21:36596595 C T 0.136046 1.0086e-05
21:36597915 C T 0.157312 -2.4135e-05
21:36601960 T C 0.151775 1.6419e-05
21:36602088 A G 0.025707 -7.5847e-07
21:36603529 A G 0.066491 -9.0999e-07
21:36603588 T G 0.025619 3.7738e-06
21:36607151 A G 0.085495 -5.1684e-05
21:36612027 G A 0.021224 -7.0832e-06
21:36615789 G T 0.150847 9.5754e-06
21:36625028 T C 0.529238 2.7717e-05
21:36630665 T C 0.047934 -1.8460e-05
21:36631831 G A 0.217315 3.4016e-05
21:36633157 A G 0.076722 -1.5619e-05
21:36641271 C T 0.123361 7.9973e-06
21:36648274 G T 0.026525 1.0786e-05
21:36660634 A G 0.131615 -4.5772e-06
21:36664377 A G 1.859797 -3.3153e-05
21:36665649 T C 0.106911 1.1879e-05
21:36666163 G A 0.164843 -2.6903e-05
21:36667496 C T 1.956649 -2.7975e-05
21:36678254 A G 0.102364 -1.2917e-05
21:36679979 G A 0.145854 -1.4194e-05
21:36681625 C A 1.387659 3.6869e-05
21:36683907 G A 0.045140 1.2257e-05
21:36686585 G A 0.506336 -2.1480e-05
21:36688528 C A 1.441513 5.5974e-05
21:36688993 G A 0.219869 -1.1684e-05
21:36689751 A C 0.186443 -4.4777e-05
21:36689908 T C 0.080532 -2.7515e-05
21:36690116 T C 0.023253 3.2076e-05
21:36690797 T C 0.197388 -1.3781e-05
21:36692193 T G 0.866074 -1.1715e-05
21:36695483 A G 0.024568 1.8855e-05
21:36696873 A G 0.027482 -3.5131e-05
21:36698031 C T 0.049028 7.8225e-06
21:36698252 G A 1.774980 3.9956e-06
21:36703605 C A 0.022416 7.9579e-06
21:36707735 T C 0.031011 7.5090e-07
21:36710171 T C 0.030660 -1.2574e-05
21:36714721 G A 0.041215 -8.6655e-06
21:36715134 C T 0.380498 3.0386e-05
21:36721563 T C 0.166436 -4.1768e-06
21:36725729 T C 0.039002 3.9000e-05
21:36726185 C T 0.298110 -4.2002e-05
21:36730471 G A 0.154865 -1.3486e-05
21:36735235 T C 0.032319 2.9508e-06
21:36736218 G A 0.121170 -6.1668e-06
21:36736785 C A 0.067844 1.1214e-05
21:36741549 T C 0.022396 3.7336e-06
21:36741936 G A 0.148188 1.0755e-05
21:36742202 T C 1.043971 6.4391e-06
21:36743035 T C 0.020056 -1.5052e-05
21:36750409 A C 0.064800 2.1970e-05
21:36753728 A G 0.969457 4.6184e-06
21:36769272 C T 0.656624 -1.0210e-05
21:36771337 C A 0.179043 -1.5654e-05
21:36773939 T C 1.142206 -2.0488e-06
21:36773981 C G 0.071272 3.6274e-05
21:36778935 G T 0.039719 -2.6882e-06
21:36786592 A G 0.038457 -1.9008e-06
21:36793296 T C 0.094058 3.2922e-06
21:36798362 T C 0.046295 -1.5037e-05
21:36803613 G A 0.054608 1.6903e-05
21:36805984 A C 0.137951 1.3216e-05
21:36808260 C T 0.590020 -2.6128e-06
21:36810744 G T 0.351903 1.9228e-06
21:36814110 A G 1.641398 3.4619e-06
21:36817202 T G 0.087387 -3.0272e-05
21:36827432 A G 0.186025 1.1916e-05
21:36828607 T C 0.060197 -3.5878e-05
21:36832908 G A 1.270715 -1.5378e-05
21:36834089 C T 0.152836 1.0362e-05
21:36836921 A G 0.924619 -2.2758e-05
21:36839526 T G 0.027567 1.9533e-05
21:36845492 C T 0.384312 -2.5164e-05
21:36848472 C T 0.049726 -1.3630e-05
21:36854998 C T 0.520614 -3.6868e-05
21:36856086 G A 0.026772 -9.7626e-06
21:36856927 C T 0.379531 1.8434e-05
21:36858712 G A 0.032896 -2.3929e-06
21:36859882 C T 0.237156 -5.5643e-06
21:36863662 G T 0.050323 -3.3157e-05
21:36864988 T C 0.080766 2.5622e-05
21:36874438 A G 0.873221 1.2725e-04
21:36882224 C T 1.331152 1.9492e-05
21:36882264 G A 0.031773 -3.7554e-07
21:36884993 C T 1.888561 2.5159e-05
21:36886625 A G 0.072648 3.8904e-06
21:36887862 A G 0.070944 4.2463e-06
21:36892781 T C 1.476448 2.4806e-05
21:36894536 C T 0.821947 1.5653e-04
21:36898231 T C 0.040573 1.7337e-05
21:36898602 C T 0.029440 1.2788e-05
21:36904158 G A 0.098761 5.3909e-06
21:36911152 C T 1.137470 -6.2049e-05
21:36915638 G A 0.198940 -3.3800e-05
21:36917752 T C 0.020374 7.5315e-06
21:36920215 A G 0.028758 -8.6484e-06
21:36933897 T C 0.091558 3.6815e-06
21:36937888 A G 0.248072 3.6230e-05
21:36939658 G A 0.031975 -9.2857e-06
21:36943425 T C 1.682565 3.0379e-06
21:36947659 T C 1.689800 1.0908e-05
21:36953622 G C 0.050794 3.9555e-05
21:36971376 C T 0.065897 4.2137e-05
21:36971469 T C 0.034497 3.4177e-05
21:36971648 A G 0.136133 4.2903e-05
21:36977084 C T 0.023656 -1.5628e-05
21:36982752 C T 0.860170 -3.7820e-05
21:37002204 A G 1.592691 2.4591e-05
21:37007012 A G 1.684999 2.5801e-05
21:37007355 A G 1.413213 3.8347e-05
21:37014282 C T 0.025233 -1.2896e-05
21:37020633 A G 1.651142 3.8232e-05
21:37029265 C T 0.024662 -9.6763e-06
21:37029309 T G 0.688560 -5.1941e-06
21:37036302 C T 0.030968 -1.6456e-05
21:37037993 A G 0.031533 -2.5060e-05
21:37049939 C A 0.023279 7.4664e-06
21:37057963 C T 0.037256 -1.9817e-05
21:37059706 G T 1.338283 2.4522e-05
21:37066058 C A 0.064498 2.0758e-05
21:37069610 T C 0.138804 3.1547e-05
21:37094040 T C 1.068182 6.7958e-05
21:37096399 T C 0.029605 -3.6542e-05
21:37107563 G A 0.030378 -7.8005e-06
21:37117698 T C 1.002334 8.2714e-05
21:37120987 G T 0.032893 -2.8455e-05
21:37121241 A G 0.977062 5.8644e-05
21:37121976 T C 0.082217 4.5929e-06
21:37127707 A G 0.115886 3.1356e-05
21:37128355 A G 0.177037 5.4585e-05
21:37131373 A G 0.078549 2.1095e-05
21:37135466 T G 0.033374 -1.0638e-05
21:37144966 T C 0.049564 3.3261e-05
21:37146205 C T 0.054777 1.0552e-05
21:37165262 G T 0.065313 -1.5490e-05
21:37189595 C T 0.366275 -4.9511e-05
21:37190310 G A 0.308801 7.7791e-06
21:37196177 C G 0.163726 5.5248e-05
21:37201149 G A 1.733771 4.0010e-06
21:37225593 T C 1.338011 -1.7324e-05
21:37228399 C T 1.400321 -1.3426e-05
21:37242601 G A 0.051599 5.1301e-05
21:37243344 C T 0.073625 -2.9075e-05
21:37250863 C T 0.119372 3.8520e-05
21:37254649 A G 0.077553 5.7901e-06
21:37258375 C A 0.376269 -1.6742e-06
21:37263524 G A 0.097271 9.7731e-06
21:37277069 G A 0.045977 -9.9113e-07
21:37284291 G T 0.142031 -6.9804e-06
21:37285908 G A 0.089241 -1.0944e-05
21:37291431 T G 0.091026 4.3960e-06
21:37293867 T C 0.039797 -1.8998e-05
21:37296340 G A 0.175547 -1.2954e-06
21:37298744 A C 0.048603 -1.8298e-05
21:37300517 G A 0.047357 -1.4562e-05
21:37301530 G A 0.192559 7.7475e-06
21:37302870 G A 0.088582 6.2043e-06
21:37307002 A C 1.288937 -1.2926e-05
21:37307358 C T 0.368080 -9.7962e-06
21:37312170 G A 0.388863 -4.5973e-05
21:37313971 C T 0.663061 -2.0768e-05
21:37316224 A G 0.053063 -1.3611e-05
21:37317928 A G 0.502548 -9.6803e-05
21:37331590 T G 0.709956 -2.7424e-05
21:37332336 T C 0.028070 1.1152e-05
21:37333363 G A 0.625237 -6.4494e-05
21:37338398 T C 1.072638 -3.2584e-05
21:37351180 A G 0.272844 -1.1072e-05
21:37352014 C T 0.423545 -4.6583e-05
21:37354363 A C 0.061067 -2.3117e-05
21:37356951 G A 0.034610 1.0200e-05
21:37361832 C A 0.152891 -3.8111e-05
21:37367098 T C 1.316773 1.0040e-05
21:37367767 T C 0.196668 -6.3209e-05
21:37370006 T C 0.105788 -2.6273e-05
21:37372684 T C 0.609352 -3.3777e-05
21:37378153 C T 1.455292 -1.5420e-05
21:37379057 T G 0.073787 4.6998e-05
21:37380964 G A 0.087073 -3.9993e-05
21:37387307 T C 0.027794 -2.5690e-05
21:37387402 G A 0.903771 2.2797e-06
21:37395405 C T 1.321765 -3.9820e-05
21:37395556 T C 0.645812 8.9608e-06
21:37395967 T C 0.029125 -7.8011e-06
21:37408491 C G 0.021085 -1.0368e-05
21:37410477 C T 0.129723 -3.3641e-05
21:37411380 G T 0.770023 2.2419e-05
21:37417997 A G 0.041160 -1.0217e-05
21:37434549 A G 0.028930 -8.4872e-06
21:37438889 G A 0.038570 -2.1068e-05
21:37440765 T C 0.074109 -8.9362e-07
21:37442727 T C 0.044753 1.9027e-05
21:37443565 C G 1.152336 8.4587e-06
21:37443893 C T 1.432325 -1.5987e-05
21:37444697 A G 0.128100 -3.2197e-05
21:37445313 A G 0.242869 -1.9542e-05
21:37445739 G C 0.751714 2.7762e-05
21:37460164 C T 0.277369 -5.2017e-05
21:37473313 A G 0.128233 3.3232e-05
21:37474029 G A 0.462494 5.4451e-05
21:37474318 A G 0.041939 -3.2677e-06
21:37477069 T C 0.170117 -3.9433e-05
21:37484722 C T 0.026337 1.0821e-05
21:37485062 C A 0.847771 -5.7606e-06
21:37490676 T G 0.042663 -1.7775e-05
21:37498466 T C 1.777479 5.2519e-05
21:37505138 G A 0.905582 3.6000e-05
21:37514317 A C 1.777119 5.7173e-05
21:37518706 A G 0.717097 8.6382e-06
21:37521686 A C 1.645588 9.8197e-05
21:37526083 G A 0.132329 -2.0663e-05
21:37530652 G A 0.231012 -6.5005e-06
21:37532127 C T 0.107054 -2.6364e-05
21:37546276 T C 0.030777 -1.3049e-05
21:37548937 G C 0.221794 -8.8953e-06
21:37553318 G A 0.383053 -1.1381e-05
21:37553544 T C 0.037853 2.1685e-05
21:37560715 C A 0.418283 1.6197e-05
21:37565466 T C 0.069948 1.0633e-04
21:37568703 G A 1.159117 -8.2694e-06
21:37577455 T C 0.065773 6.9703e-05
21:37579120 T C 0.052725 4.2121e-05
21:37579961 T C 0.353354 -1.5581e-05
21:37582248 G A 0.256015 -6.2616e-06
21:37583487 T G 0.096028 -1.1025e-05
21:37583657 C A 0.108686 -4.0678e-05
21:37591282 C A 0.099056 -1.4414e-05
21:37601335 G A 0.035194 5.6797e-05
21:37601762 G C 0.066984 -4.3923e-06
21:37603653 G A 0.945996 -1.0654e-04
21:37617630 G T 1.722161 -6.4935e-06
21:37617724 A C 0.275639 -4.6044e-06
21:37619724 T C 1.018501 3.0532e-05
21:37621927 G A 0.057938 -2.8787e-05
21:37622915 C A 0.625308 3.8444e-05
21:37623565 T C 0.027002 -2.0912e-06
21:37631087 C G 0.085781 -3.0674e-05
21:37633307 G T 0.137750 -4.8710e-06
21:37639057 T C 0.052543 2.7264e-05
21:37644107 T G 0.037619 -1.2444e-05
21:37649206 G A 0.100273 2.0060e-05
21:37654390 T C 0.844859 -1.6585e-05
21:37661405 A G 0.247407 -1.6557e-05
21:37664372 T C 0.559308 4.9384e-06
21:37670457 A G 1.052547 2.6125e-07
21:37671562 T C 0.059924 -2.1472e-05
21:37673206 T C 1.503278 -6.1894e-06
21:37673381 A G 0.288875 -2.9341e-05
21:37675771 G A 0.143566 -8.9288e-06
21:37675803 T C 0.283880 -4.3101e-06
21:37679671 C T 0.414943 1.2508e-05
21:37684854 G T 0.126629 -1.5591e-05
21:37695677 G A 1.165761 1.7685e-04
21:37707581 C A 0.132699 1.7489e-04
21:37735182 A G 0.050404 -1.8687e-05
21:37741352 A G 0.197125 7.7351e-05
21:37759957 T C 0.187093 6.1115e-06
21:37762286 C G 0.715016 3.0852e-05
21:37766135 G T 0.457973 1.7506e-05
21:37768628 A G 0.256209 1.6273e-05
21:37769689 T C 0.051657 -4.1920e-05
21:37771626 A G 0.204974 -2.3701e-05
21:37775276 C T 0.122741 1.6372e-04
21:37794921 A G 0.278463 -3.0259e-05
21:37802629 C T 1.013279 -3.2985e-05
21:37805457 A C 0.030332 2.2030e-05
21:37809377 G A 0.304803 4.0666e-05
21:37816824 A G 0.228951 4.4980e-05
21:37824955 C T 0.505310 1.3894e-05
21:37833307 T C 0.432490 -3.4600e-05
21:37834835 C T 0.524603 -3.5405e-05
21:37842040 G A 0.531189 1.3085e-05
21:37842165 C T 0.032715 1.7746e-05
21:37842694 A G 0.040349 1.5339e-05
21:37842733 T C 0.029735 -1.6688e-05
21:37843781 A G 0.073839 2.8375e-05
21:37848334 A G 1.072989 -2.3413e-05
21:37849239 A C 1.706542 -1.2605e-05
21:37851659 A G 0.023954 -2.6336e-05
21:37852001 C T 0.473164 -1.0595e-05
21:37854286 C A 0.030180 -1.4616e-05
21:37854936 T C 0.054420 -2.1592e-07
21:37855332 A G 0.061379 1.5092e-05
21:37855531 A G 0.034597 -6.2863e-06
21:37858540 G T 0.073547 8.2668e-06
21:37858926 T G 0.025467 -8.7110e-06
21:37859210 A G 0.311223 -7.3149e-06
21:37861074 G T 0.046506 2.9180e-05
21:37861890 T C 0.160678 4.8005e-06
21:37863147 T C 0.047681 -5.8249e-05
21:37865339 T G 0.674924 2.4380e-05
21:37865447 A G 0.043712 2.5566e-05
21:37866210 T C 0.161561 -1.0191e-05
21:37866276 C G 1.457239 -4.9733e-05
21:37866528 C T 1.685314 -3.9857e-05
21:37870289 T C 0.070860 -6.4148e-05
21:37872004 G A 0.525486 2.1113e-06
21:37872043 T C 0.025746 3.2403e-05
21:37872203 T C 0.035370 -2.8979e-05
21:37872288 T G 0.458791 -2.0013e-05
21:37872447 T C 1.172460 9.2262e-06
21:37873237 T C 1.772250 -3.0897e-05
21:37882329 G A 0.027930 2.1664e-05
21:37883667 T C 1.848514 -2.9018e-05
21:37890085 G A 0.039807 -2.4348e-06
21:37892186 T C 0.037593 2.2167e-05
21:37894089 A G 0.075787 8.3831e-06
21:37897637 G A 0.100397 3.0449e-05
21:37898358 G A 1.764872 -3.6331e-05
21:37902198 T C 0.108281 1.4428e-05
21:37910446 G A 1.189796 -1.6743e-05
21:37919919 C G 0.039774 -1.8706e-05
21:37922258 G A 0.101241 2.4017e-05
21:37924160 G A 1.800713 -3.4286e-05
21:37925099 T C 1.746511 -1.8746e-05
21:37935671 T C 0.066218 2.1734e-05
21:37936740 T C 0.040037 -2.0461e-06
21:37947930 A G 0.047879 5.3202e-05
21:37948158 G A 0.057837 1.8567e-05
21:37950796 T C 1.209723 -1.9172e-06
21:37955757 T C 0.042715 -7.2213e-06
21:37960058 T C 0.186878 1.1209e-05
21:37962391 T G 0.041232 -4.3675e-05
21:37968894 G A 1.200108 -3.4136e-06
21:37977329 A G 0.087245 -1.6308e-05
21:37977843 G A 0.049674 4.1365e-05
21:37981249 G A 0.067656 1.7613e-05
21:37981988 G T 1.560421 -5.0186e-05
21:37986925 A C 1.554322 -5.2099e-05
21:37995669 A G 0.031579 9.8209e-06
21:37996045 A C 0.187352 1.6912e-05
21:37999782 A C 0.145932 -3.0560e-05
21:38002291 G A 0.314712 6.8758e-06
21:38004715 G A 0.034909 -4.8019e-05
21:38004879 A G 0.020705 8.3933e-06
21:38005642 G T 0.041274 2.9737e-05
21:38006139 A G 0.638188 3.0215e-06
21:38007074 C T 1.168410 6.7938e-06
21:38009748 T C 0.523886 6.8129e-06
21:38010650 A G 0.215169 -1.3728e-05
21:38013216 G C 0.073599 -3.8856e-05
21:38014612 A G 0.639593 -2.1622e-06
21:38015324 A G 0.046120 5.9913e-06
21:38019412 T C 1.257310 -1.3931e-06
21:38027731 T C 0.999971 6.5655e-06
21:38033949 T C 0.117713 -2.6976e-05
21:38034172 T C 0.810301 2.6941e-05
21:38036097 T C 0.143956 8.9937e-06
21:38037239 G A 1.493125 1.1664e-05
21:38039382 T C 0.897007 9.3907e-06
21:38041699 A G 1.370920 4.1817e-08
21:38043742 T C 0.824170 -3.9809e-06
21:38044714 C G 0.145575 -4.2272e-07
21:38047345 T C 0.348342 -1.1861e-05
21:38048839 C T 0.586641 -9.4809e-06
21:38050091 C A 0.064141 7.9750e-06
21:38051712 G A 0.027330 -3.9838e-06
21:38053053 A G 1.773286 -2.5916e-05
21:38053598 A G 0.078510 -3.0692e-05
21:38055091 T C 0.094619 4.3841e-06
21:38064018 A G 0.100948 2.5450e-05
21:38064282 A C 0.047811 3.3235e-06
21:38064909 G A 0.106470 -8.4408e-06
21:38069442 G A 1.402453 1.2370e-05
21:38069510 T C 0.099511 9.4950e-06
21:38069602 C T 1.962475 -1.6664e-05
21:38073286 A C 1.410233 8.4513e-07
21:38074006 G T 0.621615 1.3555e-05
21:38074240 A G 1.071827 -1.6951e-05
21:38075881 C T 0.036636 -1.2494e-05
21:38076101 G A 0.082217 -2.4979e-05
21:38077018 A G 0.050469 -1.6670e-05
21:38078280 T C 0.378885 -2.5248e-06
21:38078491 C A 0.034562 -3.1615e-06
21:38079954 A C 0.127139 3.5141e-05
21:38081480 T C 0.116944 1.3784e-05
21:38082812 T C 1.177459 -1.0002e-05
21:38086271 A G 1.470979 -3.2982e-05
21:38087494 T C 0.029505 -1.6126e-05
21:38087653 A G 0.076838 5.2010e-07
21:38088422 T C 0.058470 1.5504e-05
21:38089097 G A 0.627606 -3.4831e-07
21:38090885 T C 0.101698 -6.6845e-06
21:38092072 A G 0.077043 1.1141e-05
21:38093071 C T 0.780478 -7.3471e-06
21:38093177 G A 1.794322 -7.0643e-06
21:38094268 A G 0.069201 -2.7195e-05
21:38097221 C T 0.637113 -2.3642e-05
21:38100733 G C 0.057247 -2.3531e-05
21:38103630 T C 0.564504 -1.7553e-05
21:38104738 T C 0.715669 -2.1005e-05
21:38106543 C A 1.644290 -1.4327e-05
21:38109288 T C 0.158279 3.9710e-06
21:38111138 C G 1.402628 5.2504e-06
21:38114442 G A 0.400171 6.7087e-05
21:38116272 A G 0.048954 2.9128e-06
21:38117021 T C 0.024857 1.3271e-05
21:38117040 A G 0.394731 1.7810e-04
21:38117308 A C 0.724199 -1.9783e-04
21:38117582 C T 0.054637 -5.3574e-07
21:38121537 C T 1.160834 -2.0538e-05
21:38124803 T C 0.037308 1.4069e-05
21:38126507 C T 0.052547 2.9688e-05
21:38127227 G A 0.152677 7.8663e-05
21:38129906 A C 0.041134 2.8615e-05
21:38131869 A G 0.960021 4.9091e-05
21:38139881 C T 0.072804 -9.6776e-05
21:38142171 A G 0.019780 2.9480e-05
21:38151144 A G 0.101624 3.4274e-05
21:38152533 C T 1.192971 -3.4003e-05
21:38156170 C T 1.927183 -1.6358e-05
21:38156967 C T 0.317224 -2.3641e-05
21:38156986 A C 0.134488 -6.8711e-05
21:38159181 C T 0.539979 -2.0205e-05
21:38159302 A G 0.050654 -8.8930e-06
21:38160163 C T 1.092152 -7.0644e-05
21:38163322 C T 1.777797 -3.0628e-05
21:38163559 G A 0.379239 4.1637e-06
21:38163666 C T 0.032711 -9.5843e-06
21:38166405 A G 0.057536 3.2057e-06
21:38168446 C T 0.171026 -3.1350e-06
21:38172143 G A 0.114276 -8.7790e-06
21:38178205 A G 0.148075 -2.6555e-05
21:38184059 A C 0.485439 -2.1704e-05
21:38187209 A G 0.075310 8.6009e-06
21:38191874 T G 0.669101 -2.6920e-05
21:38193207 T G 0.080857 1.9600e-05
21:38202042 A C 0.072369 2.6007e-05
21:38210040 A G 0.028083 -1.7738e-05
21:38214047 T C 0.314488 1.2789e-05
21:38219638 T C 0.039450 -1.6944e-05
21:38222037 A G 0.253632 5.5885e-06
21:38222744 C T 1.918725 1.4396e-05
21:38227289 G T 0.880034 2.2495e-05
21:38233237 A G 0.408490 1.5998e-07
21:38238699 A G 0.078890 -9.6254e-06
21:38244976 C T 0.052167 -4.3600e-05
21:38255685 C T 0.053433 9.3642e-07
21:38263630 C A 0.128840 -2.6385e-05
21:38268859 A G 0.393982 3.0700e-05
21:38272986 G A 0.073531 -1.2195e-05
21:38281120 G A 0.053319 -2.1390e-05
21:38281189 T C 0.720203 2.7494e-05
21:38295886 T C 0.033799 -1.6346e-06
21:38299715 G A 0.868596 8.9626e-06
21:38304372 A C 0.912704 1.3720e-05
21:38308911 A G 0.346612 -1.7255e-05
21:38329400 C T 0.317471 1.5650e-06
21:38334619 T C 0.029109 1.8720e-05
21:38337196 C T 1.216854 1.7506e-06
21:38344299 G T 0.915605 3.3312e-06
21:38351885 A G 0.067448 1.0433e-05
21:38351913 T G 0.735738 3.6560e-05
21:38360070 T C 0.071087 3.6364e-06
21:38365840 T C 0.024263 -6.0462e-06
21:38366411 C T 0.559068 1.3193e-05
21:38371211 T C 0.039460 6.4381e-07
21:38381213 A G 0.481788 -8.5694e-06
21:38382323 G A 0.530134 -2.1752e-06
21:38385925 C T 0.077887 6.3957e-06
21:38388517 G A 1.523363 -2.5977e-05
21:38402951 T C 0.070899 1.4049e-05
21:38403171 T C 0.689894 -1.7718e-05
21:38410245 G A 0.636360 2.3316e-05
21:38427555 G A 1.253921 1.9576e-05
21:38428338 A C 1.123802 2.7858e-05
21:38428621 G T 0.051888 -2.2869e-05
21:38431184 G A 0.080240 -3.1779e-05
21:38432621 A G 0.651836 -7.9022e-06
21:38436763 A G 0.045847 -1.0632e-05
21:38436839 G A 0.058168 2.1735e-06
21:38442482 C T 0.985397 3.1951e-05
21:38444881 A G 0.335190 -2.2175e-05
21:38447669 G A 0.042446 -2.6145e-05
21:38455599 G A 0.113935 6.0620e-05
21:38455936 G A 1.050486 3.1731e-05
21:38458048 A G 0.132238 9.3569e-05
21:38461310 T C 0.034899 -4.3028e-05
21:38469723 G T 1.327604 2.8032e-06
21:38472454 A G 0.267310 -3.7905e-05
21:38481288 T C 0.070490 -5.4522e-06
21:38491095 G A 1.121929 5.9471e-05
21:38491680 C T 0.062356 -2.0378e-05
21:38493669 G A 0.055328 4.6297e-07
21:38494419 T C 0.028070 -6.9847e-06
21:38502804 A G 0.899555 -3.0657e-05
21:38503443 T C 0.201968 -2.8655e-05
21:38518434 G A 0.138668 -4.2740e-05
21:38525356 C T 0.981580 -2.9867e-05
21:38526212 C G 0.163087 9.0362e-05
21:38527288 A G 0.066919 5.1416e-05
21:38528987 A G 0.097297 5.4288e-05
21:38530659 T C 0.060424 7.9773e-06
21:38563639 T C 0.061096 5.7156e-06
21:38563686 C G 0.055958 -2.0351e-05
21:38563725 A G 0.621089 -4.1721e-06
21:38568009 C G 0.994826 -3.0317e-05
21:38568259 T C 0.021452 -4.5905e-06
21:38578728 C T 0.363461 1.9128e-06
21:38579440 G C 0.083382 -7.7797e-06
21:38582072 C T 0.021919 5.3484e-06
21:38589003 A G 0.077874 -5.1982e-06
21:38592924 A G 0.058461 2.7934e-05
21:38602896 C T 0.062313 -1.0280e-05
21:38603078 A G 0.034542 -1.0098e-05
21:38604600 G C 0.123523 4.4743e-07
21:38607987 C G 0.055890 2.4040e-06
21:38607992 C T 0.026986 2.8206e-05
21:38617224 A G 0.045834 -9.2026e-06
21:38621632 G A 0.065397 -5.1513e-06
21:38625906 G A 0.700332 4.2975e-06
21:38642243 T C 0.050576 8.7633e-06
21:38642997 T C 0.539128 -7.1517e-06
21:38644934 C T 0.088131 2.5947e-05
21:38658175 G A 0.028261 -1.0729e-05
21:38668328 T G 0.088767 -1.1315e-05
21:38670220 A G 1.213173 -1.7662e-05
21:38670882 G A 0.855882 -2.7351e-05
21:38676646 C T 0.060664 -2.5645e-05
21:38688943 G A 0.060564 -2.1431e-05
21:38693820 G A 0.389908 2.1188e-05
21:38693890 C A 0.063144 -7.7363e-05
21:38694894 T C 0.021455 -6.5835e-05
21:38695780 G A 0.754470 -4.0146e-05
21:38697623 T C 0.206363 -9.2835e-05
21:38697672 A C 0.073047 8.0185e-06
21:38700815 G A 0.040167 -1.6385e-05
21:38702107 T C 0.042864 8.4941e-06
21:38703918 A G 0.025847 -3.2122e-06
21:38703980 G T 0.044263 -1.4466e-05
21:38707674 G A 0.784354 -3.9631e-05
21:38710850 A G 0.078942 1.1368e-07
21:38710971 T C 0.048239 -2.0652e-05
21:38711761 A G 0.061878 3.0371e-05
21:38712719 G A 0.269378 1.9191e-05
21:38723222 C A 0.925395 -2.3213e-05
21:38727990 T C 0.041611 2.1866e-05
21:38736954 T G 0.154972 -5.5939e-06
21:38740824 G A 0.466581 -1.8160e-05
21:38747537 T G 0.103233 -2.8727e-05
21:38765039 T C 0.234848 -1.7026e-05
21:38772937 G A 0.114441 -1.2690e-05
21:38776680 G A 0.039817 -9.8061e-06
21:38779410 C T 0.344840 -7.3092e-07
21:38781235 T C 0.039713 9.9294e-06
21:38790378 A G 0.053082 1.6858e-07
21:38791122 A G 0.056967 2.2620e-05
21:38791536 G A 0.342042 9.1619e-06
21:38793562 C T 0.032789 1.3138e-05
21:38795562 T C 1.961517 1.1618e-05
21:38801423 C T 0.341003 -2.2239e-06
21:38812783 G A 0.063927 -9.8553e-06
21:38832745 C T 0.106570 -1.6975e-05
21:38834268 T C 0.573625 -1.3420e-05
21:38835811 T C 1.006362 1.0315e-05
21:38879856 A C 0.093519 -2.7297e-05
21:38885442 G A 0.695457 -1.2420e-05
21:38886812 A G 0.039505 -1.7187e-05
21:38890547 T C 0.302394 1.6055e-05
21:38891587 T C 0.141025 8.5867e-06
21:38893168 T C 0.065559 4.7594e-06
21:38894403 G A 0.096313 -4.9420e-06
21:38918292 A G 0.292400 6.6367e-06
21:38918444 C T 0.094408 -1.2703e-05
21:38918485 C T 1.961556 4.7164e-06
21:38918608 C T 0.920068 -3.3422e-05
21:38922984 G A 0.542936 -3.8037e-05
21:38928100 G A 0.168403 9.3974e-06
21:38932778 C T 1.333015 -1.7317e-05
21:38934599 T C 0.559272 1.4136e-06
21:38944196 G C 0.098809 3.9649e-05
21:38960217 C T 0.468246 -2.6761e-06
21:38965256 G C 0.094265 4.2708e-05
21:38965283 A G 0.632420 -1.4936e-05
21:38968130 T C 0.033552 1.7267e-05
21:38973736 G A 0.981791 2.7167e-06
21:38974556 C T 0.109946 -1.1455e-05
21:38978059 T C 0.072463 -3.2751e-06
21:38980855 T C 0.247163 4.2417e-05
21:38987386 G C 0.035896 -1.2875e-05
21:38997701 A G 1.329107 8.7237e-05
21:38999590 C T 0.178994 1.0515e-05
21:39009196 C T 0.785042 5.3226e-05
21:39011524 C T 0.647503 -5.9326e-05
21:39011889 T C 0.045971 -4.8321e-05
21:39015290 G C 0.428939 2.0738e-05
21:39017815 A G 0.142381 -2.3936e-05
21:39024374 C T 1.798350 5.0747e-06
21:39026930 T C 0.145095 -1.7304e-05
21:39027272 A G 0.665485 -4.6092e-05
21:39031597 A G 0.063138 1.9935e-05
21:39037640 A G 0.040076 3.2237e-05
21:39049101 A G 0.681309 -3.1795e-05
21:39051168 A C 1.035500 -3.2888e-05
21:39051380 T C 0.031485 1.6513e-05
21:39055588 A G 1.925875 -1.6050e-05
21:39062840 C A 0.061258 1.1539e-05
21:39070295 C G 0.060755 1.1773e-05
21:39077259 C A 1.207561 2.1979e-05
21:39082508 C T 0.758689 4.0160e-05
21:39085686 A G 0.035792 -3.0240e-06
21:39086965 C T 1.559012 7.1860e-06
21:39087499 T C 0.040631 2.0839e-05
21:39091550 A G 0.051631 1.1428e-06
21:39092322 T C 0.029118 -2.7636e-05
21:39095306 G A 0.133306 1.3870e-05
21:39105783 C T 0.528304 9.5756e-05
21:39106942 C T 1.942893 -1.8693e-05
21:39107921 A C 0.168001 -1.0210e-05
21:39114965 T C 0.035217 -3.0863e-05
21:39115224 C A 0.837066 4.3684e-05
21:39119182 G A 0.211131 -9.1725e-07
21:39119303 G A 0.433659 -2.9701e-05
21:39119937 A C 0.027622 2.1133e-05
21:39134309 C T 0.051790 -4.9098e-05
21:39134545 T C 0.042027 -1.7890e-06
21:39136297 T C 1.191108 1.3601e-05
21:39138554 C T 0.035071 2.1365e-05
21:39139662 G A 0.169056 -3.4258e-05
21:39144027 T C 0.524493 1.8049e-04
21:39146074 G A 0.092353 -9.6244e-05
21:39153273 C T 0.031410 4.1860e-05
21:39154741 T C 1.017459 -3.4057e-05
21:39159281 C G 0.021507 9.8526e-06
21:39165315 T G 0.067549 -6.9258e-06
21:39165570 G A 1.797649 8.9981e-06
21:39168791 T C 0.053998 6.0081e-05
21:39174820 G A 0.064121 2.3190e-05
21:39180709 T C 0.032864 -2.1264e-07
21:39182871 T C 0.193383 -3.0726e-05
21:39183696 A G 0.080581 1.9699e-05
21:39190649 A C 0.972722 1.8413e-05
21:39195033 C T 0.023088 5.4349e-06
21:39197558 G A 0.714812 2.1529e-05
21:39202393 T C 0.264051 2.5264e-05
21:39204632 A G 0.158464 -2.3552e-05
21:39205152 C T 0.325761 4.0050e-05
21:39215488 T C 0.140268 2.5791e-05
21:39217349 T C 0.037392 -3.7120e-05
21:39217841 C A 0.043166 3.1259e-06
21:39219940 C T 0.031777 -8.8316e-06
21:39223338 A G 1.119550 5.4080e-06
21:39223962 C G 0.030965 -3.0140e-07
21:39227575 G T 1.357090 1.2760e-05
21:39227602 G A 1.211492 1.3248e-05
21:39232216 T C 0.179121 -7.7218e-06
21:39234952 C T 0.030501 -2.3930e-05
21:39238610 G A 1.443701 3.3698e-05
21:39240260 A C 0.043286 2.4043e-05
21:39249636 A G 0.064258 1.0094e-05
21:39250915 C A 0.400171 -1.3079e-05
21:39251509 C T 0.048756 -2.4667e-05
21:39253134 G A 1.335534 2.1452e-05
21:39255190 C T 0.385020 -9.8495e-06
21:39257928 C T 0.283503 -2.4093e-06
21:39259528 A G 0.051456 -1.9980e-05
21:39259564 T C 0.067137 3.3367e-06
21:39267060 A G 0.239987 -3.6685e-05
21:39267348 C T 0.025285 6.8182e-06
21:39276106 A G 0.160032 1.6856e-06
21:39284727 T C 0.388139 1.3515e-05
21:39285453 A G 1.094174 -5.6800e-06
21:39287646 A G 0.100069 -1.7310e-07
21:39288940 G A 1.177530 2.6096e-05
21:39290731 A G 0.071788 -1.2351e-06
21:39297676 A C 0.020137 -2.5554e-05
21:39297815 C T 0.209054 2.8245e-06
21:39300835 G A 1.818578 3.1692e-06
21:39300882 C T 0.090565 8.3956e-07
21:39303377 A G 0.093249 -4.9363e-05
21:39314486 T C 0.421419 -1.1364e-08
21:39317991 A G 0.052190 -3.3976e-05
21:39325234 T C 0.301469 5.2982e-06
21:39325834 G A 0.468908 -2.4217e-05
21:39326173 G A 0.962514 -8.1917e-06
21:39326231 C T 0.190033 1.1357e-05
21:39327005 G C 0.081785 -1.0635e-06
21:39328519 G A 0.594970 2.3149e-05
21:39329583 C A 1.911428 -2.5620e-05
21:39332384 T C 0.177816 2.6937e-06
21:39332643 A G 0.065786 -4.4838e-06
21:39337141 C T 0.711063 -8.9724e-07
21:39337411 G A 0.052563 -1.5173e-05
21:39338228 A G 0.031991 9.3371e-06
21:39340712 A G 0.061229 -2.8451e-06
21:39341560 T C 0.247657 -1.6598e-05
21:39344345 G A 0.132287 -1.1796e-05
21:39345741 A C 0.088744 -1.2428e-05
21:39347647 C T 0.389460 -5.1178e-05
21:39353983 C T 0.020734 1.3460e-05
21:39355035 C T 0.750497 -1.3908e-06
21:39356173 T C 0.041641 -1.6410e-05
21:39356597 G T 0.066309 2.3845e-05
21:39356734 G A 0.825430 -2.3046e-05
21:39357383 C T 1.570175 -8.7232e-05
21:39359908 A G 0.404128 -1.2189e-04
21:39362585 T C 0.139652 8.2799e-05
21:39363169 G T 0.480041 -1.3618e-06
21:39365472 A G 0.427553 7.2861e-06
21:39368325 C T 0.173980 -2.0862e-06
21:39368849 G A 1.346206 -8.6458e-05
21:39373325 T C 0.022844 -1.4888e-05
21:39385073 T C 0.021442 2.9624e-05
21:39386696 G A 0.131800 2.9866e-05
21:39392423 A C 0.429049 1.1711e-05
21:39393489 C T 1.709479 6.5985e-06
21:39395014 C G 0.088666 4.1501e-05
21:39400634 A T 0.040647 1.7642e-05
21:39410915 A G 0.068536 1.0254e-05
21:39417006 C A 0.597745 2.6609e-05
21:39417372 T C 1.181377 -3.6898e-05
21:39440942 A G 0.585018 -8.4600e-05
21:39446001 C T 0.086076 -7.6418e-05
21:39450558 C T 0.226280 1.7672e-06
21:39452670 T C 0.959872 -7.0561e-05
21:39464290 C T 0.112205 8.1179e-07
21:39474960 G A 0.045860 -6.0824e-06
21:39482031 A G 0.037285 4.8431e-05
21:39486933 G A 0.716250 -1.2370e-04
21:39493232 A G 0.056838 -7.1683e-06
21:39497314 G T 0.061031 3.2753e-06
21:39525549 C A 0.770267 -6.7443e-05
21:39527419 T C 0.067721 1.0802e-05
21:39527680 T C 0.128324 -6.3012e-05
21:39528455 T A 0.020225 3.0347e-05
21:39539224 T C 0.083866 -9.3463e-06
21:39575607 A G 0.028005 -6.0485e-06
21:39583035 T C 0.044357 2.4761e-06
21:39584592 G T 0.046295 7.2691e-06
21:39586750 A C 0.063641 2.9925e-05
21:39600248 C G 0.106119 3.4578e-05
21:39601422 T G 0.023006 -1.4201e-05
21:39617442 T C 0.080182 -2.8869e-05
21:39627712 G A 1.525558 2.1776e-05
21:39629418 T C 0.020072 2.7382e-05
21:39645123 G A 0.352273 -4.7377e-05
21:39646689 C T 0.042121 2.7634e-05
21:39651096 T C 1.484475 -1.1069e-05
21:39659766 A C 1.117223 2.0433e-05
21:39661730 A C 0.034902 -2.6419e-06
21:39668476 T G 0.055065 5.5407e-05
21:39670392 T C 0.378139 -4.2998e-05
21:39671199 G A 0.023201 -1.4285e-05
21:39671476 A G 1.131430 1.8010e-05
21:39675569 T C 0.105577 3.0624e-05
21:39679196 C T 1.940721 7.2356e-05
21:39689778 A G 0.119420 -1.4288e-05
21:39691396 C T 0.029719 2.0562e-05
21:39697715 T C 0.040203 -3.1942e-06
21:39698055 T C 0.268466 -2.0339e-05
21:39698501 A G 0.062037 4.8787e-05
21:39700292 T C 0.054994 9.1294e-06
21:39703477 A G 0.106807 -2.7082e-06
21:39704937 T C 0.119547 -2.2773e-06
21:39705041 T C 0.035724 7.5120e-06
21:39712907 T C 0.995615 1.8770e-05
21:39715789 T C 0.553404 -2.5836e-05
21:39716466 A G 0.229532 4.0711e-06
21:39718026 C T 0.086170 1.7330e-05
21:39721954 C T 0.025262 -2.9117e-06
21:39722275 G A 0.272860 6.8562e-06
21:39728822 G A 0.041222 -2.2065e-05
21:39730258 C T 0.982972 1.4913e-05
21:39730593 G A 1.974874 -2.1463e-06
21:39731011 T C 0.034623 1.2390e-05
21:39731391 C T 0.179682 2.2533e-05
21:39733928 A G 1.324625 -1.3999e-05
21:39738354 G A 0.046974 4.0518e-05
21:39738517 G A 0.426511 9.2715e-07
21:39739136 G A 1.666660 -1.2699e-05
21:39748431 A G 0.022753 1.3308e-06
21:39757300 A G 0.024162 -1.7558e-05
21:39759705 A G 0.107489 3.5417e-05
21:39766031 T C 0.616425 -6.1057e-05
21:39775468 A G 0.073245 9.2769e-06
21:39775558 A G 0.039236 1.4975e-06
21:39777220 G A 1.870845 -2.6527e-05
21:39786599 C T 0.062229 -2.1549e-05
21:39788503 C A 0.243674 -7.5659e-06
21:39792601 G A 0.534039 -8.7994e-06
21:39797781 T G 0.035357 -6.5872e-06
21:39804746 T C 0.179118 -4.0897e-05
21:39804840 G A 0.149237 8.5025e-06
21:39804987 C A 1.868456 -4.2443e-05
21:39806127 G A 0.883621 5.9010e-05
21:39806885 T C 1.643323 8.6947e-06
21:39807332 T C 0.081344 -1.5336e-05
21:39809392 C T 0.156497 6.4409e-06
21:39810743 T C 0.283659 -2.6443e-05
21:39812389 C T 0.099173 9.3753e-06
21:39813085 G A 0.197372 -1.4806e-05
21:39813287 C T 0.979954 6.7003e-06
21:39813766 A G 0.087809 4.0960e-05
21:39815851 T C 0.032091 3.8328e-05
21:39816711 T G 0.092980 -2.3041e-05
21:39819563 G A 0.275350 2.3184e-05
21:39822586 T C 0.176829 -2.9049e-05
21:39822906 C G 1.845070 1.4458e-05
21:39823432 A G 0.048259 3.6564e-05
21:39827733 T C 0.263152 -6.2999e-06
21:39831660 C G 0.992213 -6.1124e-05
21:39833491 T G 1.671912 -1.1027e-05
21:39835031 C T 0.375536 -5.6972e-05
21:39841399 G A 0.838718 3.8826e-05
21:39842249 T G 0.191630 2.2202e-06
21:39846695 A G 0.278661 -6.2624e-06
21:39849553 G T 0.272838 -3.7033e-05
21:39865150 T C 0.374296 1.8520e-05
21:39871220 C T 0.033228 -5.6804e-05
21:39871868 T C 0.031786 -4.8115e-05
21:39872696 A G 0.770884 2.0114e-05
21:39874086 T C 1.697476 5.1948e-05
21:39876559 T C 0.028031 1.1480e-05
21:39877239 T C 0.063057 -4.3296e-07
21:39878586 T C 0.359959 6.5292e-06
21:39890830 G A 0.371082 3.7481e-06
21:39892645 C T 0.024464 4.1366e-05
21:39894478 T G 0.025470 -2.1396e-05
21:39895082 C T 0.296980 4.1929e-06
21:39898289 G T 0.086482 8.8110e-06
21:39898389 T C 0.834453 2.1512e-05
21:39899504 A G 0.761013 4.2236e-05
21:39908195 T C 0.986228 2.4931e-05
21:39908565 C T 0.095739 3.7695e-05
21:39913386 A G 0.117677 -9.0105e-06
21:39918509 A G 1.236368 4.7059e-06
21:39930706 A C 1.730973 -1.4199e-06
21:39937647 T C 0.043650 3.2426e-05
21:39937677 T G 0.084151 -1.4617e-05
21:39937882 A G 0.255972 2.2832e-05
21:39940290 T C 0.043280 4.3084e-05
21:39942744 A G 0.033046 -1.9008e-05
21:39945849 G A 0.197580 1.1176e-05
21:39948379 C A 0.239500 1.9169e-05
21:39949456 C A 0.173188 3.5705e-05
21:39950290 G A 0.169387 -6.4859e-06
21:39951548 A C 1.100280 -2.3111e-05
21:39952654 T C 0.131281 1.0749e-05
21:39955954 A G 0.702202 -3.9097e-05
21:39957981 C T 0.081658 -2.1695e-05
21:39959911 A G 0.088329 -1.5852e-05
21:39960164 A C 0.727315 2.8480e-04
21:39967221 T C 1.342840 -1.2246e-04
21:39970716 G A 0.025068 7.3257e-06
21:39971881 G A 0.040216 -2.2548e-05
21:39972377 C T 0.892849 -2.2640e-04
21:39977052 T C 0.036434 -2.0827e-05
21:39978228 C T 0.056727 1.9839e-05
21:39983448 T C 0.030611 -1.3921e-05
21:39986245 C T 1.145981 2.0952e-04
21:39989110 T C 0.039258 -1.7923e-05
21:39990055 A G 0.118476 -3.1850e-05
21:39990690 G A 0.154001 2.3652e-05
21:39990729 C T 0.039661 -2.2105e-05
21:39993609 C T 1.939631 1.4774e-05
21:39999693 T C 0.064069 -1.0002e-06
21:40001141 G T 1.977360 -3.9094e-06
21:40001142 C T 1.977305 -1.4894e-06
21:40003117 C T 0.186895 -3.4647e-05
21:40007518 A C 0.085540 -1.0331e-04
21:40015609 T C 0.084680 4.3602e-05
21:40023665 T C 0.059512 7.1315e-05
21:40027089 C T 0.040239 1.9639e-05
21:40028421 C T 1.532653 5.2086e-05
21:40032140 T C 0.992353 3.4674e-05
21:40047960 T C 1.975935 3.9330e-06
21:40048295 A G 0.524688 2.4404e-05
21:40054325 G C 0.109547 2.2604e-05
21:40056423 C A 1.006602 2.8481e-04
21:40064911 C T 0.038259 1.6454e-05
21:40070986 C T 1.516297 3.5745e-05
21:40071144 T G 0.473745 -7.1905e-05
21:40075873 C T 0.409305 -1.4300e-05
21:40080197 G A 1.564521 -3.3861e-05
21:40086457 C T 0.040436 1.1023e-05
21:40090623 T G 0.816939 -1.6749e-05
21:40096831 C T 0.070856 9.9782e-06
21:40100949 T C 0.105415 -3.0609e-05
21:40105169 T C 0.823914 -3.2085e-05
21:40106130 A G 0.071678 -3.4511e-06
21:40110114 T C 0.058892 5.3247e-06
21:40111205 A G 0.559116 1.0668e-05
21:40113122 A G 0.069542 -3.4417e-05
21:40114431 T G 0.031627 3.2567e-05
21:40120198 T C 0.042738 3.9857e-05
21:40121109 T C 1.219330 -4.5054e-06
21:40123972 C T 0.663349 -4.5315e-05
21:40125689 T C 1.958343 2.2197e-05
21:40127310 T C 0.054556 2.4154e-05
21:40132792 T C 0.115272 -3.5062e-05
21:40133027 A G 0.789791 -1.3082e-05
21:40139144 A G 0.227867 1.1948e-05
21:40139466 A G 0.079461 3.3465e-06
21:40139856 G A 1.933155 3.5353e-06
21:40142924 T C 1.772078 -1.2104e-05
21:40146540 C T 0.351331 1.2638e-05
21:40149642 A G 1.422584 -1.5368e-05
21:40159070 C A 0.033789 3.4217e-05
21:40159358 C T 0.048697 2.1825e-05
21:40169832 C T 1.433535 -5.2562e-05
21:40172336 C T 0.235572 1.8116e-05
21:40173528 T C 0.811028 -1.1506e-05
21:40174711 T C 0.022257 -1.0866e-05
21:40182177 C T 0.257245 1.0067e-05
21:40186439 A G 0.060132 2.0253e-05
21:40189913 T C 0.049479 5.2256e-05
21:40190408 A C 0.020416 -2.3173e-06
21:40190443 T C 0.060032 -9.3747e-06
21:40192894 A G 0.093847 6.1244e-05
21:40204149 C T 0.674969 -3.1322e-05
21:40206226 C T 0.023980 9.0859e-06
21:40209279 C A 0.028943 7.0388e-06
21:40213685 G A 0.503733 1.2224e-04
21:40219513 C G 0.098313 -5.0236e-05
21:40222927 A G 0.045928 -1.2101e-04
21:40227628 G T 0.222498 3.5161e-05
21:40230704 T C 0.593905 8.2013e-05
21:40234118 A G 0.167449 1.3951e-05
21:40241311 A G 0.624052 6.3145e-05
21:40245135 T C 0.123004 -4.9900e-05
21:40250622 C A 0.056786 4.9216e-05
21:40250766 A G 1.145536 4.5986e-05
21:40258408 C T 0.079390 -3.7255e-05
21:40260743 C T 1.733118 3.0750e-05
21:40261314 G T 0.115344 6.6168e-05
21:40269369 A G 0.043929 -2.8229e-06
21:40272356 T C 0.057140 4.6150e-06
21:40274211 T G 1.258082 1.1810e-05
21:40275917 T C 0.612779 4.4291e-05
21:40281283 T G 0.590520 3.7367e-05
21:40282556 G A 0.930822 3.7592e-06
21:40283267 C T 0.233183 -1.0352e-05
21:40283733 T C 0.094174 3.3550e-05
21:40287251 G A 0.047201 4.8573e-06
21:40289130 A G 1.314959 1.1482e-05
21:40289454 C T 0.283731 5.1976e-05
21:40290981 G A 1.523789 -2.0271e-05
21:40291413 A G 0.193201 2.6874e-05
21:40291740 C T 1.281176 -7.0482e-06
21:40295588 T C 0.029410 -4.8684e-06
21:40298249 A G 0.021000 3.8800e-05
21:40302013 C T 0.842655 -6.4971e-05
21:40303003 T C 1.515885 -9.7896e-05
21:40314696 G A 0.140054 2.2316e-05
21:40314704 G A 0.980223 4.4313e-06
21:40315316 T G 0.835443 -3.5778e-06
21:40316902 A C 0.797603 1.9525e-05
21:40319195 A G 1.220048 1.4748e-05
21:40323728 T C 1.086232 -1.5313e-05
21:40332635 C T 0.560022 -6.9076e-06
21:40335046 G A 1.424041 6.6644e-06
21:40343648 G T 0.818451 4.1762e-05
21:40357481 A G 0.171675 -2.1710e-05
21:40359005 G A 0.758141 2.4965e-05
21:40360909 G A 1.935807 6.8550e-06
21:40362437 A G 0.203676 -4.4886e-06
21:40369159 A C 0.845207 -7.9935e-06
21:40374788 A C 1.700316 -6.8149e-05
21:40375442 C A 0.225828 -1.4783e-06
21:40377859 T C 0.444808 -7.3003e-06
21:40380249 T C 0.938183 -2.1119e-05
21:40382304 C T 0.067218 -6.7187e-06
21:40382497 T C 0.045542 -2.7213e-06
21:40383642 T C 0.204162 -3.4502e-05
21:40384135 T C 0.057980 -3.7415e-05
21:40385208 T C 0.163982 -5.3329e-05
21:40386379 T C 1.392472 -1.4415e-05
21:40386568 A G 0.163596 -1.0308e-05
21:40388273 G A 1.163879 -9.2055e-06
21:40390231 C T 1.005771 -1.9531e-05
21:40391912 G C 0.041673 -7.1990e-06
21:40393180 T C 0.073284 1.3988e-05
21:40393348 A G 0.080604 4.1998e-05
21:40401347 C T 0.537483 5.3795e-06
21:40405512 A G 0.106554 -1.8844e-05
21:40406734 T G 1.931523 -6.2330e-05
21:40411110 G A 0.142180 -1.0855e-05
21:40412102 T C 0.319795 -7.0662e-06
21:40414688 T C 0.125500 2.6153e-05
21:40424954 G A 0.755761 -4.2065e-06
21:40426091 T C 0.035775 1.5958e-05
21:40430550 A G 1.247669 -2.1630e-05
21:40436953 A C 0.146211 -1.3216e-05
21:40445319 C T 1.156316 -1.6914e-05
21:40447986 T C 0.032231 -3.9297e-05
21:40451794 A G 0.543903 -9.9673e-06
21:40452693 A G 0.658870 2.6043e-05
21:40453038 C T 0.038054 -1.9348e-05
21:40454823 T G 0.603993 3.7011e-05
21:40455048 A G 0.325332 -5.2280e-05
21:40465067 C A 0.081013 -2.5511e-05
21:40465178 A G 0.699868 -5.4119e-06
21:40465534 A G 0.534815 -1.3547e-05
21:40467323 T C 0.092746 1.6564e-05
21:40469520 G A 0.974407 -2.7296e-05
21:40470548 C T 0.398850 1.2119e-05
21:40471075 G A 1.680627 -3.4730e-05
21:40471448 T C 0.125542 2.5917e-05
21:40484010 T C 0.420575 3.0153e-05
21:40486694 A G 0.041563 -9.5467e-06
21:40489461 C G 1.505076 7.5262e-05
21:40491903 G A 0.729308 3.8518e-05
21:40500901 T C 1.668283 3.5962e-05
21:40502513 C A 0.582106 3.7858e-05
21:40505513 T C 0.620203 1.7397e-04
21:40507536 C T 0.132848 -2.6291e-06
21:40509653 C T 0.814517 9.7643e-05
21:40509990 C A 0.674216 7.1762e-06
21:40512129 G A 1.910068 2.7803e-06
21:40512793 G A 1.729340 4.9077e-05
21:40518749 T C 0.092555 2.5579e-05
21:40523026 C T 0.166910 -3.4294e-05
21:40533964 T C 0.075063 -6.3515e-06
21:40536200 C G 0.034539 -7.4823e-06
21:40543216 C T 0.736234 4.8768e-05
21:40545446 C T 0.036905 2.7942e-05
21:40550060 C T 0.048226 -1.2986e-05
21:40566372 G T 0.323210 5.3891e-06
21:40571246 G A 1.867908 2.3324e-05
21:40573870 A G 0.049982 2.3974e-06
21:40573899 T C 0.264213 -6.8515e-05
21:40574305 G A 1.140307 -2.7633e-05
21:40596757 T C 0.864724 7.3299e-06
21:40604429 G C 0.708856 1.8747e-05
21:40618419 C G 0.168462 -6.3901e-05
21:40623526 C T 0.875425 1.3084e-05
21:40628954 C T 0.092068 -5.9430e-06
21:40632796 A G 0.074936 6.0820e-05
21:40652992 A G 0.739724 5.5209e-05
21:40663255 C T 0.257595 6.4847e-05
21:40670460 C G 0.875815 1.0031e-05
21:40688518 T C 0.037437 1.1353e-05
21:40691570 A G 0.125649 -6.9716e-06
21:40693015 C T 0.245891 -1.1314e-04
21:40696659 A G 0.062177 3.7807e-05
21:40699376 C A 1.137769 -3.6531e-05
21:40700949 C A 0.890067 1.2552e-05
21:40718518 G A 0.940079 2.1774e-06
21:40719846 G T 0.075336 -3.5919e-05
21:40720494 T C 0.141865 -5.5188e-06
21:40721611 C A 0.533241 3.8062e-06
21:40729162 G A 0.044383 -8.7375e-06
21:40734723 C G 0.179416 3.1954e-05
21:40735606 T C 0.867463 2.3880e-05
21:40757052 C A 0.051829 -9.1650e-06
21:40760259 A G 0.081172 -2.1959e-05
21:40762255 A G 1.356918 2.4046e-05
21:40764712 G C 1.434035 1.6414e-05
21:40778182 T C 0.245621 3.4194e-05
21:40779232 C T 0.439073 2.6413e-05
21:40792086 C A 0.087391 4.9221e-05
21:40814605 T C 0.410279 4.0560e-06
21:40816704 G A 1.941913 3.9352e-05
21:40817100 C T 0.720992 1.0089e-05
21:40817430 A G 1.062868 2.2351e-05
21:40821845 C G 0.038518 -2.4868e-05
21:40821935 C T 0.024870 -3.7551e-06
21:40823860 G A 0.073482 2.2985e-05
21:40823902 G C 0.399308 9.1409e-06
21:40823981 A G 1.942247 3.7710e-05
21:40832021 G A 0.051683 -8.4823e-06
21:40847614 T C 0.344944 2.2522e-05
21:40855893 G A 0.040829 -8.4245e-06
21:40857441 T C 0.072314 -9.3642e-06
21:40860505 T C 0.129745 2.1047e-05
21:40871810 C T 1.071600 1.8377e-05
21:40872388 G T 1.881521 1.6209e-05
21:40883671 A G 1.144111 1.4435e-05
21:40886026 G A 0.058827 1.9670e-05
21:40895533 C T 0.101094 -2.7534e-05
21:40897267 T C 0.133287 -1.5768e-05
21:40900002 G A 0.046263 2.0828e-06
21:40901786 C G 0.108959 -4.2812e-05
21:40903033 G A 0.702439 -1.5340e-05
21:40905614 G A 0.070769 -8.9881e-06
21:40908759 G A 0.229665 -4.1145e-05
21:40912832 T C 0.104152 -1.0452e-05
21:40926576 G A 1.555374 5.4179e-06
21:40928424 T C 0.087264 -8.8350e-07
21:40938269 C T 0.560983 4.6098e-05
21:40940572 A G 0.084197 1.9206e-05
21:40949775 A G 0.258994 2.1344e-05
21:40967471 A G 0.542744 8.8540e-05
21:40969620 A G 0.593772 -3.2992e-06
21:40970376 A T 1.134322 5.9167e-05
21:40970667 A G 0.366405 -2.2905e-05
21:40972378 T C 0.042446 -3.2697e-05
21:40976881 A C 0.120745 -4.6766e-05
21:40978115 T C 0.339513 1.0756e-04
21:40979551 C T 1.078325 3.3192e-05
21:40980566 T C 0.166018 4.5662e-05
21:40981218 C T 0.242343 1.7409e-05
21:40984309 C G 0.049541 1.0184e-05
21:41000700 G A 0.025103 4.4049e-06
21:41001279 G A 0.564521 1.8139e-05
21:41004329 A C 0.129966 3.8950e-06
21:41008874 C T 0.161116 -7.6498e-06
21:41009083 A G 0.044565 -2.6595e-06
21:41013394 G A 0.235361 7.9617e-06
21:41016050 A G 1.053352 1.0436e-05
21:41017029 A G 0.345505 -8.6009e-06
21:41024247 A G 0.671435 -6.7041e-06
21:41024925 T C 0.066906 -1.6114e-05
21:41025340 G A 0.308029 -2.3583e-06
21:41026510 G T 1.493710 -8.8345e-06
21:41027747 A G 1.511308 3.1211e-05
21:41027854 G A 0.207155 -1.0850e-05
21:41028571 T C 1.602097 3.6932e-05
21:41030055 C T 0.080610 8.0637e-05
21:41031610 T C 0.913411 -8.4907e-06
21:41032740 C T 1.630505 3.1487e-05
21:41033471 C T 0.096232 -4.8402e-07
21:41036065 G A 0.084018 -5.2252e-05
21:41041923 G A 0.028096 -6.5408e-05
21:41042198 C T 0.147354 4.8159e-05
21:41047876 G A 1.108122 -5.4135e-05
21:41062644 G T 0.114918 3.2736e-05
21:41070193 T C 1.036856 -2.2041e-05
21:41073378 A G 0.741850 -6.0820e-05
21:41079671 A G 0.113659 3.8263e-05
21:41087939 A C 0.026509 1.1730e-05
21:41091265 T G 0.029180 -3.2063e-05
21:41091419 G A 0.855048 -3.8010e-07
21:41092950 A G 0.026139 1.1230e-05
21:41096789 T C 0.083551 2.6992e-05
21:41096916 G C 0.086722 1.3621e-05
21:41097382 C T 0.765668 1.3060e-05
21:41099821 A G 0.286512 2.0314e-05
21:41099990 G A 0.167322 -6.4090e-06
21:41100588 C T 0.093597 -2.0827e-06
21:41102421 C T 0.453994 1.1661e-05
21:41104209 C A 0.530822 -2.0655e-05
21:41106071 T G 0.203620 8.0746e-06
21:41110282 G A 0.432143 -5.0227e-05
21:41110656 C T 0.021695 -1.0857e-05
21:41115608 C T 0.084839 -1.1528e-05
21:41118178 A G 0.027603 6.1696e-06
21:41123301 C T 1.686035 -1.1726e-05
21:41126687 C T 0.235822 -2.9366e-06
21:41130751 A C 0.972336 -1.5792e-05
21:41130863 T C 0.058899 1.3059e-05
21:41131177 T C 0.022523 -3.3155e-05
21:41132177 C T 0.716068 9.7364e-06
21:41137507 C G 1.504138 -2.2766e-05
21:41142742 G A 0.807915 -2.6887e-05
21:41142932 T C 0.069785 1.2367e-05
21:41144688 T C 0.114516 -1.0313e-06
21:41151163 C T 0.024168 -1.7913e-05
21:41165462 A C 0.586394 1.3398e-06
21:41166390 A G 0.045847 5.4648e-06
21:41167713 A G 0.035766 -1.5635e-05
21:41170218 G A 1.654722 -2.3893e-05
21:41173083 T C 0.037655 2.8793e-05
21:41177604 T G 0.143495 -3.7319e-05
21:41186449 A G 0.022779 -9.4825e-06
21:41193094 G T 0.801823 -2.1472e-05
21:41202923 C T 0.214565 7.5804e-06
21:41207219 T C 0.039369 -1.1047e-05
21:41207502 G A 0.231823 1.3261e-06
21:41207955 T C 0.622066 5.8030e-06
21:41209182 G A 0.213715 6.9470e-06
21:41213844 T G 1.797249 -1.1175e-05
21:41217378 A T 0.042144 -4.1740e-06
21:41218070 T C 0.050723 -2.5938e-05
21:41225188 G A 0.057036 -1.1236e-05
21:41228847 T C 0.038791 -1.6719e-05
21:41230005 T C 0.178991 -1.0605e-06
21:41232468 C A 0.216006 -2.2700e-05
21:41232560 G A 0.619638 -9.0094e-06
21:41234519 A G 0.736906 -3.5906e-05
21:41234802 C T 0.032653 1.9309e-05
21:41235752 G A 0.930695 -3.7632e-05
21:41236965 G A 1.336599 5.0658e-05
21:41241410 A G 0.442958 -2.2117e-05
21:41243473 A G 0.457054 -2.0725e-05
21:41243537 C T 0.077342 -7.4862e-06
21:41244361 G T 0.349056 1.5352e-05
21:41248660 T C 0.350686 2.9558e-05
21:41253727 A G 0.041517 -8.2087e-06
21:41259812 C A 0.178972 6.1841e-05
21:41259867 G A 0.206347 2.0151e-05
21:41259941 G A 0.631803 -1.3960e-05
21:41262135 T C 0.122657 1.0854e-05
21:41263366 T C 0.115461 -2.0171e-05
21:41265097 G A 1.265911 1.6501e-06
21:41265859 A G 0.072382 -7.2259e-06
21:41267647 T C 0.460216 -2.6660e-05
21:41267880 T C 0.319558 6.3063e-06
21:41268738 T C 0.205425 6.8726e-06
21:41269489 T C 0.466607 -2.9337e-05
21:41271264 G A 0.663164 -8.0405e-06
21:41273310 T C 0.089153 2.1286e-05
21:41275890 A G 0.225241 -1.2993e-05
21:41276570 A G 0.060996 -2.0057e-05
21:41277049 G A 0.342055 1.7893e-06
21:41278161 G T 0.074579 8.8457e-06
21:41278219 A G 0.061856 1.7838e-05
21:41278244 G A 1.066358 -1.2429e-05
21:41278302 T C 0.288788 -5.5874e-05
21:41278341 C A 0.101552 -2.7586e-05
21:41278903 G C 0.129096 1.3876e-04
21:41280190 A G 0.209184 -2.1062e-05
21:41280418 T C 0.044938 -1.0103e-05
21:41280938 A G 0.679893 4.2870e-06
21:41282202 A C 0.043380 -9.7806e-06
21:41282365 A G 0.337679 -8.1217e-06
21:41282579 G A 0.285681 -1.7247e-05
21:41283608 A G 1.643813 4.0221e-06
21:41284211 G A 0.727620 -2.0968e-05
21:41284790 G A 1.384604 1.7851e-05
21:41285926 G A 0.446194 -3.6547e-05
21:41289329 A C 0.060398 3.4584e-05
21:41293103 G A 0.303072 -9.8624e-05
21:41294831 T C 0.704309 -3.3936e-05
21:41295673 G A 0.829711 7.6363e-05
21:41296345 A C 0.104071 4.8848e-06
21:41297318 G A 0.271075 -2.9082e-06
21:41298197 G A 0.088231 3.8760e-05
21:41298572 G A 1.016924 1.3198e-04
21:41299122 G A 0.034763 3.6450e-05
21:41302134 T C 0.461238 -9.7019e-06
21:41302360 C A 0.280121 3.6612e-05
21:41303134 T C 0.581850 -9.6813e-05
21:41303233 C A 0.090471 -1.8368e-05
21:41307046 G C 0.315751 -1.1166e-04
21:41307457 G A 0.367064 -8.5684e-05
21:41307573 A G 1.797967 -6.3855e-06
21:41309565 T G 1.781731 -1.4636e-05
21:41309823 A G 0.531527 1.2126e-06
21:41309957 T C 0.076871 -1.9363e-06
21:41310443 T C 0.959791 3.5653e-05
21:41312666 A C 0.090399 5.7853e-06
21:41324867 C T 1.145173 2.4558e-05
21:41336939 T C 1.914596 -1.2065e-06
21:41337036 T G 1.395335 8.2023e-07
21:41337136 T C 0.266245 -1.6456e-05
21:41340005 C T 0.122640 9.0140e-06
21:41343650 C T 0.646046 2.8243e-05
21:41344479 C T 0.271984 -2.2447e-05
21:41344489 C T 1.458366 2.1388e-05
21:41344753 A G 0.348631 -2.4455e-05
21:41345972 T C 0.108823 -3.4176e-05
21:41345994 G C 1.095642 1.6971e-04
21:41348304 C T 0.178598 1.0096e-05
21:41348748 A G 0.041251 1.8965e-05
21:41349317 C A 0.060090 3.3039e-06
21:41350201 C T 1.779975 -6.1756e-05
21:41350940 T C 0.039794 2.4865e-06
21:41351935 A G 0.028592 -9.6817e-06
21:41353003 G A 0.619440 1.1295e-04
21:41354868 A G 1.161918 1.2384e-05
21:41363778 T C 0.252636 -8.7017e-05
21:41365830 A G 0.550979 -1.6762e-05
21:41366369 T C 0.037859 2.3589e-05
21:41366520 A G 1.616528 -1.0972e-05
21:41372517 C T 0.258520 4.3517e-05
21:41376800 G A 0.054887 -3.9665e-05
21:41378597 A G 0.551372 3.8892e-06
21:41379948 T C 0.368966 -3.7539e-06
21:41386829 T C 0.525616 1.4304e-05
21:41386905 G A 0.261364 -1.6089e-05
21:41387845 A C 0.731177 1.2841e-05
21:41388084 C T 0.045250 -3.2471e-05
21:41390174 G C 0.338566 -1.7098e-05
21:41390179 A G 0.687044 3.2216e-05
21:41390789 T C 0.425713 -1.3797e-05
21:41390971 G A 0.448778 -2.9092e-05
21:41393428 T C 0.059934 2.9978e-05
21:41402706 G A 1.421188 -6.2709e-07
21:41412497 A G 1.549603 -3.5429e-05
21:41415044 C T 0.957950 1.3992e-05
21:41416066 T C 0.097962 -3.1597e-05
21:41417695 A C 0.071668 -1.4178e-05
21:41425814 A G 0.057422 -2.7153e-05
21:41427324 T G 0.855275 1.3972e-05
21:41430453 G T 0.221031 3.3120e-05
21:41432917 A G 0.173113 3.2806e-05
21:41434377 G A 0.538379 2.5611e-05
21:41447058 C G 0.098774 -3.2185e-05
21:41447599 G A 0.788216 -1.3186e-06
21:41454053 C T 0.561518 -1.1730e-05
21:41460412 T C 1.307756 -3.1054e-06
21:41461480 C T 0.269034 -1.9297e-05
21:41464836 G A 0.337248 -3.6106e-05
21:41476880 G A 0.285857 -7.3427e-06
21:41476950 T C 0.044179 1.1805e-05
21:41491333 C T 0.214857 -6.1048e-05
21:41492270 A G 0.173558 4.4506e-07
21:41494144 T C 0.076585 -2.2201e-05
21:41500104 G T 0.044478 -1.7302e-06
21:41500610 T C 0.042024 1.2405e-05
21:41502596 T C 0.279582 2.2381e-06
21:41504245 T G 0.032371 -1.6436e-05
21:41505308 G A 0.055273 2.5154e-05
21:41506167 T C 0.056390 1.8398e-05
21:41507102 C T 0.804913 -3.9461e-06
21:41516071 G A 0.074725 -1.8529e-05
21:41518035 T G 0.059012 -2.1788e-06
21:41518160 T G 0.063845 5.7064e-05
21:41518401 G T 1.140911 -8.3339e-07
21:41518909 G A 0.060006 -6.6468e-06
21:41522683 G A 0.127434 1.4701e-05
21:41523288 T C 0.066929 -1.0546e-05
21:41524631 C T 1.529998 1.6699e-06
21:41525234 C A 0.087322 -5.9725e-06
21:41525807 T C 0.073141 -3.7456e-05
21:41528867 T C 0.167345 2.3504e-05
21:41529296 C T 1.487588 -9.3122e-06
21:41531047 T C 0.112059 -4.1354e-06
21:41531893 C T 0.052475 2.8455e-05
21:41531974 T C 0.714001 1.0042e-06
21:41534335 A C 0.100296 6.2831e-05
21:41535521 C T 0.530923 -4.8500e-05
21:41536215 G A 1.277077 3.6858e-06
21:41537377 C T 0.378126 -7.3295e-07
21:41540501 A G 0.411314 -3.7563e-05
21:41544215 C A 0.997063 -2.4897e-05
21:41549659 G A 0.681513 1.0906e-05
21:41555468 T G 0.739380 1.3024e-05
21:41555730 C T 0.548003 1.3183e-05
21:41556988 T C 0.036204 -1.5972e-05
21:41556992 T C 0.032465 -3.1354e-05
21:41559182 A G 0.041053 2.8723e-05
21:41570044 G A 0.027590 1.0637e-05
21:41570284 A G 0.030598 -9.5786e-08
21:41570496 A G 0.021611 -8.6566e-06
21:41570591 C T 0.039791 2.5861e-05
21:41570847 T C 0.044195 -5.2551e-05
21:41575227 C T 0.083612 2.6937e-05
21:41577073 C A 0.917741 -7.1597e-06
21:41579449 C T 0.046581 -2.0536e-05
21:41580598 G A 0.059285 3.8283e-06
21:41586120 G C 0.041952 1.8619e-05
21:41587827 G T 1.101792 4.6789e-06
21:41596764 A G 0.026901 6.5640e-06
21:41603034 T A 0.169971 -1.7538e-05
21:41610486 A G 0.046707 1.8254e-05
21:41610987 C T 0.039664 -9.1104e-06
21:41611936 C G 0.179764 1.4600e-07
21:41614510 C T 0.047727 2.2924e-05
21:41629216 G A 0.101750 1.7604e-05
21:41633696 A G 0.115717 -2.3247e-05
21:41644206 T C 0.175142 9.3702e-06
21:41645919 C A 0.056383 -2.2983e-05
21:41648897 A G 0.082944 2.6922e-05
21:41649864 G A 0.076170 5.8588e-06
21:41662855 G T 0.029320 4.2197e-05
21:41662866 G A 0.734449 -1.1063e-05
21:41663512 T C 0.094307 -5.2424e-08
21:41665904 T G 0.044893 1.3595e-05
21:41667378 G A 1.842990 -1.7574e-05
21:41667714 T C 0.098624 -2.4332e-05
21:41669008 T C 0.112711 -2.6861e-05
21:41680602 G A 0.060840 -4.7453e-05
21:41683405 G A 0.112948 -4.1857e-05
21:41683693 T C 0.110598 -9.8341e-06
21:41684090 T C 0.170825 -2.4715e-05
21:41686139 T G 1.050885 -1.6311e-05
21:41687692 A G 0.046970 -7.9458e-06
21:41691739 C G 0.095680 -9.9915e-06
21:41698655 G A 0.159159 3.5236e-06
21:41700214 G A 0.151671 1.8139e-05
21:41704067 T G 1.105483 1.1417e-05
21:41708048 T C 0.049486 -2.8716e-06
21:41709389 T C 1.093886 1.1279e-05
21:41710654 G C 0.068175 4.5091e-07
21:41710696 T G 0.074531 -3.3598e-06
21:41717096 C T 0.028761 -2.1633e-05
21:41722613 C T 0.100221 3.8788e-07
21:41724514 G A 1.384634 -1.9576e-05
21:41738770 C T 0.053751 -8.5232e-06
21:41740078 C T 0.624828 -2.5759e-05
21:41742396 C T 0.057487 -1.5693e-05
21:41749261 T C 0.023665 -9.5595e-06
21:41750435 T C 1.234563 -2.5051e-05
21:41751622 C T 0.040706 -3.6906e-05
21:41754584 A G 0.019929 2.3624e-05
21:41754869 G A 1.055211 5.4520e-06
21:41759209 A G 0.099069 -2.5436e-06
21:41760632 G T 0.020588 -4.5541e-05
21:41760665 T C 0.108018 8.6338e-06
21:41762255 T C 0.175625 -2.6071e-05
21:41763357 G T 1.204091 -2.5297e-05
21:41765173 T C 0.992798 -1.1410e-05
21:41768402 C T 0.166663 -3.8166e-05
21:41769885 T C 0.104665 -1.8937e-05
21:41775859 G A 0.027067 1.6278e-05
21:41776046 G A 0.081431 1.5236e-06
21:41777123 G A 0.979921 -3.1833e-05
21:41779930 A G 0.039278 1.8582e-05
21:41782373 C T 0.038317 2.5662e-06
21:41786287 G A 1.459206 -8.9893e-06
21:41787341 C T 0.087008 2.9565e-05
21:41790074 A G 0.109579 -2.7381e-05
21:41790833 C T 0.258709 2.3868e-05
21:41796260 G A 0.073492 -7.5914e-05
21:41799963 C T 0.825865 -5.1281e-05
21:41800854 C T 0.135422 7.5246e-06
21:41802053 G A 0.106375 -1.1085e-06
21:41802499 A C 0.312982 -4.3719e-05
21:41802527 G A 0.027778 2.6804e-05
21:41802772 G A 0.155660 1.0683e-05
21:41810390 T C 0.038174 -9.8566e-06
21:41811003 T C 0.156624 -9.3146e-06
21:41813132 C T 0.057208 2.9022e-06
21:41813285 T C 1.427612 -2.0798e-05
21:41816354 A C 0.445555 4.7970e-05
21:41817885 C T 0.031757 7.8681e-05
21:41819140 T C 0.044685 -3.1610e-06
21:41835657 A G 0.150376 -7.3339e-06
21:41838849 T C 0.029914 9.3939e-06
21:41841960 C T 0.261753 -8.8723e-06
21:41844324 T C 1.941202 -3.4613e-05
21:41844988 T G 0.108596 3.4028e-05
21:41845088 T C 0.217837 -5.2327e-05
21:41846956 C T 0.063498 1.6742e-06
21:41849478 T C 0.447431 -4.5939e-06
21:41854541 C T 0.578491 7.9962e-06
21:41856480 C T 0.063751 -1.1449e-05
21:41858048 A G 0.046506 6.9764e-06
21:41859770 C A 1.253200 -1.4609e-05
21:41861298 A G 0.155073 -2.8390e-05
21:41866895 A C 0.204156 -3.1075e-05
21:41877605 G C 0.037129 6.0697e-06
21:41877678 T C 0.203523 -2.1435e-05
21:41877887 G A 1.444691 -1.0934e-05
21:41878114 T G 0.048970 1.4456e-05
21:41881113 G A 1.972092 -1.2522e-05
21:41881239 A G 0.215370 -1.4742e-05
21:41883599 G A 0.063206 1.8051e-06
21:41884731 C T 0.037798 2.6545e-06
21:41886135 C A 0.102763 -1.6428e-05
21:41893358 A G 0.052803 1.9397e-05
21:41894083 A G 0.021724 -2.5993e-05
21:41894690 T A 0.202880 -2.1080e-05
21:41897597 G A 0.068984 -2.0743e-05
21:41901400 C T 0.316673 -1.2432e-05
21:41904600 A G 0.049145 -3.4310e-06
21:41906815 G A 0.308493 -1.3239e-05
21:41909335 G A 0.039239 1.9185e-05
21:41910362 A G 0.246654 -2.9155e-05
21:41910944 C T 0.064348 -6.9752e-06
21:41911088 C G 0.278803 -2.3141e-05
21:41914050 C T 0.032650 1.7877e-05
21:41914754 G A 0.128590 1.3689e-05
21:41917680 A G 0.059379 -1.3529e-05
21:41918117 G A 0.332820 1.3810e-05
21:41921629 T C 0.095606 -1.3612e-05
21:41922143 C T 1.173983 1.7084e-05
21:41924376 A C 1.003366 3.5964e-05
21:41932452 C T 0.182188 -2.0692e-05
21:41942098 A G 0.033932 -2.3482e-05
21:41950543 A G 0.129843 9.5590e-06
21:41958912 A G 0.166712 -6.9687e-06
21:41959656 C T 0.089056 -3.1163e-06
21:41962165 G A 0.035104 -3.8735e-06
21:41962744 T C 0.982200 8.5404e-06
21:41964375 G A 1.255976 7.4255e-06
21:41976996 A G 0.466954 -1.6687e-05
21:41980344 C T 0.311577 -1.2840e-06
21:41980351 C T 0.846508 -4.7017e-06
21:41982119 C T 0.046607 3.1129e-05
21:41986390 G A 0.047486 1.4692e-05
21:41989987 T C 0.199394 3.2784e-05
21:41993464 T C 0.021033 1.9090e-05
21:41993758 G A 0.167092 -1.2593e-05
21:42000488 C T 1.237276 2.1367e-05
21:42003285 T C 0.108424 -7.8817e-06
21:42003682 C G 0.148620 -2.7858e-05
21:42003948 C T 0.232281 8.2863e-06
21:42006285 C T 0.083599 -4.0518e-05
21:42011340 T C 0.999968 -8.7376e-06
21:42013261 G A 0.464276 4.1864e-05
21:42017358 A G 0.079367 2.2728e-05
21:42018817 A G 0.319743 2.3968e-06
21:42021057 C T 0.853883 2.4388e-05
21:42023554 T C 0.521426 1.9405e-06
21:42025454 G C 1.723053 5.2360e-05
21:42026941 T C 0.496352 4.5787e-05
21:42028510 A G 0.581623 7.4688e-06
21:42030007 T C 1.376042 2.4768e-05
21:42030865 C T 0.497088 1.9798e-05
21:42030923 A G 1.807078 5.7497e-06
21:42031202 A G 0.593675 5.6263e-05
21:42033078 C A 0.127298 -4.3361e-05
21:42037140 A G 0.070103 -1.8209e-05
21:42037348 C T 0.051414 2.5081e-05
21:42038943 T C 0.303998 -1.0872e-05
21:42040903 T C 0.055565 -1.6384e-05
21:42044401 G A 0.609599 -4.6538e-06
21:42046090 C T 1.798519 1.4291e-05
21:42047389 A T 0.032611 3.4753e-05
21:42048274 T C 0.036999 1.9328e-05
21:42048311 A G 0.873695 1.7779e-05
21:42051160 G C 0.159172 -1.3364e-05
21:42056903 C T 0.173973 -3.7490e-05
21:42057798 T G 0.162045 8.9635e-06
21:42059065 G A 0.602724 -4.4915e-05
21:42059090 T C 0.331986 -3.1003e-05
21:42059209 C T 0.513792 3.5994e-05
21:42064088 C T 0.518420 1.2009e-05
21:42064339 G T 0.056029 2.5099e-05
21:42064507 T C 0.090873 -5.3434e-05
21:42064785 T C 0.024694 2.8898e-05
21:42066488 T G 0.118693 1.7933e-05
21:42071197 T C 0.170166 3.7237e-05
21:42081198 G C 0.463553 1.8929e-05
21:42087560 C T 0.109579 -8.1196e-06
21:42088651 A G 0.108836 -2.3071e-05
21:42096412 C G 0.075553 -2.9434e-05
21:42096562 T C 0.070804 2.5311e-06
21:42097209 G A 1.946343 -1.0083e-05
21:42101512 C T 0.128249 -1.1807e-04
21:42104121 A G 0.277297 2.5636e-05
21:42105119 C T 0.112594 -2.3992e-05
21:42105523 C T 0.210742 -5.3233e-05
21:42108136 T C 0.616950 1.2600e-05
21:42112368 C T 0.114805 -8.5757e-06
21:42116685 G A 0.743463 4.6922e-06
21:42116943 C T 0.178813 -2.9520e-07
21:42118917 C T 0.053696 -1.9972e-05
21:42120403 C T 0.030744 3.7556e-05
21:42123425 A G 0.088910 -5.0441e-06
21:42125540 G A 0.053735 1.9493e-05
21:42127777 A G 0.026002 3.3649e-05
21:42130051 A G 0.065186 -8.0077e-06
21:42132692 G A 1.362805 3.1826e-05
21:42132802 A C 0.738828 1.1473e-05
21:42138491 A G 1.528498 3.3013e-05
21:42140696 C T 0.035269 6.9365e-06
21:42146443 A G 0.025577 -2.3593e-05
21:42148065 C T 0.074411 3.8393e-05
21:42159331 C A 0.306623 1.0696e-05
21:42161421 C T 0.042374 -2.7691e-05
21:42168977 C T 0.138409 -1.9201e-05
21:42170004 A G 0.174580 -2.9078e-05
21:42170401 G T 0.028992 -1.0217e-05
21:42174960 G A 1.127356 -5.7416e-06
21:42183983 A G 1.766628 -2.5109e-05
21:42184690 C T 0.135153 -1.8713e-05
21:42184759 G A 0.515762 -4.9706e-05
21:42186223 C T 0.157147 -3.0348e-05
21:42188033 C T 0.329078 -1.0183e-05
21:42191539 G A 0.141940 -7.6237e-05
21:42191870 C T 0.060921 -3.8637e-05
21:42193343 A C 1.962780 1.3705e-05
21:42197952 C G 0.023630 1.3802e-05
21:42198154 G A 0.637169 1.1749e-05
21:42198763 C T 0.535840 -2.1932e-06
21:42201921 T C 1.402083 -8.9237e-06
21:42205584 G A 0.092733 3.8403e-06
21:42208057 G T 0.440559 -1.4179e-05
21:42208423 T C 0.095908 1.7536e-05
21:42208894 C T 0.044455 1.1741e-05
21:42209398 G A 0.539768 6.6467e-06
21:42212274 G T 0.254739 -4.8715e-05
21:42212555 C T 0.626681 1.4094e-05
21:42215041 T C 0.084447 2.7715e-05
21:42215537 C T 0.776921 4.0422e-05
21:42223031 A G 0.044750 9.4235e-06
21:42224601 G C 0.408117 -1.9336e-05
21:42225339 T C 0.041280 -6.0930e-06
21:42226080 C T 0.563618 -2.1817e-05
21:42230250 A G 0.911752 3.2071e-05
21:42233558 C T 0.164696 -2.0122e-06
21:42233986 T C 0.113127 -3.4321e-06
21:42236763 A G 0.021627 1.6602e-05
21:42243752 T C 0.030654 4.0957e-05
21:42248771 A G 1.071645 -7.5042e-06
21:42249667 G T 0.206090 -3.3858e-05
21:42251534 A C 0.028794 -1.1669e-05
21:42253260 T C 1.314053 4.4299e-06
21:42254234 A G 0.081055 4.6550e-06
21:42257165 A G 0.203322 -2.0873e-05
21:42262448 G A 0.069776 3.0793e-06
21:42263633 T C 0.038041 -3.6758e-06
21:42267230 C T 0.147825 -2.2972e-05
21:42267559 C T 0.034013 1.0077e-05
21:42269076 T C 0.321398 4.1413e-05
21:42270173 G C 0.091536 -4.9841e-05
21:42271863 A C 0.032166 4.0385e-05
21:42272233 T C 0.060528 -2.8718e-05
21:42272735 A C 0.953478 -9.5778e-06
21:42273699 G T 0.164093 -1.2955e-05
21:42275360 T C 0.046659 1.7699e-05
21:42275653 T C 0.108810 -1.0765e-06
21:42275839 G A 0.021939 -1.6889e-05
21:42276167 A G 0.430108 -2.0155e-06
21:42276379 T C 0.482917 -3.6628e-05
21:42277689 T C 1.153537 -4.0786e-05
21:42278952 A G 1.279170 5.4030e-05
21:42281403 C T 0.055780 3.2390e-05
21:42282685 C G 0.501821 4.4797e-06
21:42284256 A G 0.198135 -1.7246e-05
21:42285274 C A 1.058730 5.1104e-05
21:42298728 C T 0.062865 2.2610e-06
21:42305604 A C 0.121644 -5.0679e-07
21:42306736 G A 0.188667 5.1691e-07
21:42308279 C T 1.194269 8.1084e-06
21:42308567 T C 1.918020 9.5941e-06
21:42310676 A G 0.041933 -7.6523e-06
21:42312851 A G 0.033383 1.4880e-05
21:42313343 T G 0.188586 -2.6005e-05
21:42314029 A G 0.100569 2.1131e-05
21:42314556 T C 0.308743 -3.2940e-06
21:42315214 G C 0.181578 -2.8598e-05
21:42315964 T C 0.261231 -3.5063e-05
21:42320428 C T 0.597881 8.6464e-06
21:42324945 A G 0.020861 -4.1233e-05
21:42326579 A G 0.062248 2.8122e-06
21:42333827 A G 0.157900 -7.1420e-06
21:42342677 G C 0.023234 1.8765e-05
21:42346685 G A 0.060875 1.6255e-05
21:42352376 G A 0.109216 7.1887e-07
21:42353039 G A 0.886854 1.6733e-05
21:42372546 A G 1.915125 -1.7605e-05
21:42378425 T C 0.135409 -3.7628e-05
21:42378656 C T 0.347829 -6.2200e-05
21:42381055 G A 0.552618 1.5056e-06
21:42385435 A G 0.065011 -8.2898e-06
21:42389508 C T 0.074849 1.7676e-05
21:42389630 C A 0.297090 5.9741e-06
21:42393205 C T 0.229344 -1.8028e-06
21:42393953 T C 0.055494 3.2021e-06
21:42394439 C T 0.057802 -3.2203e-06
21:42394479 C T 0.698064 -9.1280e-06
21:42395911 G A 0.231343 -4.0101e-06
21:42398328 A G 0.195834 -2.7563e-05
21:42400918 C T 1.615321 4.5799e-06
21:42419436 T C 0.025311 -2.6403e-05
21:42422934 G T 0.020101 -2.8052e-05
21:42424181 C T 0.170072 -6.2779e-05
21:42426742 C T 0.486520 -8.5709e-06
21:42426798 A G 0.081788 2.3231e-05
21:42436003 T C 0.902349 5.3242e-07
21:42436854 G A 0.090565 3.2997e-05
21:42444486 G A 0.097040 -1.0578e-05
21:42451272 T C 0.069253 2.1064e-05
21:42462652 T C 0.030761 1.1785e-05
21:42464480 T G 0.023802 7.5783e-06
21:42467224 T C 0.038281 -7.7485e-06
21:42468840 G C 1.373793 -2.0674e-06
21:42469531 C T 0.116392 6.0716e-06
21:42469905 C T 0.168725 7.1998e-06
21:42470468 G A 0.113127 -8.7522e-06
21:42470584 C T 0.850156 -4.6037e-06
21:42477720 A C 0.738812 2.2044e-07
21:42480098 C T 1.351776 -4.5157e-06
21:42480152 T C 0.061528 -7.4246e-06
21:42480495 C T 0.109329 3.3551e-05
21:42483462 C T 0.566971 -6.8113e-06
21:42483632 G T 0.250893 2.7824e-05
21:42483809 C G 0.038882 -1.3043e-05
21:42484961 G C 0.081782 9.8659e-06
21:42486231 G C 0.149211 1.1769e-05
21:42487810 G A 1.400470 9.1535e-06
21:42491120 T C 1.423509 -7.6109e-06
21:42493949 G C 0.248403 2.7233e-05
21:42497458 G A 0.318779 -5.2589e-05
21:42503585 C T 0.629515 6.2901e-05
21:42511678 A C 0.244304 -2.6378e-05
21:42511918 G T 0.346235 -1.2630e-05
21:42514815 G A 0.026690 -1.4004e-05
21:42517012 G A 0.220788 5.9671e-05
21:42517399 G A 1.666186 -7.1595e-05
21:42519356 C T 0.648419 -1.5081e-06
21:42520337 G A 1.006735 -3.2457e-05
21:42520646 C A 1.424203 -4.7930e-05
21:42523852 T C 0.417222 -6.6046e-06
21:42532075 A C 0.545308 -3.0865e-05
21:42537986 T C 0.094109 -1.0816e-05
21:42542987 G A 0.511799 -1.8938e-05
21:42543537 T C 0.253307 -1.1889e-05
21:42543663 T C 0.917439 -1.2939e-05
21:42546059 G C 1.852075 -2.7925e-05
21:42546461 G A 1.408130 -1.3224e-05
21:42548224 C A 0.584583 4.2939e-06
21:42548829 C G 1.150756 -2.2265e-05
21:42551626 A G 0.032017 2.9387e-05
21:42551788 G A 0.099942 8.0218e-05
21:42553633 T C 0.208126 -4.1292e-05
21:42554634 C T 0.324479 4.7884e-05
21:42555005 G A 1.920977 -3.6336e-05
21:42556885 G A 0.566536 1.1173e-05
21:42563324 T C 0.235319 4.4750e-05
21:42563352 A G 0.030770 1.4736e-05
21:42566473 C G 0.036905 -1.2661e-05
21:42567137 T C 0.410626 -3.9484e-05
21:42568419 T G 0.184149 -2.2340e-05
21:42570445 T C 0.549918 -1.4897e-05
21:42572344 C A 0.294413 -3.9546e-05
21:42572435 A G 0.025600 -6.3595e-08
21:42574696 G T 0.297256 1.5781e-05
21:42576300 G A 0.077728 2.7976e-05
21:42576964 A G 0.459982 -6.2816e-05
21:42581448 A G 0.762253 -2.4741e-05
21:42581575 G A 0.599436 -7.3771e-05
21:42585088 G A 0.330227 -1.8751e-05
21:42586604 T C 0.058220 3.1462e-05
21:42591611 A G 0.737085 6.4190e-06
21:42591867 T G 0.032857 2.4821e-05
21:42596837 C G 0.660194 -8.3813e-06
21:42598396 G A 0.256050 -4.3634e-05
21:42601214 A G 0.448083 -5.5750e-06
21:42602735 G A 0.195321 4.2457e-05
21:42606757 C T 0.305189 2.0853e-06
21:42607306 A G 0.318977 1.6711e-05
21:42610218 T C 0.084865 -4.0658e-06
21:42616731 C T 0.673188 1.3310e-05
21:42618664 T C 0.060496 -3.2035e-05
21:42620119 A C 0.377785 -3.3468e-05
21:42624470 T C 0.085235 2.2289e-05
21:42624622 T G 0.247507 -1.3169e-05
21:42626706 C T 1.300486 1.3202e-05
21:42627614 G A 0.048756 1.3355e-05
21:42634665 G T 0.071785 1.7300e-05
21:42637222 T G 0.121897 -2.1894e-05
21:42648821 G T 1.012058 3.7394e-05
21:42653246 C T 1.866470 1.9744e-05
21:42653535 T C 0.069886 2.2684e-05
21:42654710 A G 0.082252 3.2361e-05
21:42656370 C A 0.232077 5.3279e-05
21:42657187 T G 1.218684 1.8217e-04
21:42657487 G C 0.101211 -1.9473e-06
21:42659015 T C 0.670192 1.8888e-06
21:42665680 G A 0.839556 1.0345e-05
21:42669465 A G 0.221021 2.7047e-05
21:42675859 A G 0.145919 2.1681e-05
21:42689443 C G 0.441228 -2.2961e-05
21:42691238 A G 0.166725 8.3315e-06
21:42694373 T C 0.100880 -1.0791e-05
21:42694870 A G 0.106246 -1.3988e-05
21:42696254 G A 0.058967 3.5863e-06
21:42700146 C T 0.416134 -1.8389e-06
21:42702530 A G 0.064183 -3.3145e-05
21:42711713 T C 0.101322 -3.4621e-05
21:42714108 T G 0.125909 -1.2258e-05
21:42714691 C T 0.023191 -3.7091e-05
21:42714799 A G 0.087800 -1.5332e-06
21:42716361 A G 0.025889 4.7303e-05
21:42717662 C T 1.682854 -1.1170e-05
21:42720579 A G 0.042134 -1.3797e-05
21:42721784 T C 0.243791 2.5904e-06
21:42725380 A G 0.459823 -2.9317e-06
21:42727955 G A 1.952082 -1.1760e-05
21:42730007 C G 0.104103 -3.2260e-06
21:42730745 A G 0.039972 1.9674e-05
21:42731511 G A 0.379739 8.3583e-05
21:42732206 A G 0.153872 -7.4414e-06
21:42732963 T C 0.165015 5.5554e-05
21:42734460 T C 0.058133 2.0987e-05
21:42735622 T C 0.104399 5.1705e-05
21:42735719 A G 0.249630 6.7099e-05
21:42735754 T C 0.091263 -2.1340e-05
21:42735872 T C 0.071944 -4.8351e-05
21:42737052 G A 0.150155 1.6749e-05
21:42742212 A C 1.394968 -2.6392e-05
21:42742529 G A 1.565728 -1.4735e-05
21:42743111 C G 0.024207 3.3593e-05
21:42745172 G A 0.158010 1.6511e-05
21:42746081 T C 1.212446 -4.3030e-05
21:42749189 G A 1.063485 6.7790e-05
21:42750312 C T 0.035704 8.8566e-07
21:42750412 G A 0.148029 -1.3728e-05
21:42751392 T C 0.069425 -1.5699e-05
21:42752754 A G 0.048639 1.3882e-05
21:42753064 A G 0.033130 1.0563e-06
21:42756275 C T 0.340127 -2.8360e-05
21:42756390 T G 0.030706 -2.6220e-05
21:42759592 T C 0.205201 -1.0327e-05
21:42761079 A G 0.669734 1.7126e-05
21:42762032 T C 0.054725 -2.6064e-06
21:42767785 T C 0.063212 1.6942e-05
21:42767894 T C 1.800278 -4.7230e-05
21:42767940 A G 0.078409 -5.8799e-06
21:42771176 C T 0.031598 -1.9288e-05
21:42773250 A G 0.082132 4.9361e-06
21:42773822 C T 0.034870 -1.5021e-05
21:42779056 C T 1.616363 -1.3298e-05
21:42779126 G A 0.098709 2.4468e-05
21:42779408 T C 0.207976 6.5748e-06
21:42794568 C T 0.054027 -6.1732e-06
21:42794758 A G 0.060921 1.2689e-05
21:42795027 A G 0.810541 -4.3005e-05
21:42797606 A G 1.118343 -1.9802e-05
21:42798065 T G 0.228068 3.5864e-05
21:42802062 G A 0.984660 -3.5287e-06
21:42807251 C T 0.049814 -1.0941e-05
21:42809806 A G 0.998630 -1.8865e-06
21:42814495 T G 0.187924 -2.1869e-05
21:42815220 G A 1.201709 3.4509e-05
21:42818515 A G 1.221359 2.9147e-05
21:42823395 T C 0.800219 -8.7502e-06
21:42826493 A G 0.256323 -9.7325e-07
21:42833351 G C 0.026440 9.2699e-06
21:42837534 A G 0.262068 -1.4390e-05
21:42842949 C T 1.978500 3.7907e-05
21:42845167 C G 0.073453 1.1819e-05
21:42848579 A G 0.060911 8.0572e-06
21:42848747 T C 0.119703 1.3877e-06
21:42848835 C T 1.528842 3.5736e-05
21:42851423 A G 0.051216 3.5406e-05
21:42852435 A G 0.032380 -7.4437e-06
21:42852497 T C 0.453023 -2.0810e-05
21:42856479 T C 0.469333 2.6806e-05
21:42856756 A G 1.972742 3.8632e-05
21:42860494 G C 0.296276 -1.2273e-05
21:42860532 A G 0.053251 2.0847e-05
21:42862768 A G 0.043565 -1.0097e-05
21:42864217 C A 0.021734 -6.7936e-06
21:42865151 C T 1.446652 3.0738e-05
21:42865906 C G 0.069574 -3.6587e-05
21:42866107 C T 0.466224 2.6375e-05
21:42866296 C T 0.146562 1.7406e-05
21:42868206 C T 0.519212 1.5018e-05
21:42868655 C T 0.119216 2.7540e-05
21:42875404 G A 0.031874 -2.0135e-05
21:42875652 T G 0.158636 1.4065e-05
21:42879909 A C 0.808052 3.2207e-05
21:42881492 C T 1.742862 3.2220e-05
21:42884508 A G 0.074381 4.6593e-05
21:42887890 G A 0.974855 2.8195e-05
21:42892744 A G 0.346008 1.6705e-05
21:42893908 A G 0.187472 1.0146e-05
21:42899771 C T 0.024314 -1.1710e-05
21:42902457 A G 0.024801 6.5103e-06
21:42903127 T C 0.034760 -4.3382e-06
21:42904677 T C 0.058126 8.9670e-06
21:42907305 T C 0.038061 -6.3592e-06
21:42908213 A G 1.005044 -3.6898e-05
21:42912973 G A 0.879878 3.9245e-05
21:42913262 T G 0.524636 3.2842e-05
21:42914186 C T 0.135614 -1.0317e-05
21:42914758 T C 0.242363 3.6690e-05
21:42915988 C A 0.968019 2.0627e-05
21:42920296 G A 0.586797 6.0818e-05
21:42922780 A G 0.051161 4.3674e-06
21:42922817 A C 1.936375 7.8327e-06
21:42926586 A G 0.424512 1.3010e-05
21:42929773 T C 0.358936 3.7458e-05
21:42930200 C T 1.931698 2.0310e-05
21:42932934 G A 0.280008 -2.5067e-05
21:42934908 C A 0.048713 -2.0359e-05
21:42938794 A G 0.039216 -3.8291e-05
21:42944697 T C 1.457162 3.4142e-05
21:42945472 A G 0.262555 3.9808e-06
21:42945705 A G 0.025353 -1.5545e-05
21:42946764 G A 0.189199 3.9716e-05
21:42948170 G A 0.036022 8.0628e-05
21:42949147 A C 0.238253 -6.4548e-05
21:42951331 C G 1.319399 -6.6733e-05
21:42951813 T C 0.369047 -2.9644e-05
21:42952731 A G 0.029225 -2.1652e-05
21:42952956 T G 0.023058 1.4536e-05
21:42953256 G A 0.052673 -2.4871e-06
21:42954903 C T 0.479214 2.1730e-06
21:42955066 T C 0.641294 -5.4550e-05
21:43006801 A G 0.607252 2.0402e-05
21:43008619 A G 0.060626 2.5851e-05
21:43010691 T C 1.536522 1.2294e-05
21:43011574 G A 0.080941 1.3959e-05
21:43012930 T C 0.026152 -1.2193e-05
21:43013317 G C 0.701361 -1.8963e-05
21:43018209 A C 0.722109 -7.1675e-05
21:43019477 A G 0.082087 4.9956e-06
21:43022890 A G 0.172172 2.5665e-06
21:43024004 A G 0.315962 1.7380e-06
21:43025876 C T 0.407585 9.7706e-06
21:43027373 A G 0.083392 7.1189e-06
21:43029042 T C 0.159740 -3.7238e-05
21:43029414 C T 0.034058 4.6090e-06
21:43030276 G T 1.613149 -3.0007e-06
21:43030324 A C 0.419159 -8.3051e-06
21:43036969 G T 0.572265 2.0729e-05
21:43040140 C T 1.247283 8.7007e-05
21:43041404 A G 0.200709 -4.2012e-05
21:43043319 A G 0.038684 -6.4826e-06
21:43045048 T C 0.042257 -2.7775e-05
21:43046245 T C 0.637724 4.0864e-06
21:43046310 A C 0.070866 -2.8678e-05
21:43050829 G A 1.683808 -4.0494e-05
21:43058930 C T 0.580344 3.1638e-06
21:43059255 A G 0.096742 1.6582e-05
21:43059802 C T 0.326348 -7.1066e-05
21:43061285 C T 0.458139 -1.9980e-06
21:43064230 C G 0.447771 1.8295e-05
21:43066272 A G 0.193026 -1.9570e-05
21:43067245 C T 0.327984 -6.4177e-06
21:43068319 A G 1.146140 1.3911e-05
21:43073400 A G 0.515814 -2.3776e-05
21:43074513 G T 0.791592 -1.4307e-05
21:43074545 C G 0.195389 2.2562e-05
21:43076452 G A 1.321814 1.7711e-05
21:43076906 A G 0.310664 -8.8412e-07
21:43077382 T C 0.065176 5.8374e-06
21:43077743 A G 0.460368 6.9447e-06
21:43078849 C T 1.273662 -2.6565e-05
21:43080711 T G 0.633945 2.3916e-06
21:43080989 A G 0.240944 -1.7432e-05
21:43082630 A C 0.678040 -3.2783e-05
21:43084558 A G 0.097329 2.5704e-05
21:43086070 A G 0.680338 -2.4111e-05
21:43086816 A G 1.142342 -7.1874e-06
21:43087772 T C 0.311499 -1.7754e-05
21:43090940 C T 0.411275 -6.8520e-06
21:43092206 A C 0.218434 -2.5525e-05
21:43097114 A G 0.196606 -3.5913e-06
21:43097973 T C 0.087222 -1.7230e-05
21:43099670 C T 0.107362 1.3759e-05
21:43100372 T C 0.027771 -2.2459e-05
21:43102097 T C 0.859560 -3.8264e-06
21:43102815 G A 0.088040 -3.9732e-07
21:43104285 T C 0.104051 -1.9106e-05
21:43105136 G A 1.381365 2.8228e-06
21:43106556 T C 0.588348 -9.1988e-06
21:43108030 A G 0.111945 -3.2861e-06
21:43108333 T C 0.054725 2.9277e-05
21:43110034 T C 0.034870 7.6257e-07
21:43110785 T C 0.115022 1.8140e-05
21:43110866 A C 1.596972 3.4305e-06
21:43111234 C T 0.050245 1.4890e-05
21:43120502 C T 0.337290 -8.5770e-06
21:43121290 T C 0.291102 -9.1716e-06
21:43121333 G A 0.918533 1.0927e-05
21:43122243 C T 1.818623 -4.8616e-05
21:43123052 G A 0.540615 5.0620e-06
21:43128735 G C 0.730554 -1.0825e-05
21:43129442 T C 0.167955 -1.0975e-06
21:43130436 G A 0.192770 2.2366e-05
21:43130563 A G 0.294705 1.6555e-05
21:43130957 T C 0.098712 4.0829e-05
21:43133198 T C 0.280215 -1.4884e-05
21:43133231 G T 0.044740 -2.6256e-05
21:43133829 G A 0.757611 2.9264e-05
21:43135201 C T 0.753210 3.7449e-05
21:43135612 A G 0.147464 1.8109e-05
21:43136639 A C 0.161957 -1.2684e-05
21:43137881 T C 0.591195 2.9531e-05
21:43140290 C A 0.339147 -1.4516e-05
21:43140874 C T 0.087744 3.0745e-06
21:43140935 G A 0.391602 -1.6327e-05
21:43141274 G C 0.087696 -3.0648e-05
21:43143345 T C 0.270793 -5.7458e-06
21:43146480 T C 0.024298 1.4610e-06
21:43146901 C G 0.248212 9.3127e-06
21:43150499 G A 0.066351 1.5423e-05
21:43152894 T G 0.829789 -1.9516e-05
21:43157161 C T 0.378515 6.3133e-06
21:43161252 A G 0.021345 -1.6343e-05
21:43161357 C T 1.941896 -1.2418e-05
21:43162150 A G 0.875224 -3.6166e-06
21:43162200 C T 0.942221 5.3829e-06
21:43164859 A G 0.490451 -8.1510e-06
21:43165678 C T 0.042481 3.0763e-05
21:43168937 A G 0.022068 -7.6694e-06
21:43169989 C T 0.027096 -1.6546e-05
21:43175940 C T 0.178303 -3.2498e-05
21:43180883 A G 0.254953 -2.4699e-05
21:43183371 A G 0.220554 5.9301e-06
21:43187167 C G 0.357008 2.4940e-05
21:43189497 T C 0.041975 3.8965e-05
21:43190780 T G 0.550917 3.5143e-06
21:43194411 C T 0.457236 1.4530e-06
21:43194856 G A 0.713780 6.4688e-06
21:43196129 T C 0.088653 -7.7576e-06
21:43199576 A G 1.413742 -8.8193e-06
21:43200767 T C 0.069857 -6.7590e-06
21:43201378 G A 0.208096 1.6186e-05
21:43202755 C A 0.043182 5.5570e-05
21:43210618 T C 0.191588 1.8127e-05
21:43214225 A G 0.212284 1.8505e-05
21:43215616 G A 0.165602 -1.4591e-05
21:43220878 A C 0.165177 2.5497e-05
21:43222779 G A 1.386377 -1.9418e-05
21:43227915 G A 0.535548 1.6463e-05
21:43228469 A G 0.167137 1.1350e-05
21:43231342 T C 0.712913 -1.5388e-06
21:43233238 C T 0.205256 3.2886e-07
21:43240446 T C 0.113776 3.3719e-05
21:43240636 T C 0.074092 -1.7519e-05
21:43242691 C G 0.463377 9.8906e-06
21:43247564 A G 0.117226 -1.5188e-05
21:43253769 G A 0.764941 3.6799e-07
21:43254623 G C 0.299603 1.4318e-05
21:43256172 C T 0.070483 -1.3748e-05
21:43258138 T C 0.066877 -7.8773e-06
21:43258593 C T 0.545643 2.1513e-05
21:43259709 T C 0.107184 1.0301e-05
21:43261820 C T 0.020445 -1.9267e-05
21:43263742 A G 0.417524 1.3949e-05
21:43266050 A G 1.191439 -6.0858e-06
21:43270922 A G 1.325261 -1.9133e-05
21:43271688 A G 1.141339 -1.7804e-05
21:43274690 T C 0.025707 1.5059e-05
21:43274844 T C 0.038275 2.5226e-06
21:43276817 A G 0.062807 5.1452e-05
21:43280913 A G 0.587809 -1.6054e-05
21:43281767 A C 0.175937 1.1292e-05
21:43282436 A G 0.159013 5.0360e-05
21:43285675 T C 0.294714 2.0085e-06
21:43286561 T C 0.753207 -9.4385e-06
21:43294593 T C 0.091123 1.1178e-05
21:43296188 A G 0.196385 -1.3145e-05
21:43300281 T C 0.198560 -8.8181e-06
21:43301289 G A 0.237039 -2.6521e-06
21:43304321 T C 0.032539 -9.6232e-06
21:43305937 A G 0.352539 -3.4512e-05
21:43306075 C G 0.314066 5.4687e-06
21:43306587 A G 0.076228 -3.5017e-05
21:43307925 A G 0.069324 -2.3800e-05
21:43308487 C T 0.125133 6.1715e-05
21:43310797 T C 0.845635 -1.7987e-05
21:43310957 T C 0.285136 -4.8212e-06
21:43311985 T C 0.477377 1.3562e-05
21:43314865 C T 0.146825 2.3836e-05
21:43316219 A G 0.023071 8.1964e-05
21:43316506 A G 0.162174 1.7148e-05
21:43317441 G C 0.403544 4.5262e-05
21:43318856 G A 0.726533 4.0293e-05
21:43319180 C T 0.030576 -2.0660e-05
21:43320520 C T 0.122595 1.5825e-05
21:43321528 G A 0.730220 1.7179e-06
21:43322990 C T 1.370505 -4.5349e-05
21:43325219 C T 1.137636 -1.3075e-04
21:43325973 G A 0.157182 4.3325e-05
21:43327450 A G 0.041806 -4.3414e-06
21:43327676 A G 0.091334 -1.7735e-05
21:43328299 G C 0.089004 1.3268e-05
21:43329032 T G 0.187378 -1.5170e-05
21:43330048 T C 0.033013 -1.8149e-05
21:43330545 A G 0.069785 -8.1756e-06
21:43330598 G A 0.941406 -1.5624e-04
21:43333968 C T 0.492009 5.9712e-05
21:43335206 T C 0.588780 2.7549e-05
21:43338302 G A 0.073138 1.3964e-05
21:43338328 A C 0.072745 7.5398e-06
21:43338400 T C 0.674148 -5.0963e-06
21:43345228 G C 0.053034 -1.0580e-05
21:43345575 G C 0.156274 -6.1228e-05
21:43346911 A G 0.046808 4.5495e-05
21:43348412 C T 0.052141 3.1002e-05
21:43348830 A G 0.032552 3.3701e-05
21:43353499 A G 0.029329 1.7723e-06
21:43353610 C T 0.539602 1.7268e-05
21:43353913 C T 1.780160 -2.5083e-05
21:43356289 A C 0.725624 -1.0360e-05
21:43356410 G A 0.540534 -4.1294e-06
21:43359361 C T 0.036259 2.2081e-05
21:43362204 C T 0.098991 2.2030e-05
21:43362295 T C 0.034094 3.2571e-05
21:43362513 G C 1.176774 -2.2666e-05
21:43362847 C T 0.029144 1.8712e-05
21:43363109 A G 0.666251 9.1028e-05
21:43363473 T C 0.101555 1.6558e-05
21:43364271 G A 0.056955 -4.3642e-06
21:43367158 A G 0.064891 -3.6222e-06
21:43368105 A C 0.242561 1.8513e-05
21:43373181 G A 0.437148 4.5797e-05
21:43377711 A G 0.761870 -4.4176e-05
21:43378964 G A 0.362977 8.5854e-06
21:43385451 C A 0.505641 1.4598e-05
21:43385511 A C 0.588906 -1.4058e-05
21:43386061 A G 1.913869 5.6414e-07
21:43386447 A G 0.034107 1.6960e-06
21:43387056 T G 0.747400 -3.8858e-05
21:43392966 T C 0.131521 1.3774e-05
21:43397780 A G 0.205490 -6.0723e-06
21:43397932 A G 0.831191 -3.8578e-05
21:43399915 G T 0.125695 -1.0410e-05
21:43401308 A G 0.141025 -4.1715e-05
21:43402724 C T 0.026914 7.7343e-06
21:43403058 T G 0.033513 -5.2419e-06
21:43405576 G A 0.029657 6.3247e-06
21:43410840 A G 0.069315 3.1531e-06
21:43412705 G A 0.256628 -4.8921e-05
21:43413553 G T 0.541141 1.7130e-05
21:43413651 C T 0.412544 3.6480e-06
21:43413731 T C 1.414901 -4.3617e-05
21:43421256 G A 0.021666 -1.2257e-07
21:43424864 A G 0.044776 -3.9469e-07
21:43427190 A C 0.047058 -2.2450e-05
21:43428270 A C 1.265239 -2.1708e-05
21:43433161 G A 0.027190 3.8974e-06
21:43434362 T C 0.545799 -2.3887e-05
21:43435406 T C 0.560905 1.4720e-05
21:43438874 G A 1.080454 6.8256e-06
21:43438898 T G 0.618836 -2.9532e-05
21:43439732 A G 0.031919 1.4585e-05
21:43440058 A G 0.069457 1.9173e-05
21:43441250 G A 0.148740 6.6422e-06
21:43441315 A G 0.262126 2.8867e-05
21:43441834 A G 0.140736 8.0138e-07
21:43442372 T C 0.450537 -2.1448e-05
21:43442991 T C 0.034662 -4.1972e-05
21:43443498 T C 0.295886 -2.6165e-06
21:43444414 G C 0.784977 -1.0315e-05
21:43448797 C T 1.656520 -2.3677e-06
21:43449936 T C 0.762483 1.4633e-05
21:43451397 T C 0.514814 1.7956e-05
21:43454614 T C 0.447742 4.4002e-06
21:43455125 C T 0.163197 -2.2027e-07
21:43457773 T C 0.043997 9.1007e-06
21:43457838 C A 1.978250 4.2370e-05
21:43457991 T C 0.040826 5.8062e-06
21:43458204 A G 1.974751 3.7721e-05
21:43458382 T C 0.059980 1.9346e-06
21:43458706 T C 0.223855 1.4972e-06
21:43459991 C T 0.256858 1.3743e-05
21:43460247 T C 0.038866 1.7447e-05
21:43460608 T C 0.021137 1.6044e-05
21:43460852 C G 0.563417 -1.1498e-05
21:43460912 A T 0.034386 -1.1655e-05
21:43462379 G A 0.893138 2.6463e-05
21:43463599 A G 0.110287 1.1616e-05
21:43463948 G A 0.026798 2.9990e-06
21:43465959 T C 0.114594 -1.4222e-05
21:43468367 G T 0.466065 -3.2450e-05
21:43471803 T C 0.070785 2.4653e-05
21:43472417 G A 1.550307 1.7960e-05
21:43474929 T C 0.028304 -2.8798e-05
21:43475879 T C 1.476529 3.0227e-06
21:43479756 A G 0.873757 3.4221e-05
21:43481026 C T 0.093675 3.0803e-06
21:43486168 T G 1.703185 -1.6115e-05
21:43486964 C T 0.128463 1.3846e-05
21:43495777 A G 0.751821 2.2856e-05
21:43496000 A C 0.061554 -1.2600e-05
21:43496949 G A 1.319500 6.2455e-06
21:43499119 T C 0.058360 -2.3558e-05
21:43499352 A G 0.266687 2.6147e-05
21:43501322 G T 0.225747 -3.1776e-05
21:43501421 A G 0.109154 -9.2208e-05
21:43504548 A G 0.048697 1.5054e-05
21:43505436 A G 0.039190 1.8548e-05
21:43506057 T C 0.219785 6.1375e-05
21:43510427 C T 0.407130 1.3436e-04
21:43510514 G C 0.562339 -5.4527e-06
21:43513989 T C 0.405887 1.6347e-04
21:43514835 G A 0.999202 -3.9058e-05
21:43515560 A G 0.133397 -1.2449e-05
21:43519032 A G 0.639590 -5.0616e-05
21:43522349 C T 1.081496 -7.3668e-07
21:43523854 C G 0.043306 1.6280e-05
21:43523941 A C 0.718986 -6.2957e-05
21:43525094 C A 0.163810 -2.3410e-05
21:43528822 T C 0.526772 4.8705e-05
21:43530399 T C 1.166430 -4.8444e-06
21:43531008 C T 1.616343 9.0914e-06
21:43531632 C T 1.641132 5.7391e-06
21:43532981 C A 1.099364 -4.4949e-05
21:43535511 A G 0.101341 -1.9705e-05
21:43537476 C T 0.106918 5.9636e-06
21:43538093 C A 0.865931 -1.9687e-05
21:43539164 T C 0.104983 3.2038e-05
21:43539293 A G 0.426329 1.1642e-05
21:43540484 C G 0.040401 -2.5315e-05
21:43540740 T G 0.255349 -4.1505e-05
21:43541342 T C 1.264019 1.8531e-06
21:43546509 A G 0.177417 5.5669e-07
21:43547165 A G 0.085109 2.0755e-05
21:43547873 A G 0.697781 3.2996e-05
21:43548031 T C 0.076556 -1.0604e-05
21:43554337 G A 1.210726 -2.2778e-05
21:43555442 T C 0.383884 -1.0845e-05
21:43555613 T C 0.070246 -1.3397e-05
21:43557166 C T 0.763684 -1.2220e-05
21:43557494 G A 0.386224 -4.2640e-06
21:43557698 C A 0.345791 1.5007e-05
21:43560409 A G 1.646306 -2.7415e-06
21:43560578 T G 0.176355 -1.9760e-05
21:43563496 A G 0.350114 9.2476e-06
21:43574245 C A 1.865425 -1.1771e-05
21:43577406 C A 0.114688 1.7837e-06
21:43578725 G A 0.155413 -5.0967e-06
21:43578888 T C 1.381112 -1.6504e-05
21:43586397 T G 0.174616 1.5939e-05
21:43606997 C T 1.425658 -2.9917e-05
21:43611073 C T 0.095515 -2.1053e-06
21:43625274 G T 0.233628 1.1379e-06
21:43633193 G A 1.810408 1.1559e-06
21:43634547 G A 0.253200 9.5415e-06
21:43639801 A G 0.140580 1.0252e-05
21:43647748 A G 0.165125 1.5939e-05
21:43655632 C T 0.057944 -8.4485e-06
21:43659089 A G 0.100358 1.0984e-05
21:43659830 C T 0.740973 1.4841e-05
21:43664646 T C 0.071038 -3.4064e-05
21:43665240 A G 0.027628 1.0511e-05
21:43666070 A G 0.641995 9.0690e-06
21:43669369 T C 0.050976 1.7236e-05
21:43669686 A G 0.077069 -4.4537e-06
21:43673183 T C 0.092909 -6.6561e-06
21:43675348 T C 0.339134 -7.6459e-06
21:43677440 C G 0.147630 1.1570e-05
21:43679123 T C 0.041134 -5.3002e-06
21:43679554 T C 0.337271 -1.1295e-05
21:43682686 A G 0.997777 -6.2667e-06
21:43682959 A G 0.022039 -1.1604e-05
21:43685123 G A 1.035094 -9.1917e-08
21:43699230 A G 0.198869 -7.4764e-06
21:43699701 T C 0.059869 -2.0307e-05
21:43701292 T C 0.064598 -5.6273e-06
21:43701977 G A 1.022419 5.9666e-06
21:43703098 A G 0.397941 1.6597e-05
21:43703324 T G 0.161376 -3.0003e-05
21:43705725 C A 1.291508 -3.7902e-05
21:43706776 A G 0.357761 -1.0966e-05
21:43706944 C T 1.595878 -1.8798e-06
21:43706995 A G 0.024379 -2.5893e-05
21:43707101 G C 1.252353 6.6958e-06
21:43710052 T C 0.726396 -4.9581e-05
21:43710909 G C 0.426920 6.0500e-06
21:43711989 T C 0.082642 1.9940e-05
21:43716022 A G 1.174067 -4.5651e-05
21:43716554 A G 0.073031 -2.3349e-07
21:43716901 G A 1.125591 -3.7494e-05
21:43718483 A G 1.039051 -4.5350e-05
21:43723820 A G 0.148925 4.3478e-05
21:43724353 A G 1.231044 -1.7514e-05
21:43724741 T C 0.052277 3.8994e-06
21:43728454 A G 0.022146 -8.3827e-06
21:43728491 A C 0.026905 -2.8627e-07
21:43728695 G T 0.089562 1.3855e-05
21:43729034 T C 1.071801 -4.4988e-05
21:43729230 C T 0.065686 -1.8394e-05
21:43729979 A G 0.343795 4.0636e-06
21:43732596 T G 0.045315 -1.8478e-05
21:43732828 A C 0.312297 -3.1184e-06
21:43734984 G A 0.927517 -2.5820e-05
21:43735529 C T 0.063969 -2.6154e-05
21:43736871 C T 0.080376 -1.4835e-05
21:43744602 C T 0.974436 -1.9745e-06
21:43744956 T C 0.176472 6.2850e-06
21:43755637 T C 0.053361 -1.1838e-05
21:43759582 G A 0.527070 2.9619e-05
21:43759747 G A 0.155303 -4.8320e-05
21:43763376 A G 0.952637 -3.3424e-05
21:43763598 A G 0.032225 -1.3858e-05
21:43764496 G A 1.423139 8.5631e-06
21:43771572 A G 0.078802 2.1390e-06
21:43772947 T C 1.246413 -4.0019e-05
21:43774120 A G 0.024808 -1.1632e-05
21:43776975 G A 1.575222 8.5208e-07
21:43777897 G A 0.584677 1.9278e-05
21:43778378 C T 0.185132 -7.0582e-06
21:43778895 G A 0.586371 1.6487e-05
21:43786185 A G 1.977071 3.2602e-05
21:43786333 A G 0.759942 1.6866e-05
21:43786540 A G 0.029952 -5.7640e-06
21:43787562 A G 1.438742 1.4907e-05
21:43788690 A C 1.663859 -5.4761e-06
21:43789474 A G 0.649736 3.7055e-05
21:43791493 T C 0.226948 1.2420e-05
21:43792094 A C 0.045211 -2.3199e-05
21:43793625 T C 0.757550 1.7179e-05
21:43793934 A G 0.021851 -3.2799e-06
21:43795055 C T 0.156501 -2.0428e-05
21:43797979 T C 0.552358 -1.7152e-05
21:43798797 A G 0.022880 -4.7037e-06
21:43799567 C T 0.212131 1.5795e-06
21:43801712 A C 0.757056 1.7905e-05
21:43803167 C T 0.211839 5.9051e-06
21:43803325 A G 0.030157 1.0902e-05
21:43804732 T C 0.154109 -1.7304e-05
21:43805656 C T 0.878204 -4.4882e-05
21:43806482 T C 0.098488 -3.6061e-05
21:43808627 T C 0.228243 -4.4915e-06
21:43808927 G A 1.804488 -1.2706e-06
21:43809092 T C 0.110527 2.3225e-05
21:43809418 G C 0.469061 -1.8537e-05
21:43809494 C G 0.392651 -1.2511e-05
21:43809826 C T 0.167751 1.2428e-05
21:43810084 T C 0.156299 1.1781e-05
21:43813465 C T 0.640570 3.2545e-05
21:43813833 T C 0.042400 2.5516e-06
21:43814438 A G 0.066354 3.8032e-05
21:43815661 C T 0.062021 3.2175e-05
21:43816559 A G 0.045701 -4.1385e-06
21:43817117 T G 0.655462 7.8421e-06
21:43817544 A G 0.189858 -3.0744e-05
21:43822402 A C 0.848547 1.4929e-05
21:43824106 G A 1.301339 -1.1197e-05
21:43831820 A G 0.046720 -1.0146e-05
21:43836186 A G 0.732382 -3.8266e-05
21:43836390 G A 0.907130 -2.3240e-05
21:43837723 C T 0.255726 1.5271e-05
21:43838643 A G 0.169000 1.4849e-05
21:43841827 A G 0.864445 -1.0087e-05
21:43846802 A G 0.080685 -7.9205e-07
21:43852884 T C 0.290122 -2.0288e-06
21:43855468 C T 0.210157 3.3501e-07
21:43859081 A G 0.043458 2.1926e-05
21:43860659 G A 1.388581 -3.7759e-05
21:43866169 T C 1.058886 -1.4172e-05
21:43866505 A G 0.938933 -2.3944e-05
21:43866538 T C 0.885247 -4.5803e-05
21:43869596 G T 0.175476 1.3659e-06
21:43870045 A C 1.096216 -6.4061e-07
21:43872172 T C 0.069811 -1.8037e-05
21:43872938 A G 0.024061 -2.6455e-05
21:43874424 G A 0.858060 1.0008e-05
21:43874982 A G 0.143391 -3.1758e-05
21:43875543 C G 1.384565 1.0616e-05
21:43877364 T C 0.042631 -3.7043e-06
21:43878213 A G 0.447116 -1.8079e-05
21:43878268 A G 0.037947 4.5756e-06
21:43882553 A G 0.800421 1.0786e-05
21:43885551 A G 0.759695 -2.3245e-06
21:43887254 T C 0.441955 -1.3710e-05
21:43887406 A C 0.131566 -4.5316e-06
21:43890706 A G 0.022237 1.5535e-05
21:43892641 C T 1.884124 1.0784e-05
21:43892875 A G 0.172516 -1.0710e-06
21:43896143 T C 0.413479 -1.2318e-05
21:43896583 T C 0.115525 -4.3803e-06
21:43898195 G A 0.149311 1.8121e-05
21:43899184 C T 0.058827 2.7898e-06
21:43908202 T G 0.121040 4.9794e-05
21:43911349 A G 0.035178 -2.8514e-05
21:43913421 A G 1.679588 1.4391e-05
21:43917057 C T 0.401265 -1.3220e-05
21:43920118 T C 0.104584 2.6664e-05
21:43925622 A G 0.029342 2.6347e-05
21:43927520 C G 1.383355 1.5039e-06
21:43929852 A C 0.820454 -3.6555e-06
21:43931973 G T 0.159821 2.1973e-05
21:43940047 G T 0.177160 2.5429e-05
21:43941268 T C 0.036386 1.1792e-05
21:43950035 T C 0.185268 5.0000e-05
21:43954542 C T 1.647831 3.4443e-06
21:43955735 A G 0.031793 9.8396e-07
21:43958915 A G 1.234670 1.1643e-05
21:43981129 C T 0.202533 3.4888e-05
21:43985460 T C 0.046944 -2.5767e-05
21:43985955 A G 1.818704 2.9929e-05
21:43990726 C T 0.264739 2.9029e-05
21:43995327 T C 0.078757 -2.0063e-05
21:44005002 G A 0.106817 -8.4439e-07
21:44011316 C T 1.149921 1.6430e-05
21:44012601 A G 0.496196 2.1145e-06
21:44013599 A G 0.067779 1.1965e-05
21:44018106 G A 0.038122 1.8026e-05
21:44019179 G C 0.069068 -1.1668e-05
21:44022258 A G 1.557662 2.0321e-05
21:44024054 T C 0.097449 -1.6929e-05
21:44026143 A C 0.544916 3.5399e-05
21:44026562 T C 0.052910 -8.1906e-07
21:44027626 G T 0.205337 -6.6120e-06
21:44032983 G T 1.611403 7.1015e-06
21:44038248 C T 1.166478 1.9192e-05
21:44042101 C T 0.719385 1.9871e-06
21:44043925 C T 1.202897 1.9975e-05
21:44046262 G A 0.692481 -6.7366e-07
21:44047010 T C 1.896023 4.6789e-05
21:44047806 A G 0.217616 1.0741e-05
21:44053107 G A 0.135023 1.4029e-05
21:44053167 A G 0.041303 -9.0107e-06
21:44057334 C T 0.759455 -4.1348e-06
21:44057708 A G 0.153739 4.1880e-06
21:44060047 T G 0.147091 2.1444e-05
21:44062703 T G 1.777973 -2.6571e-05
21:44064509 T C 0.794380 -1.7846e-05
21:44064958 A C 0.125172 -1.8154e-05
21:44069098 A G 0.279693 -7.9519e-06
21:44071939 G A 1.540378 -1.4446e-05
21:44072476 C T 0.493843 -3.9593e-06
21:44072932 C A 0.024376 -3.6025e-05
21:44075337 G A 0.426917 -1.5418e-05
21:44075537 T G 0.160227 -2.7185e-05
21:44075778 C T 0.067328 1.3136e-05
21:44077148 T C 0.067049 -1.6048e-05
21:44080009 T C 0.174664 -1.5108e-05
21:44083603 T C 0.585930 -7.4070e-05
21:44087731 A G 0.390810 -7.9800e-05
21:44100015 C A 0.226445 -3.6558e-06
21:44100048 C A 0.033140 -2.9285e-05
21:44101127 A G 0.269838 -7.0987e-05
21:44107299 G T 0.257624 -6.0072e-05
21:44109676 C A 0.065446 -2.3308e-06
21:44111002 T C 0.021601 2.4570e-05
21:44114331 C G 0.068045 -1.1839e-06
21:44123705 G A 1.197726 -4.3668e-05
21:44127086 G C 0.045847 -9.4952e-06
21:44140041 A C 1.208427 -2.4792e-05
21:44144794 A G 0.165251 5.6145e-05
21:44145135 T C 0.253217 -5.6802e-05
21:44150877 A G 0.474624 1.1226e-05
21:44156769 G A 0.098871 -3.0886e-05
21:44157161 A G 0.031657 3.6055e-05
21:44158405 A C 1.345674 -3.8851e-05
21:44158447 A G 0.389551 -4.6291e-05
21:44161233 G A 0.519439 -2.2386e-05
21:44161369 G T 0.050307 -1.8228e-05
21:44168020 A G 0.087988 -6.1906e-07
21:44168608 T C 1.490720 -2.7474e-05
21:44168991 T C 0.087089 -1.8246e-05
21:44172809 C T 0.896569 1.3530e-06
21:44175695 A G 0.996102 7.7187e-06
21:44180736 A G 1.958281 -6.0358e-05
21:44180916 A G 0.717655 1.2768e-05
21:44182517 C A 0.703757 2.5708e-06
21:44184380 C T 1.683960 3.5686e-06
21:44184483 A G 0.068461 2.4683e-05
21:44187337 G A 0.834580 2.6095e-06
21:44187799 A G 0.100088 -1.8064e-05
21:44188633 A C 0.121595 -1.3541e-05
21:44189172 C A 0.713530 1.3502e-05
21:44190468 C A 1.254642 1.2988e-05
21:44190901 G T 0.022435 2.3129e-05
21:44191487 G T 1.972943 -1.3499e-05
21:44192024 G T 0.218564 -2.3296e-05
21:44195804 G A 0.430984 -3.3280e-05
21:44196394 G T 1.291391 2.4269e-05
21:44196642 T A 0.140035 1.1459e-05
21:44197992 G A 0.536369 -6.0984e-05
21:44200954 A G 1.188346 4.0962e-05
21:44201769 C A 1.358206 2.6037e-05
21:44202023 C T 0.075602 2.5883e-05
21:44203087 C A 0.090903 4.1292e-07
21:44203738 T C 0.675161 -4.9151e-06
21:44206694 C T 0.076303 -3.3364e-05
21:44207289 A G 0.072200 5.4104e-05
21:44210786 T G 1.902752 -5.9644e-05
21:44214942 A G 0.204026 -2.6579e-05
21:44215609 T C 0.143440 2.7440e-05
21:44217083 C G 1.921091 -3.3183e-05
21:44217494 C T 0.301816 -4.0226e-06
21:44239062 G A 0.630346 -3.5853e-05
21:44251944 G A 0.164326 -2.6335e-05
21:44254621 C T 0.029518 9.2253e-06
21:44260961 T C 0.092542 1.6549e-05
21:44261313 T C 0.460774 -2.0418e-05
21:44264597 A G 1.734365 -1.6390e-05
21:44265585 A G 0.145283 -1.3389e-05
21:44270229 T C 0.342470 -1.5731e-05
21:44273858 A G 0.805069 -3.1647e-05
21:44276083 A G 0.129596 3.8813e-06
21:44276307 A G 0.119807 2.4083e-05
21:44276469 T C 0.149292 -3.2466e-05
21:44279143 C T 0.021838 -1.9210e-05
21:44280280 A C 0.130677 -5.0218e-05
21:44283830 T C 0.020802 -4.9551e-05
21:44284397 A C 0.077410 2.4909e-05
21:44288412 A G 0.043455 -2.1811e-05
21:44293744 G C 1.071421 -1.6612e-05
21:44299684 C G 0.064871 -1.9442e-05
21:44306703 C G 0.033253 1.4274e-05
21:44307602 A G 0.135318 2.3295e-05
21:44317003 G T 0.268047 -2.0925e-05
21:44317381 C T 0.328159 -2.2579e-05
21:44323720 T C 0.119641 -1.3796e-05
21:44324329 A G 0.036730 -6.1633e-06
21:44324506 C T 0.152703 -1.2731e-05
21:44325381 G A 0.151940 -3.0486e-05
21:44325525 T C 0.462076 -1.6930e-05
21:44328060 G A 0.165394 -2.3430e-05
21:44329625 G T 0.023928 -9.2596e-06
21:44333656 T G 0.134182 2.6529e-05
21:44337912 G A 1.242856 -4.2912e-05
21:44342365 C T 1.346745 -1.9712e-05
21:44345686 G A 1.278180 -4.3040e-05
21:44360107 A G 0.555354 5.8851e-06
21:44361310 T C 1.030822 -2.7039e-05
21:44361836 C A 0.115853 -7.3839e-06
21:44361963 T C 0.108193 9.3055e-05
21:44362642 A C 0.022503 7.3016e-05
21:44379258 A G 0.253681 5.5421e-07
21:44379846 C T 1.051200 -1.4052e-05
21:44382826 A G 0.080175 5.5328e-06
21:44406999 T G 0.038632 -4.1025e-05
21:44409189 T C 0.046415 -2.0302e-05
21:44412809 G A 0.484543 -2.8421e-06
21:44416427 C G 0.956418 5.5203e-06
21:44424444 T C 0.039518 3.2210e-05
21:44425201 C T 1.827478 -4.1165e-07
21:44436177 A G 1.020046 8.9376e-06
21:44445292 T C 0.963835 6.0812e-06
21:44448718 T C 0.225582 -6.1148e-05
21:44449304 T G 0.055218 1.7526e-05
21:44458025 A C 0.219807 6.9862e-07
21:44460411 A G 0.032845 -7.6503e-06
21:44461213 C A 0.628337 3.6462e-05
21:44469954 T C 0.269858 3.8484e-05
21:44470086 C T 0.715987 1.2848e-05
21:44473446 G A 0.881251 -6.1194e-06
21:44475218 T C 0.022276 -2.0942e-05
21:44475289 T C 0.033513 5.5097e-05
21:44477033 C T 0.068594 5.9498e-06
21:44483248 A G 0.183574 -4.4161e-05
21:44483508 T C 0.059227 -2.3462e-05
21:44487454 T C 0.670851 3.9668e-06
21:44488395 T G 0.506213 -2.5257e-06
21:44489524 T C 0.155712 -5.6416e-05
21:44491293 C T 0.141690 -7.7359e-06
21:44500164 T C 0.031647 -2.4371e-05
21:44501787 C A 0.181961 1.6829e-05
21:44502816 G A 0.071561 6.9377e-06
21:44503173 T C 0.355785 -2.4056e-05
21:44503243 C T 1.068026 -3.1228e-05
21:44503300 A G 0.089916 2.3708e-07
21:44503434 C T 1.269413 3.5738e-05
21:44504005 G C 0.695925 -4.6858e-05
21:44508894 C T 0.614841 -1.5401e-05
21:44512726 A G 0.097063 -1.2286e-05
21:44514488 A G 0.583460 -2.1183e-05
21:44524070 A G 0.224128 -1.4253e-05
21:44525219 A G 0.894913 3.2759e-06
21:44525262 C T 0.032793 3.2187e-06
21:44536776 A G 0.033705 -2.0174e-05
21:44548519 A G 0.198148 5.6967e-06
21:44559520 A G 0.113244 -1.5391e-07
21:44560459 C T 1.131472 4.6638e-06
21:44563563 T C 0.200449 -2.8922e-06
21:44564105 T C 0.349300 1.9685e-05
21:44565581 T G 0.049518 7.7589e-07
21:44569153 T C 0.758712 3.8723e-06
21:44569367 A G 0.141262 -3.4435e-05
21:44569554 G A 0.621517 -7.1992e-05
21:44571239 G A 0.256923 1.8186e-05
21:44577142 C T 0.188131 1.3976e-05
21:44577453 G A 0.576803 -5.8153e-05
21:44578447 A G 0.020845 1.4273e-05
21:44582440 G A 1.119719 1.2103e-05
21:44585615 G T 0.606758 -2.4813e-05
21:44587470 G A 0.161249 8.0981e-06
21:44588634 A G 0.111812 2.7993e-05
21:44589215 T C 1.224150 1.2223e-05
21:44591122 A G 0.134861 -2.4362e-05
21:44593733 C A 1.331918 -7.8470e-06
21:44594702 A G 0.143900 -2.6171e-05
21:44596949 T C 0.075852 -2.1598e-05
21:44598827 A G 0.245530 -1.5680e-05
21:44601086 T C 0.078916 -2.6635e-06
21:44601895 T C 0.769556 -3.1102e-05
21:44602524 T C 0.112273 5.4677e-05
21:44608339 T C 0.139437 2.8013e-05
21:44615497 A G 0.047217 2.5590e-05
21:44616883 G A 0.287126 7.9988e-06
21:44617110 T C 0.141119 -5.6297e-05
21:44620264 T C 0.027184 2.6617e-05
21:44621414 A G 1.406173 1.9784e-05
21:44628741 C T 0.847151 7.9343e-06
21:44629340 T C 0.106119 2.8627e-05
21:44629718 C T 1.024493 1.5186e-05
21:44630654 A G 0.023013 -4.7375e-06
21:44700912 G A 0.032887 2.3550e-06
21:44710506 A G 0.038846 1.1466e-05
21:44711692 A C 0.144929 5.9429e-05
21:44712440 A G 0.135205 -7.1051e-06
21:44713291 T C 1.480262 -1.1173e-05
21:44717198 C T 0.146241 9.7197e-05
21:44717648 T C 0.032328 5.5498e-07
21:44717779 A G 0.221505 1.6529e-05
21:44720146 T C 1.420169 -2.9146e-05
21:44721027 T C 0.075858 5.1579e-05
21:44722417 T G 0.040631 6.1255e-05
21:44728354 G A 1.898941 -8.7912e-05
21:44731749 G A 1.476228 -5.8527e-06
21:44734007 C T 1.869690 -3.7368e-05
21:44734578 A G 0.034049 1.1185e-06
21:44738225 C T 1.890739 -3.2491e-05
21:44738749 T C 1.606525 -5.2106e-05
21:44739481 T C 0.118171 -7.5790e-06
21:44740134 G A 0.223787 -7.4329e-06
21:44740327 A C 0.721674 3.1543e-05
21:44742746 A C 1.832655 -1.1100e-05
21:44744999 T G 0.545737 4.0679e-05
21:44746157 T C 0.236705 -2.5378e-05
21:44747065 C A 0.084125 -1.6687e-05
21:44748707 G T 0.046591 7.6982e-06
21:44751394 T C 1.826082 -1.2859e-05
21:44752768 A G 0.055098 -4.4992e-07
21:44758084 G A 0.030731 1.7822e-06
21:44758331 G C 0.032913 -3.3730e-06
21:44760603 A G 0.567705 4.3008e-05
21:44762655 C T 0.456198 -8.8993e-06
21:44762915 A C 0.103431 2.4032e-05
21:44765118 T C 0.052887 1.0902e-05
21:44765230 A G 0.050550 -4.1808e-05
21:44766876 A G 0.353013 -1.3886e-05
21:44767404 G C 0.672798 4.8135e-06
21:44768562 T C 1.410133 -4.5429e-05
21:44769085 T C 0.032276 -1.8898e-05
21:44772228 T C 0.804475 -4.0935e-05
21:44774757 A C 0.521276 4.9713e-05
21:44775519 C T 1.588416 -4.5255e-06
21:44776521 C A 0.148023 -1.0608e-05
21:44777878 T C 0.628197 1.2007e-05
21:44779601 C T 0.224796 -6.3846e-07
21:44781021 A G 0.116778 -2.9476e-05
21:44781984 C T 1.203530 -2.0594e-05
21:44782461 T C 0.051479 4.2757e-07
21:44783295 G A 0.151674 -4.4707e-05
21:44786094 G A 0.252950 3.0773e-06
21:44788262 A G 0.527723 -2.4366e-06
21:44789061 G A 0.067331 -4.7147e-06
21:44792123 A G 0.043192 1.6142e-05
21:44796838 G A 0.178754 -6.6591e-06
21:44797498 A G 0.239581 7.4497e-06
21:44800001 T C 0.093772 2.9142e-05
21:44800830 T C 0.056899 6.3773e-06
21:44802443 T C 0.569782 7.9309e-06
21:44810106 A G 0.428348 1.0763e-04
21:44810756 T G 0.444857 6.8091e-05
21:44814419 G C 0.021903 1.7067e-05
21:44815113 T C 0.390560 2.6941e-05
21:44815507 A G 0.041735 1.4621e-05
21:44815897 A G 0.228010 -5.7725e-05
21:44817871 G T 0.049720 5.5552e-05
21:44821329 A G 0.075693 -1.9945e-05
21:44821867 T C 0.895030 2.3184e-04
21:44821881 C T 0.085781 1.0150e-05
21:44822178 A C 0.360822 3.1705e-05
21:44822871 A G 0.053916 2.5012e-06
21:44829087 T C 0.715721 4.2946e-05
21:44830405 T C 0.081402 5.8254e-06
21:44830955 T C 1.423389 -8.3962e-06
21:44831798 T C 0.510607 3.4432e-06
21:44833815 A G 0.233573 -5.2091e-05
21:44835508 G A 1.741090 -9.7639e-06
21:44838330 A C 0.036236 -8.6522e-05
21:44840873 A G 0.101633 -4.1162e-06
21:44842226 C A 0.157809 2.0717e-06
21:44846016 T C 0.515463 9.4694e-06
21:44848203 A C 1.453990 -2.8398e-06
21:44851265 G A 1.570886 4.1018e-07
21:44855211 A G 0.050508 -8.2768e-06
21:44866904 A G 0.022302 -1.3311e-06
21:44867547 T C 0.270595 1.2273e-05
21:44871189 T C 0.445029 -1.6634e-05
21:44871682 C A 1.551164 6.2255e-05
21:44875495 T C 0.554780 -4.9773e-05
21:44875975 T G 0.073242 2.4480e-05
21:44877881 G A 0.094833 1.9665e-05
21:44879102 T C 0.964760 -2.9075e-05
21:44882110 T C 0.025973 -1.2740e-05
21:44886119 C T 1.744080 -5.5558e-06
21:44889292 A G 1.665703 -2.1841e-06
21:44889807 T C 0.041469 3.9720e-06
21:44897977 A G 0.072995 -1.5752e-06
21:44913747 T C 0.655271 -4.8831e-05
21:44914284 C T 0.067679 2.0122e-05
21:44919536 C G 0.044124 -1.0984e-05
21:44926001 T C 0.622290 5.4380e-06
21:44927761 A G 0.098663 -1.5398e-05
21:44936389 C T 0.032510 9.6803e-06
21:44939216 G A 0.047655 -1.7659e-05
21:44946378 A G 0.213131 3.2575e-05
21:44949285 C T 1.129551 1.6635e-06
21:44958061 T C 0.048704 5.4242e-05
21:44961243 T C 0.073645 1.2429e-05
21:44965874 G T 1.055630 1.4110e-06
21:44977920 G A 0.026973 -2.6442e-05
21:44982527 T C 0.118995 -7.0391e-05
21:44997920 C T 0.031540 -3.2516e-05
21:44999301 T C 0.050804 -2.1600e-06
21:45005114 T C 0.031076 2.5456e-05
21:45009145 T C 0.033013 2.2012e-05
21:45041790 C T 1.186460 5.1040e-06
21:45043518 G C 0.020299 8.4440e-06
21:45049658 C T 0.050096 3.3451e-05
21:45053815 T C 1.155517 4.0942e-06
21:45057242 A C 0.032718 2.8636e-05
21:45064164 C T 0.075592 -4.1242e-05
21:45064961 G A 0.625993 5.7248e-05
21:45073550 A G 0.059739 -1.8911e-05
21:45085829 A G 1.155501 1.8047e-05
21:45106294 A C 0.067637 1.4920e-05
21:45106529 G T 0.049239 -8.7716e-06
21:45107562 C T 1.156040 1.4766e-05
21:45109745 T C 0.052842 -3.4641e-05
21:45123139 A G 1.184567 1.1590e-05
21:45128190 C T 0.195353 5.4084e-05
21:45128612 A C 0.055799 1.3480e-05
21:45132764 G A 1.263434 3.7383e-05
21:45143563 C T 1.332171 -2.0683e-06
21:45145286 T C 0.198346 3.6153e-05
21:45147564 T C 1.113490 -1.8237e-05
21:45151117 A G 0.035636 9.8324e-06
21:45151472 T C 0.288642 -3.1604e-05
21:45152382 A G 0.063245 -2.4753e-05
21:45152500 A G 0.289141 3.6482e-06
21:45163867 T G 0.117833 -3.2524e-05
21:45173705 C T 0.102870 2.2775e-05
21:45174322 T C 0.034919 8.6773e-06
21:45176333 T C 0.231752 1.1946e-05
21:45180380 G A 0.472255 -1.3435e-05
21:45182404 A G 0.045847 9.6939e-06
21:45189165 A T 0.864701 4.9341e-05
21:45191005 G A 0.271757 2.7893e-05
21:45193163 A G 0.100763 -2.8143e-05
21:45193316 G T 0.241733 -2.4566e-05
21:45201832 A G 0.610387 5.1415e-05
21:45206355 C T 0.831574 3.9552e-05
21:45220483 G A 0.323700 2.1037e-05
21:45220570 C T 0.833100 3.6316e-05
21:45221944 C G 0.050804 1.3135e-05
21:45227150 G T 0.103935 -1.3010e-05
21:45230974 C T 0.458681 -2.9585e-06
21:45231929 A G 0.134556 -4.2668e-05
21:45232322 C T 0.846479 2.8868e-05
21:45235943 T C 0.181565 1.6409e-05
21:45239078 A G 0.461199 -4.0161e-06
21:45239126 C T 0.359891 3.2810e-05
21:45249165 A G 0.741249 1.5151e-05
21:45249474 A G 0.772727 2.3996e-05
21:45255592 C T 0.817218 6.9768e-06
21:45256598 G A 0.579360 4.3609e-05
21:45267881 G A 0.309905 4.6527e-06
21:45267956 A C 0.051466 -5.1784e-05
21:45272377 C T 1.543033 1.9623e-05
21:45273477 A C 0.801563 -4.0629e-06
21:45273957 T C 0.081928 -2.5744e-05
21:45279525 A G 0.070853 5.8206e-05
21:45280717 A G 0.578604 1.1091e-05
21:45290210 A G 0.081217 5.0784e-06
21:45291099 A G 0.671380 8.5823e-07
21:45322583 T C 0.764064 -7.7483e-07
21:45324209 T G 0.072476 3.0611e-05
21:45339021 G A 0.062115 -2.8608e-05
21:45340041 A C 0.556390 -1.7734e-05
21:45341460 C T 0.125467 -1.4348e-05
21:45345716 C T 1.489714 2.5887e-05
21:45353708 T C 0.176592 -1.6768e-05
21:45360862 A G 0.701955 1.1416e-05
21:45365000 G A 0.033396 5.7407e-06
21:45366119 C T 0.071321 9.7620e-06
21:45367152 T C 0.865120 -8.4831e-06
21:45369998 G A 0.147081 4.6319e-05
21:45373020 G A 0.878298 -1.9180e-05
21:45375174 A G 0.084249 2.7440e-05
21:45380213 A G 0.530641 -2.3619e-05
21:45382861 G A 0.326498 -3.2405e-06
21:45388644 G A 1.091516 4.2362e-06
21:45391272 T C 0.066306 -7.0344e-06
21:45398656 T C 0.742551 -2.8902e-06
21:45398853 A C 0.414953 -3.3223e-05
21:45404338 G A 0.623539 -2.1012e-05
21:45405223 A G 0.075108 1.5506e-05
21:45408828 A G 0.083866 1.8364e-05
21:45421147 G C 0.221489 -3.4411e-05
21:45429264 T C 0.141537 4.4644e-06
21:45436355 A G 0.319185 -4.3268e-05
21:45447824 C T 0.080191 5.0718e-06
21:45449406 A G 0.305325 -3.7364e-05
21:45454411 A G 0.051687 -1.3711e-05
21:45456487 G A 0.457051 6.5016e-06
21:45457449 A G 0.041456 -4.7755e-06
21:45476237 G C 0.042524 -8.7504e-06
21:45477100 A G 0.567169 -4.1242e-05
21:45478835 T C 0.208171 -2.0153e-06
21:45499685 T G 0.100027 6.3549e-06
21:45502844 G T 0.119745 -5.0521e-06
21:45503121 A G 0.320019 -4.3371e-05
21:45504479 A G 0.130258 2.2602e-05
21:45506819 C T 0.347719 -3.2409e-05
21:45529162 A G 0.050596 1.5045e-05
21:45542072 A T 0.043212 2.2934e-05
21:45546401 C T 0.058490 -2.4495e-05
21:45560145 A G 0.041618 -3.6148e-06
21:45560399 C G 1.973572 2.1058e-06
21:45562502 A C 0.100186 2.0197e-06
21:45564711 T C 0.049440 9.2589e-06
21:45565341 T C 0.038898 -1.4809e-05
21:45567977 C T 1.624477 5.2591e-05
21:45577102 A G 1.607005 5.7480e-05
21:45583019 T C 0.046938 -5.7736e-07
21:45584734 G C 0.026950 -2.3242e-05
21:45587230 T C 0.074956 -1.2848e-06
21:45587728 C T 1.624143 2.6265e-05
21:45596207 T C 1.105454 5.7874e-05
21:45596495 T C 0.026346 -3.4241e-05
21:45596710 C A 0.159996 -2.8551e-07
21:45597036 T C 0.193659 -7.6804e-06
21:45597409 G T 1.713556 5.1584e-05
21:45600828 A G 0.020718 -2.7098e-05
21:45610369 G A 0.540949 2.8948e-05
21:45614802 A C 0.057977 1.6478e-05
21:45615023 A G 1.211417 -4.8216e-06
21:45615409 C T 1.962637 4.0141e-06
21:45615561 A G 1.219220 -4.9396e-06
21:45621817 G A 0.371069 -1.1117e-05
21:45621888 A G 0.027628 2.1191e-07
21:45624235 T G 0.044867 -1.8228e-05
21:45628401 T C 0.688638 5.9583e-06
21:45629691 G A 1.188803 -7.7720e-06
21:45633699 G A 0.186109 -8.6672e-06
21:45635616 G A 1.046133 -2.2130e-05
21:45636404 A G 0.123351 2.4211e-05
21:45638536 C T 0.079653 1.0164e-06
21:45647421 C T 1.439417 1.0300e-05
21:45649666 A G 0.961005 3.1237e-05
21:45649714 T C 0.043312 1.8090e-06
21:45649778 G A 1.406325 -5.6293e-06
21:45655037 T C 0.109482 2.3554e-06
21:45656774 T C 0.530735 8.3609e-06
21:45657140 T C 0.037512 -1.3274e-05
21:45665330 T G 1.169361 -5.0006e-05
21:45665605 A G 0.616642 -2.9453e-05
21:45666041 C T 0.059486 -1.0556e-05
21:45669234 T C 0.473004 -4.3575e-05
21:45670770 C T 0.544176 -1.0220e-05
21:45671672 T C 0.029836 1.5804e-05
21:45673649 C T 0.162230 -3.5775e-05
21:45674095 C T 0.431500 -2.8367e-05
21:45675827 G A 1.304981 -1.5803e-04
21:45676698 T C 0.486796 -4.8702e-05
21:45687200 A G 0.169783 1.0189e-05
21:45692871 T C 0.029982 1.3676e-06
21:45696025 T C 0.321236 -4.5674e-06
21:45698562 G T 1.260526 2.6463e-05
21:45699467 T C 0.036451 2.3735e-06
21:45699477 A G 0.055231 7.6242e-06
21:45704525 T C 0.031329 1.4467e-05
21:45704644 G A 0.807019 1.6915e-05
21:45709141 C T 0.216464 -2.5452e-05
21:45710528 C G 0.029693 6.5403e-06
21:45711867 C T 0.751454 3.4800e-05
21:45712977 C T 0.735296 4.4905e-05
21:45716135 A G 0.020874 -1.1363e-05
21:45717550 C T 0.826537 -6.8222e-06
21:45718392 C T 0.369784 -1.6589e-05
21:45718427 A C 0.159828 -1.0108e-05
21:45721710 C T 0.523487 -1.7699e-05
21:45724388 A G 0.649113 -2.2155e-06
21:45724827 G A 0.546857 1.9509e-05
21:45725746 T C 0.101630 8.3128e-06
21:45726695 T C 0.807850 -6.8940e-06
21:45727699 A G 0.360475 -1.0121e-05
21:45733867 T A 0.159409 -6.6353e-06
21:45746102 C T 0.024013 1.5693e-05
21:45750856 A G 0.068555 2.6236e-05
21:45751822 A G 0.057003 -1.3748e-05
21:45752176 C A 1.677031 5.3305e-06
21:45753117 A C 0.023487 -1.1421e-05
21:45755360 T C 0.395536 -7.3864e-07
21:45756069 C T 0.499221 9.9550e-07
21:45756344 A G 0.617853 3.0469e-05
21:45757888 A G 0.425352 5.5746e-05
21:45759510 G A 0.307873 -2.2407e-05
21:45764966 T C 0.123926 1.9716e-06
21:45765331 C T 0.765645 1.2652e-05
21:45768350 C T 0.398899 -1.4497e-05
21:45774832 A G 0.022458 -2.9686e-05
21:45777144 G A 0.432938 -1.6100e-05
21:45777643 G C 0.046159 4.4215e-06
21:45782658 A G 0.021812 1.7227e-05
21:45786585 A G 0.055296 1.7782e-05
21:45802523 T G 0.031043 1.6497e-05
21:45810271 G A 0.038693 5.8629e-06
21:45811343 G T 0.425736 -2.1611e-05
21:45815050 G A 0.069824 1.0743e-05
21:45820196 T C 0.119196 -4.9888e-05
21:45826036 T C 0.064761 5.0936e-05
21:45829019 A G 1.516865 -1.4032e-05
21:45833916 T C 0.063748 4.7271e-06
21:45850017 A G 0.030608 2.4798e-05
21:45853070 G A 1.567406 2.4442e-08
21:45854740 T C 0.459953 1.6049e-06
21:45854807 A G 1.593132 1.4940e-05
21:45856782 G T 0.032445 1.3803e-05
21:45865582 A G 0.074521 -2.3019e-05
21:45867411 A G 1.634874 -2.1076e-05
21:45867540 T C 0.034026 -4.6867e-06
21:45868239 G A 1.619618 -1.0818e-05
21:45873413 T C 0.053858 3.0801e-05
21:45877121 T C 0.024480 2.6564e-05
21:45877522 T C 0.074729 -9.7960e-06
21:45878009 G A 0.220768 -2.4002e-05
21:45880666 T C 1.355217 -4.0103e-05
21:45887324 C T 1.627068 -1.5344e-05
21:45889438 A G 0.440816 1.2455e-06
21:45893879 G C 1.595693 -1.4184e-05
21:45895759 G A 0.971920 -4.4230e-05
21:45897264 A G 0.028070 -1.5245e-05
21:45897827 G T 0.120323 2.4475e-05
21:45898098 A G 0.041741 -3.0476e-07
21:45902320 C T 1.092360 -3.3115e-05
21:45904340 A G 0.038112 1.1178e-06
21:45916908 G A 0.563696 -1.9989e-07
21:45917003 G A 0.086027 -2.7780e-05
21:45917391 C T 0.079218 4.0743e-05
21:45922429 T C 0.031364 2.2128e-06
21:45928421 T C 0.045347 1.1794e-05
21:45932923 C A 0.043575 3.3359e-05
21:45935196 T C 0.028394 -1.5459e-05
21:45938760 A G 0.041891 -1.8209e-06
21:45942026 A G 0.030339 8.9666e-06
21:45942240 C T 0.188290 3.4696e-06
21:45945648 C G 0.146328 4.0595e-05
21:45950540 T C 0.055056 1.0820e-05
21:45952000 G A 1.726234 -7.1084e-05
21:45952345 G C 0.032737 -3.1644e-05
21:45955372 C T 0.344317 -2.0778e-05
21:45959097 C A 1.348917 -2.8818e-06
21:45959312 T C 1.658124 -3.9266e-05
21:45959918 A G 1.326459 -1.8778e-05
21:45962865 C T 0.652564 2.7017e-05
21:45964269 C G 0.021588 1.0098e-05
21:45968373 C T 0.511691 5.9535e-05
21:45971299 C T 0.416108 1.3160e-05
21:45973878 T C 1.245160 -3.5912e-05
21:45974671 C T 0.416303 1.6164e-05
21:45977111 C T 0.439540 -5.8277e-05
21:45977555 A G 0.029216 2.4836e-05
21:45978677 T C 0.084486 3.1498e-06
21:45979255 A G 1.924856 -3.6111e-05
21:45979336 A G 0.026476 -4.0442e-06
21:45983328 C T 0.496608 4.6770e-05
21:45986677 A G 0.077569 -2.3928e-05
21:45990470 T C 0.093843 2.0344e-05
21:45992070 T C 0.068536 5.7018e-07
21:45992475 T C 0.930507 1.0886e-04
21:45998524 C G 0.048502 5.1985e-05
21:46000398 T C 0.518345 -4.9799e-06
21:46002675 A C 0.069772 -4.7507e-05
21:46003050 A G 0.020260 4.0006e-05
21:46010134 A G 0.486137 -6.3701e-05
21:46015098 G C 0.041056 -1.9662e-05
21:46019672 A G 0.513321 -5.1312e-05
21:46020527 T C 1.893777 3.4937e-06
21:46024029 A G 0.042059 -1.0516e-05
21:46028864 A C 1.288372 9.5260e-06
21:46029154 G T 0.118320 2.8934e-06
21:46032094 G A 1.901613 -2.3480e-06
21:46032411 T G 0.022156 6.8658e-06
21:46037696 T C 1.898214 8.7494e-07
21:46037932 C G 0.103311 1.8414e-05
21:46041718 A G 0.468490 -6.3888e-05
21:46042164 T C 0.064822 -7.6253e-06
21:46042282 T G 0.192448 4.2046e-05
21:46042375 A G 0.039937 2.1930e-05
21:46042537 T C 0.071665 8.6963e-05
21:46045515 A C 0.089861 1.3168e-07
21:46047633 G A 1.365876 -2.2437e-05
21:46049290 A G 1.087475 -1.2155e-05
21:46050286 T C 1.444240 -2.8743e-05
21:46051737 C T 0.103019 5.8616e-06
21:46054626 G A 1.355415 -2.7476e-05
21:46057391 G A 0.757475 -1.9800e-05
21:46057548 C A 1.442215 -2.3594e-05
21:46057720 C A 0.505313 -2.9329e-06
21:46057806 A G 1.335044 -2.3426e-05
21:46060222 A G 0.409935 -1.0389e-05
21:46063488 G A 0.060755 -2.0202e-05
21:46065632 C T 1.021250 -1.4655e-05
21:46065679 A C 1.431013 -3.1606e-05
21:46071411 A G 0.028167 -4.0828e-06
21:46072195 A G 0.030173 1.8126e-05
21:46075092 T C 0.919169 -1.5037e-05
21:46076688 A G 0.031991 -1.7910e-05
21:46077122 C T 0.492801 -4.2978e-06
21:46077946 G A 1.412502 -2.0444e-05
21:46084847 T C 1.318020 -9.9491e-06
21:46085413 C T 0.063394 2.7673e-05
21:46086377 G A 0.890635 -1.8022e-05
21:46086457 A G 0.428193 4.0629e-06
21:46086719 G A 0.983868 -2.3079e-05
21:46087444 C A 0.431955 -4.1389e-08
21:46089873 T C 0.891174 -1.5204e-05
21:46097193 C T 0.345823 2.5566e-06
21:46097641 C A 0.122981 -2.8704e-05
21:46101934 A G 0.123757 -3.8776e-05
21:46101939 T C 0.337098 6.2094e-06
21:46101993 T C 0.121783 -3.0817e-05
21:46102834 G A 1.041800 -1.3833e-05
21:46104160 T C 1.255839 4.7405e-06
21:46105641 G C 0.907348 6.6541e-06
21:46108069 G A 0.457869 -1.6435e-05
21:46114597 T G 1.898831 2.3949e-06
21:46115254 A G 0.027625 -1.4698e-05
21:46116864 G A 0.343399 -7.8549e-06
21:46117792 A G 0.271013 1.8944e-05
21:46117823 A G 0.062657 1.6341e-05
21:46117962 A G 0.615139 2.0394e-05
21:46118732 C T 0.173944 3.7443e-06
21:46122586 A G 0.397270 1.0402e-06
21:46124496 C T 1.841295 -5.2057e-06
21:46124563 G A 1.378863 7.4757e-06
21:46129439 C T 0.309045 -1.1803e-05
21:46130211 T C 0.022786 -5.7420e-06
21:46130596 C T 0.203098 -1.4445e-05
21:46135051 T C 0.633923 -3.8560e-05
21:46138905 C T 0.090309 -1.6143e-05
21:46139210 T C 0.371660 -2.2382e-06
21:46141787 T C 1.635377 1.6285e-05
21:46142859 C G 1.005352 -4.2924e-05
21:46143382 C A 0.514775 1.2986e-05
21:46148874 A G 0.500045 -1.9379e-05
21:46152869 C T 0.289765 2.3224e-05
21:46155190 T C 0.149516 -1.0859e-05
21:46158738 C A 0.461040 -6.9002e-06
21:46159084 C T 0.475004 -2.6395e-05
21:46167689 T C 1.196856 -1.3049e-05
21:46172675 C A 0.751587 9.2184e-06
21:46173229 C G 0.131109 1.9184e-05
21:46175328 T C 0.244771 1.9587e-05
21:46175366 T C 0.348826 1.0251e-05
21:46176453 T C 0.305189 3.8294e-06
21:46176796 T G 0.295276 2.7602e-06
21:46176838 A G 0.265220 9.3644e-06
21:46176907 A G 0.189835 2.5428e-06
21:46176956 T C 0.046477 -1.5015e-05
21:46178862 T C 0.238185 -2.7213e-05
21:46179024 A G 1.420477 1.0843e-04
21:46180280 T C 0.595502 2.1271e-05
21:46189094 T C 0.085420 2.5090e-06
21:46189767 A G 0.269491 1.1707e-07
21:46192515 A G 1.940673 3.8636e-05
21:46197941 G A 1.429432 1.2340e-04
21:46200021 T C 0.047133 -1.0917e-05
21:46200531 C T 0.074758 -1.0308e-05
21:46203323 C T 0.889113 4.7437e-05
21:46203384 C T 0.198735 -2.1475e-05
21:46220610 C T 0.299197 5.3314e-05
21:46228528 A G 0.066997 -2.8028e-05
21:46228930 T C 0.072064 -1.3221e-05
21:46239127 T C 0.052550 1.1109e-05
21:46240025 A G 0.038174 -1.6418e-05
21:46248289 G A 0.203007 -3.5525e-06
21:46249575 T C 0.522760 4.0337e-05
21:46254611 G C 1.342532 1.1101e-04
21:46257269 A G 0.263360 1.7723e-05
21:46261886 G A 0.383962 1.3898e-06
21:46264519 G A 0.710943 7.5794e-06
21:46268783 C T 1.050125 4.5734e-05
21:46270196 G A 1.258683 4.7626e-05
21:46274150 C T 0.118937 -3.2701e-06
21:46277652 C T 0.051372 1.3699e-05
21:46277968 C T 0.175804 4.9551e-05
21:46278923 T C 0.878901 -6.5733e-05
21:46279505 C T 1.156842 3.4221e-05
21:46285026 A G 0.349640 -1.6722e-05
21:46285561 T C 1.246202 3.6332e-05
21:46286908 A G 0.536967 2.8463e-05
21:46288837 C A 0.043419 1.4438e-06
21:46292256 G A 0.184330 -1.2717e-05
21:46292809 T C 0.024285 1.6677e-05
21:46295350 C T 0.148753 4.6226e-05
21:46295667 T G 0.664447 -1.6636e-05
21:46295995 T C 0.813673 6.8370e-06
21:46299849 T C 0.178300 -1.3229e-05
21:46300134 A G 0.382917 5.3276e-05
21:46301068 A G 0.029816 2.0215e-05
21:46303576 T C 0.057269 6.0213e-06
21:46310306 A G 0.089215 -1.7251e-05
21:46313957 C G 0.504044 6.1266e-05
21:46316120 A G 0.060963 -4.2762e-05
21:46316640 A G 0.452961 -2.2038e-05
21:46317126 T C 0.064374 2.9654e-05
21:46319492 A G 0.828938 -4.8076e-06
21:46319923 G A 1.495855 -2.8407e-05
21:46320721 T C 0.042585 -1.4955e-05
21:46321172 T C 1.060126 5.3833e-06
21:46321207 A G 0.570207 2.0906e-05
21:46321659 A C 0.364299 -6.7927e-05
21:46325126 T G 0.093649 -1.8384e-05
21:46326422 A G 0.308655 2.7955e-05
21:46327835 G A 0.363396 5.0969e-05
21:46328099 C T 1.635835 1.8801e-05
21:46328856 T C 0.025493 2.3284e-05
21:46329175 T C 0.099170 -1.5783e-06
21:46329312 C T 1.340919 -2.2836e-05
21:46329620 G A 0.291313 6.3868e-05
21:46329861 T C 0.040735 -3.3531e-05
21:46334165 G A 0.054501 2.9815e-05
21:46334472 T C 0.812174 4.6583e-05
21:46335370 T C 0.841837 1.9380e-05
21:46335580 C T 1.688956 4.8757e-06
21:46337127 A G 0.037548 -1.8596e-05
21:46337271 C T 0.302319 2.0829e-05
21:46338197 T C 0.596398 6.3965e-05
21:46338403 A G 0.863442 -6.9748e-06
21:46340080 C T 0.910169 1.4816e-05
21:46342091 T C 0.147555 -2.3717e-05
21:46344650 G A 0.932039 1.5104e-06
21:46344830 G A 0.530595 -1.7342e-05
21:46346129 C A 1.598485 -2.3564e-05
21:46349031 C T 0.905955 1.8928e-05
21:46349496 T C 0.768121 4.4587e-06
21:46353245 T C 0.081512 -1.1812e-05
21:46353678 A G 0.383783 1.2246e-06
21:46353743 C T 0.099920 -2.6692e-05
21:46356779 A G 0.064037 2.4325e-05
21:46362290 C T 0.722537 -9.0007e-06
21:46362550 G A 0.309210 -5.0326e-06
21:46363607 A G 0.033539 5.0921e-06
21:46370512 T G 0.042887 1.1341e-05
21:46372717 T C 0.026505 -1.5829e-06
21:46376807 A G 0.090591 1.0341e-05
21:46379238 T C 0.062028 -1.7776e-05
21:46385464 C A 0.021335 -8.3063e-06
21:46385753 A G 0.037028 -3.2273e-05
21:46387078 T G 0.232722 -2.3539e-05
21:46389784 T C 0.044617 -1.7718e-05
21:46392701 A G 0.039122 1.5207e-05
21:46393059 G A 0.028651 -2.0792e-06
21:46394065 C T 0.360959 1.4449e-06
21:46394132 G A 1.255106 -1.4475e-05
21:46395018 G C 0.046688 -2.0470e-05
21:46408230 T C 0.062096 -1.4124e-05
21:46408790 A G 0.235897 -1.6206e-05
21:46409441 A G 1.143352 2.0214e-05
21:46410609 T C 0.034740 8.0617e-06
21:46412027 C T 1.550041 5.6628e-06
21:46413726 A C 0.417754 -2.4272e-05
21:46416920 A G 0.231814 -2.4318e-05
21:46419083 C T 0.106888 -3.0765e-05
21:46419191 A G 0.481567 -4.5821e-05
21:46423156 G T 0.020988 1.9892e-06
21:46424569 T C 0.937476 -2.4609e-06
21:46426599 G A 0.063888 7.0989e-06
21:46429442 C T 0.337608 7.5083e-05
21:46433670 T C 0.831555 1.6172e-07
21:46434954 T C 0.132673 2.8696e-05
21:46439910 A G 0.141524 -9.6508e-06
21:46445755 C T 0.338166 1.0177e-06
21:46446202 C T 0.070821 2.2552e-05
21:46454237 C T 0.718996 -2.4146e-05
21:46454750 T C 0.049768 -1.1881e-05
21:46456957 C T 0.258442 -1.5811e-05
21:46457317 G T 0.024779 -1.3198e-05
21:46470325 A G 0.226867 -2.3165e-05
21:46472929 C T 0.451851 -5.0619e-06
21:46477130 G A 0.732184 -9.0826e-06
21:46481505 A G 0.581269 -2.1333e-05
21:46481557 G A 0.259406 3.9498e-06
21:46484612 C T 0.401181 9.0824e-05
21:46485239 C T 0.185025 -1.9198e-05
21:46485941 G A 1.356044 1.4463e-05
21:46487635 G C 0.062203 -5.5891e-05
21:46487831 C A 1.159789 2.1295e-05
21:46492270 A G 0.370118 8.1626e-05
21:46493003 A G 0.475695 4.7691e-05
21:46496949 C T 0.788460 8.5812e-06
21:46497815 G T 0.188767 1.1924e-05
21:46498044 T C 0.137847 -3.3944e-05
21:46499158 G A 0.094353 -2.7399e-06
21:46510708 C T 0.428228 3.5513e-05
21:46529836 A G 0.027372 -6.8101e-06
21:46535138 C G 0.091630 9.4739e-06
21:46535792 G A 0.021543 -1.8543e-05
21:46541053 C G 0.067039 -2.0246e-05
21:46541927 T C 0.272799 3.5468e-05
21:46543137 T C 0.043014 2.6017e-05
21:46550482 T C 0.027255 2.3155e-07
21:46563560 C T 1.855168 1.4631e-05
21:46563703 T C 0.069701 -1.0581e-05
21:46563820 T C 0.251636 -1.1566e-04
21:46565197 A G 0.612698 -1.8162e-05
21:46573105 A G 0.065553 -2.9522e-05
21:46573838 T C 0.053572 5.1326e-07
21:46579661 T C 0.103292 9.1049e-06
21:46583016 C T 1.915807 6.2598e-06
21:46606713 C T 0.287135 4.9980e-05
21:46620730 G A 0.093457 1.5509e-05
21:46627363 T G 0.045380 -2.1820e-05
21:46629590 T C 1.117622 -1.6188e-05
21:46631419 G A 0.246108 1.4445e-05
21:46641617 T C 0.050417 -3.0823e-05
21:46641664 A G 0.050664 3.3994e-06
21:46643029 T C 0.106061 2.1296e-05
21:46643443 T C 0.159782 -5.4926e-05
21:46645292 A G 0.087803 -4.7154e-05
21:46646546 G T 1.263227 8.1162e-06
21:46647078 A G 1.158500 1.8027e-06
21:46647741 T C 0.032075 -4.1473e-05
21:46655385 A G 0.096284 1.5238e-06
21:46655989 A G 0.172597 2.3721e-05
21:46664581 C T 0.024762 7.8818e-05
21:46664698 A G 0.058340 1.4047e-04
21:46665988 T C 0.601120 -1.3158e-04
21:46676040 T C 0.051527 -2.3880e-05
21:46683777 T C 0.601487 -1.4502e-04
21:46684904 G A 0.734115 -1.1462e-04
21:46705354 T C 0.042397 1.6080e-05
21:46712398 A G 0.134241 7.1106e-06
21:46714586 A G 0.298983 -1.3047e-06
21:46715314 A G 0.147451 1.5537e-05
21:46716223 A G 0.079344 9.1960e-06
21:46720912 A G 1.128580 -8.0111e-07
21:46728605 G A 0.372488 -7.8689e-05
21:46736694 A G 0.690426 -5.2892e-06
21:46740019 G T 0.507943 -2.0332e-06
21:46741764 T C 0.191471 1.9922e-06
21:46742130 A G 0.094515 -3.5498e-05
21:46743575 A G 0.201046 -4.0962e-06
21:46744496 A G 0.080743 -3.1015e-05
21:46745319 A G 0.092318 8.8391e-05
21:46746161 A G 1.069126 -1.1005e-04
21:46748524 C A 0.313407 9.5302e-05
21:46757080 A G 0.102737 1.1132e-04
21:46759555 T C 0.024947 7.6709e-06
21:46759886 A G 0.205743 1.2525e-04
21:46760744 G A 0.102695 2.3459e-05
21:46761760 T C 0.143511 2.4611e-05
21:46762804 A G 0.021656 1.0346e-05
21:46764025 C T 0.170980 -2.8183e-05
21:46767028 T C 1.244394 -2.5082e-05
21:46770103 T C 0.045743 -7.7242e-06
21:46777056 A G 0.053524 -3.7427e-06
21:46780166 A G 0.684587 -1.0241e-04
21:46787202 A G 0.140700 5.9163e-06
21:46792372 A G 0.546977 -5.2419e-06
21:46794769 A G 0.594450 -2.6506e-05
21:46794968 T C 0.049311 -7.4093e-06
21:46801268 A G 0.050518 -1.9029e-06
21:46801962 T C 0.600403 -3.1860e-05
21:46809884 T C 1.208236 -4.3184e-05
21:46812924 G A 0.041248 -3.2650e-08
21:46814879 T C 0.037632 -2.3932e-05
21:46816019 A G 0.692169 -2.6365e-05
21:46816363 T C 0.544974 1.4721e-05
21:46819726 G A 0.347940 -9.3984e-06
21:46821318 G C 0.192309 -2.2169e-05
21:46822508 T C 1.546853 -6.7731e-06
21:46822554 T C 0.086852 2.2372e-05
21:46826812 T C 0.126737 1.3041e-05
21:46827326 A G 0.123614 7.5466e-05
21:46828730 T C 1.118151 1.7992e-05
21:46829897 A G 0.186148 2.2153e-05
21:46830449 G A 1.547714 2.5092e-05
21:46831922 A G 1.244333 -2.6009e-05
21:46834557 T C 0.034984 3.6369e-06
21:46835194 T C 1.388006 2.8351e-06
21:46836080 T G 0.071570 8.8688e-07
21:46837195 A G 0.102351 3.1881e-05
21:46837590 A G 1.259747 -8.5715e-06
21:46839113 T C 0.029586 1.2510e-05
21:46839904 C T 1.423337 -3.0894e-05
21:46841328 A G 0.062197 -2.5121e-06
21:46842294 T C 0.044637 -8.9472e-06
21:46844350 T C 0.255268 -1.2731e-05
21:46846944 G A 0.569837 4.1755e-05
21:46848326 T C 0.190582 6.8490e-05
21:46851898 G A 0.311680 2.0670e-05
21:46851974 A G 0.083619 -2.3496e-06
21:46853418 A G 0.229590 9.0676e-06
21:46858382 G C 1.881183 -2.0389e-05
21:46860905 T C 0.173152 3.0971e-05
21:46864362 G A 0.673074 3.6774e-06
21:46868028 T C 0.108651 3.4978e-06
21:46875564 C T 1.909295 -8.8565e-06
21:46875874 A G 0.051002 -6.8435e-06
21:46875982 A G 0.020377 8.8359e-06
21:46876306 A G 0.492778 -1.7183e-05
21:46881701 A C 0.046107 1.7603e-05
21:46885347 T C 0.030998 3.2457e-05
21:46886710 T C 0.256751 1.1747e-05
21:46897079 G A 0.584862 1.3359e-05
21:46900410 T C 0.128431 -2.5899e-07
21:46902180 C T 0.627399 -1.6922e-05
21:46906627 T C 0.480772 -1.5496e-05
21:46907084 T C 0.028213 4.9684e-05
21:46907479 A G 0.398841 -5.0007e-06
21:46909526 C T 0.128872 3.1129e-05
21:46910210 A G 0.237172 2.7612e-05
21:46911743 T C 0.049781 -2.4287e-05
21:46912386 T C 0.180283 3.3795e-05
21:46915565 T C 0.237643 3.0708e-05
21:46917935 T C 0.145062 3.5115e-05
21:46919033 A G 0.049522 3.5579e-05
21:46919546 G A 0.188975 4.2951e-05
21:46919918 T C 0.949089 3.6033e-05
21:46922927 C T 0.024084 -1.8332e-05
21:46924209 A C 0.474108 2.4357e-05
21:46924322 A G 0.028972 -9.0520e-06
21:46924785 T C 0.643628 -5.1773e-05
21:46926054 C T 0.768816 -1.9762e-05
21:46926551 T C 0.334258 2.8439e-05
21:46929372 A G 0.024519 -1.5129e-05
21:46930092 A G 0.037278 5.6164e-06
21:46930163 T C 0.067815 -1.0929e-05
21:46931109 A G 0.174771 1.6478e-06
21:46932618 C G 0.211862 3.5460e-06
21:46935209 C T 0.046662 -9.4846e-06
21:46936958 A G 0.865386 -8.8458e-06
21:46940657 A G 0.055556 1.7422e-05
21:46945024 G A 0.825988 -7.2691e-06
21:46951556 G A 1.161480 7.4424e-06
21:46952006 C G 0.030998 -1.4862e-06
21:46954343 C T 1.499636 -7.5096e-06
21:46957218 G A 1.491025 1.1072e-06
21:46959087 G A 1.140746 4.0145e-07
21:46965499 T C 1.414722 -1.5977e-07
21:46965805 A G 0.097634 -1.9499e-05
21:46966592 T C 0.452380 -2.5104e-05
21:46974756 G T 0.051131 1.3058e-05
21:46977303 G A 0.088390 2.2035e-06
21:46982335 C T 0.748474 -1.3428e-05
21:46983883 G A 0.041624 -1.2779e-05
21:46991937 A G 0.206798 4.0581e-05
21:46992250 G T 0.126973 2.4693e-05
21:47000598 G A 0.671681 -5.2827e-06
21:47008171 A G 0.071833 -1.7578e-05
21:47008509 A G 0.080678 3.1140e-06
21:47011072 C T 0.658231 -7.4981e-06
21:47012625 A C 0.041167 2.5502e-05
21:47013955 A G 0.045338 -3.2350e-05
21:47014657 G A 1.186502 6.8681e-06
21:47015448 G A 0.191104 1.3869e-05
21:47015512 A G 0.190241 -1.1956e-05
21:47018813 A G 0.118528 1.9682e-05
21:47021676 T C 0.987091 1.6784e-05
21:47028093 A G 0.034906 -2.1724e-05
21:47028161 T C 0.422467 1.1881e-05
21:47030613 T G 1.043582 -9.3021e-06
21:47030907 A G 0.173411 8.5894e-05
21:47032252 G A 1.818464 -4.6868e-05
21:47032332 A C 0.791894 -4.2799e-05
21:47033608 C T 0.057964 -2.4780e-05
21:47036019 C T 1.589539 -2.0063e-05
21:47036217 A G 0.021708 -2.3122e-06
21:47038365 T C 0.426018 -7.3377e-06
21:47038885 G A 1.969658 -2.4778e-05
21:47038890 A G 0.038840 -4.7184e-05
21:47041553 A G 1.060382 -1.6574e-05
21:47044517 G A 1.829075 -5.2749e-05
21:47049226 G A 0.073245 1.1188e-05
21:47049986 C T 0.264730 -1.5615e-05
21:47050285 A G 0.058714 -4.3640e-05
21:47061267 G A 1.052855 -1.2133e-05
21:47087952 A G 0.332373 1.2889e-05
21:47088302 A G 0.024769 3.8407e-06
21:47091238 C T 0.076640 8.3175e-05
21:47093158 T C 0.946824 1.8311e-06
21:47094990 G A 1.291362 1.8176e-05
21:47102964 A G 0.030368 -2.6558e-05
21:47110343 G A 0.085378 1.0540e-05
21:47111568 G T 0.059658 -5.5008e-05
21:47111834 G A 0.037006 8.7565e-06
21:47124833 T C 0.493865 -1.3348e-06
21:47126147 G A 0.062972 1.0513e-05
21:47129079 G A 0.043140 -2.6930e-05
21:47134078 T C 0.029628 2.9523e-05
21:47134302 C A 0.171516 5.3203e-05
21:47145374 G A 1.633748 7.1622e-06
21:47154348 A C 0.041943 2.5074e-05
21:47162321 T C 0.283870 -2.4724e-05
21:47162487 T C 0.332726 1.0681e-05
21:47164799 T C 0.059707 -3.1725e-06
21:47165429 G A 1.752681 9.8932e-06
21:47167840 T C 0.035779 -3.0845e-05
21:47170332 T C 0.097125 -1.2909e-05
21:47178930 A G 0.191724 -5.3639e-06
21:47181806 T C 0.044471 -4.2068e-06
21:47189653 T C 0.080571 3.4940e-06
21:47213066 T C 0.065115 8.1697e-06
21:47216919 A C 0.367502 1.4404e-05
21:47224264 T C 0.132524 -2.9274e-05
21:47226315 A G 0.100884 -1.0485e-05
21:47230045 C A 0.027168 -1.6903e-05
21:47230852 T G 0.055672 -6.0968e-05
21:47243032 G A 1.171247 -6.9204e-05
21:47243074 T C 0.446045 1.4619e-06
21:47244338 T C 0.173798 5.7425e-05
21:47261706 A G 0.299424 8.6555e-07
21:47268141 A G 0.120044 -4.7205e-05
21:47270455 A G 0.023237 -2.4090e-05
21:47273819 A G 0.023899 -3.4373e-06
21:47275751 T C 0.055848 -6.6766e-06
21:47276285 G A 0.136072 -7.5748e-06
21:47278308 G A 1.429488 3.9727e-06
21:47279761 T C 0.037093 9.4368e-06
21:47281755 A C 0.298772 7.3888e-06
21:47294739 T C 0.030887 6.7867e-06
21:47299462 A G 0.307516 -2.4573e-05
21:47314553 G C 0.228811 -6.5727e-06
21:47322336 G A 0.452591 6.9373e-07
21:47323522 C A 0.667150 -2.0630e-05
21:47325856 C T 0.073726 -1.5601e-05
21:47326461 A G 0.087209 1.4350e-05
21:47326747 G A 0.842938 2.5068e-07
21:47330535 A G 0.078033 -2.1105e-05
21:47331388 A G 0.023646 7.5558e-06
21:47331835 A G 0.078825 6.8573e-05
21:47333591 A G 0.076939 -1.1197e-05
21:47345883 T C 0.077530 1.2860e-05
21:47346200 A G 0.095275 2.8664e-06
21:47350010 A G 0.178391 3.5015e-05
21:47359431 C A 0.027012 -7.5915e-06
21:47362573 A G 0.747507 1.7089e-05
21:47364654 A G 0.042803 3.0780e-05
21:47364816 A G 0.562784 -2.5254e-06
21:47368384 T C 1.348514 1.3370e-05
21:47371484 G A 1.346567 1.5782e-05
21:47373605 C T 0.488231 3.0916e-06
21:47375268 G A 1.726802 5.1572e-06
21:47378741 A C 0.202007 -7.5124e-06
21:47386617 T C 0.211212 1.4477e-05
21:47387149 G T 0.366515 2.7284e-06
21:47387390 T C 0.169572 3.6319e-05
21:47398647 C A 1.709161 -8.7535e-07
21:47401193 T G 0.174976 2.8285e-05
21:47404302 A G 0.086076 -7.0452e-06
21:47410626 G T 1.976208 -1.0421e-05
21:47417303 C T 1.045042 -3.0855e-06
21:47419012 T C 0.612987 1.1181e-04
21:47419697 T C 1.720953 1.4312e-05
21:47421870 T C 0.040044 -3.0844e-05
21:47423233 T C 0.630557 -6.0397e-05
21:47423389 A G 0.630274 1.0180e-04
21:47423576 T C 0.062440 -9.2420e-06
21:47425001 A G 0.065816 -3.3203e-05
21:47430080 A G 0.023039 2.5933e-05
21:47437049 C A 0.711277 4.7210e-05
21:47438139 T C 0.472664 -1.4348e-05
21:47445791 G A 0.276492 1.8737e-06
21:47450886 T G 0.883829 -1.3789e-05
21:47450914 G T 0.045240 3.8242e-06
21:47457361 A C 1.618859 -1.0504e-05
21:47457507 A C 0.326550 2.0663e-05
21:47466460 G A 0.148331 2.5746e-05
21:47466505 A G 0.277713 1.9202e-05
21:47470495 A G 0.035779 -2.1104e-06
21:47470852 A C 0.221382 -4.4275e-06
21:47471324 A G 0.762659 -7.2135e-05
21:47471710 G A 0.155287 -4.6926e-06
21:47472043 A G 0.023746 -4.8430e-05
21:47472175 T C 0.076968 2.6624e-05
21:47473588 G A 1.281887 4.4378e-06
21:47474411 T C 0.255813 4.3941e-05
21:47475987 T C 0.040183 -6.4488e-07
21:47476355 A G 0.325878 -6.2082e-06
21:47478809 A G 0.511717 -9.5254e-06
21:47480646 G A 0.155125 -1.1063e-05
21:47482122 T C 0.268089 -7.8941e-06
21:47483071 T C 0.805526 2.0479e-06
21:47483457 G A 1.070363 -4.0334e-06
21:47484128 T C 0.101241 1.2040e-05
21:47488387 C A 0.873309 3.0021e-06
21:47490232 G T 0.342448 -2.0237e-05
21:47490767 G A 0.869781 -3.6088e-06
21:47491014 T C 0.532731 2.1117e-05
21:47491937 T G 0.031459 5.3160e-05
21:47491975 G A 1.469035 1.4061e-05
21:47494600 C A 0.857823 1.2970e-05
21:47498034 G C 0.411467 -1.2999e-05
21:47498238 G A 0.557477 4.0508e-05
21:47498550 T C 0.099819 -4.6685e-05
21:47499365 A G 0.024029 1.3764e-05
21:47501261 C T 0.926738 1.2575e-05
21:47501987 T C 0.178845 6.8181e-06
21:47502355 T C 0.154612 2.8921e-05
21:47503168 T C 0.102740 -3.2893e-06
21:47503548 A G 0.228750 1.0686e-05
21:47512718 A G 1.011260 1.5210e-05
21:47512766 T C 0.030488 3.1090e-05
21:47514916 A G 1.604717 -3.3329e-05
21:47516351 C T 1.832243 3.1845e-05
21:47516540 A G 1.690971 -8.2317e-06
21:47521896 G T 1.015765 7.9542e-06
21:47531859 A G 0.049609 1.7769e-05
21:47532093 A G 0.032309 -2.3957e-05
21:47532440 T C 0.170240 -8.1276e-05
21:47532456 A G 0.057941 3.3726e-06
21:47532500 T C 0.108894 2.8975e-05
21:47536180 T C 0.062894 1.1164e-05
21:47538960 A G 1.661551 2.0000e-05
21:47539884 C A 0.080204 -4.7055e-06
21:47541986 C T 0.396442 4.4983e-05
21:47542052 T C 0.034003 4.1342e-05
21:47545768 A G 0.990301 1.0610e-05
21:47547840 T C 0.191874 6.1755e-05
21:47548347 A G 0.741236 1.4165e-05
21:47548555 C A 0.547603 1.3411e-05
21:47549613 T C 0.178436 -6.5997e-05
21:47552209 A G 0.180007 -6.6683e-05
21:47556882 A G 0.204016 4.7932e-06
21:47557074 G A 1.890161 1.1064e-05
21:47557222 A G 0.063829 1.2432e-05
21:47557499 A G 0.046282 -2.4077e-06
21:47558552 A G 0.228081 -6.8115e-06
21:47558994 G A 0.514999 -5.5942e-05
21:47559610 A G 0.306993 -1.9983e-05
21:47561726 A G 0.028742 -8.2263e-06
21:47567360 C G 0.133572 -1.5801e-05
21:47568153 T C 0.104499 -2.3242e-05
21:47571175 T C 0.136185 -1.8965e-05
21:47572487 A C 0.044088 -9.5356e-06
21:47573469 A G 0.495358 -1.7124e-05
21:47573550 G A 1.650178 -1.3163e-05
21:47574836 A G 0.436950 1.1073e-05
21:47574960 A G 0.674298 1.5726e-05
21:47575260 A G 0.042355 8.0683e-06
21:47578569 T C 0.286236 5.9666e-05
21:47581423 T C 0.182153 -6.4001e-05
21:47581835 T C 0.168653 -6.3067e-05
21:47585817 T C 0.093282 1.0039e-04
21:47589099 T C 0.364633 -5.3431e-05
21:47591156 A G 0.470693 2.3581e-05
21:47592268 A G 0.192497 -8.2692e-07
21:47592345 A G 0.316001 5.1140e-05
21:47592410 T C 0.091945 1.0910e-04
21:47599280 T C 0.376506 -1.2376e-05
21:47600374 A G 0.184827 -1.9378e-05
21:47604061 A G 0.068870 7.4433e-06
21:47608580 A G 1.144628 6.2377e-05
21:47609578 G A 0.028352 1.3267e-05
21:47611799 A G 0.037992 -3.8530e-06
21:47614443 G A 0.359816 7.1293e-05
21:47614469 C A 1.284484 3.5094e-05
21:47614553 A G 0.098232 5.9280e-05
21:47615038 A G 0.056088 3.1590e-05
21:47627245 A C 0.731249 -4.7917e-05
21:47630951 C T 1.746248 -3.0880e-05
21:47641794 T C 0.345580 4.2256e-05
21:47642817 T G 0.075300 3.6754e-06
21:47649802 C G 1.129320 -1.0883e-05
21:47655027 C A 0.793348 8.8513e-06
21:47662446 C G 0.860193 -4.6537e-06
21:47666744 T G 0.135643 -1.1318e-05
21:47678774 G A 1.399240 -5.8910e-05
21:47692798 T C 0.760143 -3.4320e-05
21:47695220 G A 0.021607 -3.0644e-05
21:47699856 A G 0.213371 -7.6646e-06
21:47701218 T C 0.134608 -1.0878e-05
21:47704896 A G 0.788801 -9.4181e-07
21:47705673 A C 0.929585 -6.9738e-06
21:47707054 C T 1.293413 1.6722e-05
21:47711692 A C 0.073174 -6.0337e-05
21:47714719 A G 1.912541 1.5417e-05
21:47715106 G T 1.247312 -1.9699e-06
21:47716389 A C 1.422292 -4.5656e-05
21:47731495 A G 0.281803 2.0275e-05
21:47733570 C T 1.634455 -5.1902e-05
21:47734659 A G 0.732268 -2.0427e-05
21:47735469 A G 0.056945 -5.5758e-05
21:47735735 A T 0.546548 -7.7315e-06
21:47737887 A G 0.066711 -1.0378e-05
21:47742275 A G 0.052154 3.1622e-05
21:47742416 C T 0.030589 -5.1584e-06
21:47745803 A G 0.128538 -1.8110e-05
21:47749741 G T 0.047499 -1.7153e-05
21:47761925 A G 0.034351 5.4790e-05
21:47766113 G T 0.119041 -2.4232e-05
21:47766139 C T 1.219457 1.4802e-05
21:47767804 A G 0.056020 9.1256e-06
21:47777222 G A 1.812615 -2.3779e-05
21:47781347 G C 0.252879 2.7323e-05
21:47786524 G A 0.252191 2.3847e-05
21:47787002 C T 1.767712 -3.4030e-05
21:47787517 T C 0.192231 -2.1483e-05
21:47788686 A G 0.041293 -8.1856e-07
21:47797262 T C 0.035928 -4.9595e-06
21:47798319 A G 0.033607 3.5178e-05
21:47799492 T C 0.087378 5.0635e-05
21:47808679 T C 0.241509 2.6093e-05
21:47808772 A G 0.082558 5.3475e-05
21:47811855 T G 0.069217 2.1143e-05
21:47816953 A G 1.218924 1.8880e-05
21:47821588 G A 0.370719 3.5074e-06
21:47836403 C T 0.083642 4.4865e-05
21:47841941 G A 0.140035 -3.2538e-05
21:47842794 A G 0.049554 -1.3426e-05
21:47850033 A G 0.052391 2.8950e-05
21:47850484 C G 1.083340 4.1804e-05
21:47851753 G A 1.224945 2.4733e-05
21:47851796 A G 0.225059 2.5050e-05
21:47852049 A G 0.028378 -1.9134e-05
21:47852085 A G 0.157387 -6.3191e-05
21:47856670 A G 0.121998 2.4886e-05
21:47857440 T C 1.614182 -2.8848e-05
21:47858248 G A 0.046104 4.0358e-05
21:47863757 C A 0.424833 4.0455e-05
21:47863998 A G 0.025233 -3.9362e-06
21:47864932 A C 0.093665 8.2499e-06
21:47868321 C T 0.544633 1.5184e-05
21:47872133 G C 0.152973 -1.1401e-05
21:47888356 A G 0.707084 -5.8716e-06
21:47888387 A G 1.056000 -3.4435e-05
21:47892350 T C 0.020069 -4.1922e-05
21:47898033 A G 0.034708 -5.1584e-06
21:47901280 T C 0.045318 -2.7325e-06
21:47901631 T C 0.830409 8.0704e-06
21:47903881 G T 0.794685 -2.1204e-06
21:47914245 T C 0.055474 7.0625e-06
21:47917968 C T 0.164933 -2.5427e-05
21:47918662 G C 0.187281 3.7436e-06
21:47927424 A G 1.646815 -1.8571e-05
21:47929984 G A 0.065351 -2.4166e-05
21:47937336 A G 0.050067 -1.5129e-05
21:47952893 G C 1.344132 2.9043e-05
21:47954727 A G 1.540394 -2.5265e-05
21:47955719 G A 0.667290 2.6652e-06
21:47962186 G T 0.187391 -1.2511e-06
21:47963651 A G 0.894118 -8.0297e-06
21:47965873 T C 0.028511 -1.4372e-05
21:47966977 T C 0.277956 1.7123e-05
21:47970581 A G 0.452108 -1.8564e-05
21:47971060 T C 0.123669 -5.5980e-05
21:47973610 A G 0.570639 3.5002e-05
21:47974582 G A 0.893407 8.3775e-08
21:47975703 T C 0.129207 -2.3531e-05
21:47990366 C T 0.117044 2.5645e-05
21:47995221 T C 0.036723 -5.5727e-06
21:47997363 A G 0.148276 -5.2747e-07
21:48004492 T C 0.060116 -2.8718e-05
21:48018073 C G 0.035117 -4.1859e-06
21:48019868 A G 0.631498 -2.9160e-05
21:48022230 G C 1.369294 2.6065e-06
21:48024626 A G 0.162051 -1.3087e-05
21:48027400 C T 0.239756 -2.0587e-05
21:48027823 C T 0.076923 -1.2113e-05
21:48029696 A G 0.396896 5.8248e-06
21:48036885 C A 0.592740 3.2702e-05
21:48039219 T C 0.045192 3.2717e-05
21:48039411 A G 0.039716 1.7435e-05
21:48041492 T G 0.056266 -1.0118e-05
21:48043169 T C 0.096953 -5.9784e-06
21:48049163 G A 1.343292 -4.4669e-05
21:48056376 C T 0.028119 -8.8139e-06
21:48058518 T C 0.061667 -1.4650e-05
21:48063476 G C 1.570412 2.0802e-05
21:48070710 A G 0.040028 -4.8849e-05
21:48074663 C T 0.441014 -3.6750e-05
21:48081215 G A 0.281822 -3.4146e-05
21:48082656 A G 0.025100 2.2470e-05
21:48085617 A G 0.034286 -2.0440e-05
21:48086569 A G 1.768456 5.6594e-06
21:48088571 G A 0.197904 -2.8716e-05
21:48094803 G A 1.040634 1.4599e-04
21:48099610 C T 0.038943 -1.0271e-06
22:16495833 A C 0.156257 -1.0852e-06
22:16870425 T C 0.627509 3.0530e-05
22:16880098 G A 1.890908 5.6276e-06
22:16888577 G A 1.416089 -1.0007e-05
22:16952830 G C 1.976328 1.1680e-05
22:17054795 A G 0.251928 8.6088e-06
22:17056415 C T 1.016158 -1.7815e-05
22:17057138 T G 1.892469 -3.4776e-05
22:17057597 A G 0.559561 5.4903e-06
22:17070109 G A 0.051492 -2.4284e-07
22:17079911 G A 0.039661 -1.0165e-05
22:17080190 C G 1.238409 6.1852e-06
22:17091201 A C 0.420471 -4.4553e-05
22:17096864 C T 0.539395 1.2111e-06
22:17103078 G C 0.490146 -2.6111e-05
22:17108381 A G 0.062459 2.3385e-05
22:17128441 A G 0.053404 1.7808e-05
22:17131413 C T 0.101659 -4.2794e-05
22:17132490 A G 1.710248 -1.1812e-05
22:17133009 T C 0.240697 -8.2469e-06
22:17133464 G A 0.640311 -1.9880e-05
22:17196213 C T 0.085174 5.0785e-05
22:17196300 T C 0.225488 1.9221e-06
22:17198802 G A 0.697729 5.3567e-05
22:17199044 G A 0.094210 -7.2474e-06
22:17199548 T C 0.025545 -5.6451e-05
22:17201656 A T 0.079536 -6.2788e-06
22:17208423 G T 0.449157 -2.4419e-05
22:17211331 A C 0.083113 1.7435e-05
22:17212553 A G 0.020751 4.3432e-06
22:17214252 T C 1.607489 4.9031e-05
22:17217247 G A 0.085080 4.7714e-05
22:17217317 A G 0.126259 4.6788e-05
22:17225319 C A 1.460949 1.5574e-05
22:17265124 C A 1.722229 1.6979e-05
22:17278928 A G 0.037135 7.6536e-07
22:17280388 C T 0.606353 1.2823e-05
22:17281110 A C 0.111160 7.0057e-07
22:17282665 C T 1.691095 4.2772e-07
22:17283102 T C 1.083155 -1.1704e-05
22:17284363 A G 0.494154 1.5058e-05
22:17288988 C T 0.111257 -2.6872e-05
22:17300230 A G 1.160470 -1.1280e-05
22:17301217 G A 0.903362 -5.4771e-06
22:17301843 G A 1.730097 1.8463e-05
22:17314841 A G 0.100264 2.8364e-05
22:17315102 C T 0.488432 2.8090e-06
22:17316763 T A 0.032952 2.2086e-05
22:17318333 G A 0.043059 1.8913e-05
22:17318728 C T 0.033955 -5.7171e-06
22:17318864 A C 1.114165 5.0794e-05
22:17327157 A G 0.066624 -9.7493e-06
22:17327366 C T 0.481590 -1.5816e-05
22:17327595 T C 1.634270 3.4596e-05
22:17347846 C T 0.272562 1.4384e-05
22:17394800 A G 0.130817 2.4301e-05
22:17395610 A G 0.366554 -2.8500e-05
22:17396263 T C 0.093145 -5.1295e-06
22:17398800 C T 1.504031 -5.9806e-05
22:17401834 T G 1.557539 -5.5576e-05
22:17403618 G T 0.407874 -2.3393e-05
22:17407516 C T 0.358398 -4.4036e-05
22:17409268 A G 0.034175 -2.4980e-05
22:17409813 A G 0.798697 1.6340e-05
22:17410128 T C 0.607158 3.1837e-05
22:17412806 T C 1.450741 4.2910e-05
22:17414103 C T 0.179945 -9.8647e-06
22:17415572 C T 0.211573 -4.6357e-05
22:17419090 A G 0.646013 1.9008e-05
22:17427455 G A 0.059567 -4.9790e-05
22:17427664 C A 0.577968 3.5914e-05
22:17433992 T C 0.201751 9.3538e-06
22:17437133 A G 0.072982 8.4669e-05
22:17443179 G A 0.099079 -4.3400e-05
22:17443370 A G 0.054770 3.9805e-05
22:17445502 C A 1.153362 5.9972e-06
22:17446157 T G 0.161743 1.5008e-06
22:17446914 G T 0.244573 9.0518e-06
22:17446991 T C 1.460855 1.7125e-05
22:17450247 C T 0.062797 1.4770e-05
22:17450929 T C 0.064488 9.0724e-06
22:17450952 G A 0.064443 7.9178e-06
22:17453231 T C 0.041501 -6.0515e-05
22:17453902 A G 0.193837 -4.7411e-05
22:17467474 A C 1.458363 1.5194e-05
22:17469049 A C 0.758053 2.4145e-05
22:17469558 C T 0.098073 -6.3774e-05
22:17472032 T A 0.194581 1.4861e-05
22:17475406 C T 0.067276 2.4138e-05
22:17488195 A G 0.755804 2.5617e-05
22:17489958 T G 0.217934 -2.0395e-05
22:17489996 T G 0.033718 2.6521e-05
22:17491584 G A 0.563423 4.4288e-05
22:17492533 G A 1.581555 -1.2449e-06
22:17492989 C T 0.121420 -2.0741e-05
22:17493431 G C 1.678102 -2.3622e-05
22:17500869 A G 0.170302 -1.1151e-05
22:17520850 G T 0.084054 3.8146e-06
22:17525584 G A 1.062161 2.1676e-08
22:17529814 C T 1.172207 1.2811e-06
22:17542150 C T 0.060418 -1.5796e-05
22:17550694 G A 0.047129 5.1253e-06
22:17554656 C T 0.194685 -5.5272e-06
22:17561569 A G 0.045938 -1.7482e-05
22:17565013 G A 1.607856 -1.8468e-05
22:17568467 C T 1.154927 -1.3213e-05
22:17571355 A G 1.356476 1.0899e-05
22:17572941 A G 0.415453 -6.8525e-06
22:17573272 G A 0.979464 -9.0115e-06
22:17579013 C A 0.116681 -4.3557e-05
22:17579956 T C 0.067120 -4.6223e-05
22:17580813 C T 0.924937 -4.6426e-05
22:17581838 C A 1.027034 -2.2606e-05
22:17582776 T C 0.571152 -5.3647e-06
22:17585808 C G 0.379924 2.0840e-05
22:17586471 T C 1.564874 -2.1071e-05
22:17589209 T C 0.488244 -2.8545e-05
22:17589246 A G 0.226679 1.7969e-06
22:17594977 G A 0.125996 1.7939e-05
22:17595175 T C 0.137711 1.0292e-05
22:17595929 C G 0.444503 2.5446e-05
22:17597501 T C 0.023597 -1.2125e-05
22:17598310 T C 0.508933 -2.3977e-05
22:17599035 A G 0.199553 1.8357e-05
22:17599170 G A 0.121884 6.2274e-06
22:17600497 A G 0.098001 5.7256e-07
22:17600977 A G 0.725906 -3.8318e-05
22:17609916 T G 0.231044 -7.3090e-05
22:17619393 G A 0.118518 2.3580e-05
22:17622618 T C 0.430043 -1.6074e-05
22:17623408 A G 1.711732 -3.5891e-05
22:17625915 A G 0.113078 2.8524e-05
22:17630486 A C 1.065715 -2.3073e-05
22:17632133 T C 0.088150 -3.4593e-06
22:17632885 C T 0.543182 4.3661e-06
22:17633669 A G 0.044163 1.1539e-05
22:17633785 C T 1.702423 -2.0172e-05
22:17633837 T C 0.120196 -2.6137e-05
22:17635874 C A 0.082301 -1.0856e-05
22:17639837 G A 0.102214 -4.4667e-07
22:17641079 T C 0.770806 1.2499e-05
22:17643689 A G 1.703867 -2.7797e-06
22:17647520 A G 0.027018 2.2063e-05
22:17658716 C T 0.555770 -5.3024e-07
22:17659152 C T 0.192215 -1.2212e-05
22:17659774 A G 0.393784 2.8597e-07
22:17660501 G C 1.140090 -4.2680e-06
22:17661725 C G 0.075306 -3.4139e-05
22:17662699 G A 0.693971 -1.8351e-05
22:17664788 G A 1.729542 1.0410e-05
22:17666839 A G 0.046857 -1.5255e-05
22:17669306 C T 0.646237 -2.3298e-05
22:17671052 T C 0.049265 5.2254e-05
22:17671133 G C 1.022941 1.1117e-05
22:17674117 T C 0.543884 -4.7737e-05
22:17675900 A C 0.752343 -4.7964e-05
22:17677699 T C 1.003197 3.0952e-06
22:17678551 C G 0.198151 -1.0009e-06
22:17680519 C A 0.976724 -6.0525e-06
22:17682294 A C 1.420601 6.7508e-05
22:17684355 G A 1.852649 6.2405e-06
22:17688402 A G 0.221891 -3.1052e-05
22:17690409 A G 1.074180 -7.8055e-07
22:17690430 G C 0.220018 -9.1975e-06
22:17696027 G A 0.354412 -1.1660e-05
22:17699299 T G 0.833759 4.2416e-05
22:17701234 G A 1.210067 4.4541e-05
22:17702876 T G 0.188677 -4.8848e-05
22:17703119 A T 0.281157 1.1902e-04
22:17703658 T C 0.073742 8.8803e-05
22:17703731 T C 0.049356 3.5108e-05
22:17705622 C T 0.705091 2.5804e-05
22:17713433 A G 0.091107 8.6293e-06
22:17713763 A G 0.101611 1.5048e-05
22:17714006 A G 0.030241 -2.9033e-05
22:17714985 T C 0.032244 7.0267e-05
22:17718606 C T 0.133501 -3.3655e-05
22:17718699 C A 0.243242 9.1968e-06
22:17718911 C G 0.099196 -2.6819e-05
22:17721595 C T 0.241123 -4.0406e-05
22:17722024 A G 0.905102 1.2794e-05
22:17722536 A G 1.016908 -7.3315e-06
22:17722774 A G 0.049953 -3.6334e-05
22:17723712 T C 0.076864 8.4389e-07
22:17723899 A G 0.076231 -7.1555e-06
22:17724049 A C 0.680990 3.0481e-05
22:17724167 A G 0.151424 -6.0577e-06
22:17726469 G T 1.389700 1.4467e-06
22:17727648 T C 0.494547 7.8467e-06
22:17729044 G T 0.323099 -2.8531e-06
22:17729048 A C 0.111640 -4.7745e-06
22:17731977 C T 0.251188 -1.5091e-05
22:17733896 C T 0.189806 -4.7306e-05
22:17736410 C G 1.429033 -2.2190e-05
22:17736507 C T 1.694380 -2.6760e-06
22:17737992 C T 1.843084 -1.3570e-05
22:17738177 G A 1.860650 -1.1758e-05
22:17739511 A G 0.030326 1.5114e-05
22:17741737 A G 1.607064 -2.1439e-05
22:17741912 T C 0.120712 2.3508e-05
22:17742431 G T 0.069165 -5.8092e-06
22:17744553 C T 0.521345 2.9682e-05
22:17748210 G A 0.156598 1.3815e-05
22:17749096 A G 0.303433 1.4606e-05
22:17753505 A G 0.129346 2.4785e-05
22:17753699 A G 0.029352 -1.7351e-05
22:17760350 A G 0.145105 1.4139e-05
22:17762536 G C 0.025360 1.4168e-05
22:17766115 C T 0.161597 -7.0623e-05
22:17770181 G T 0.214432 1.0005e-06
22:17783324 T C 0.237354 -3.9826e-05
22:17784836 T C 0.270575 -2.5092e-05
22:17785300 G A 0.806649 -3.5731e-05
22:17788549 A G 0.179394 -2.9423e-05
22:17790885 T C 0.352870 -3.5525e-06
22:17791564 C T 1.268125 -2.6521e-05
22:17792855 A G 0.045325 -2.1697e-05
22:17793012 A G 0.328958 -4.9718e-05
22:17793969 G A 0.807344 1.7836e-05
22:17795408 G A 0.422477 -1.0612e-05
22:17796520 A G 0.312706 -9.6326e-05
22:17798848 G C 0.408494 -1.8095e-05
22:17800461 A G 0.037356 -1.3595e-05
22:17803593 G A 0.540479 -2.2857e-05
22:17809449 G A 0.251078 -4.4247e-05
22:17815696 G C 0.922039 -3.8452e-05
22:17817963 G A 0.093240 1.2406e-05
22:17818918 T C 0.035230 -2.3991e-05
22:17823261 T G 0.475539 1.1593e-05
22:17827684 G A 0.950579 5.4705e-06
22:17829955 C T 0.417478 -1.5692e-05
22:17831638 T C 0.187950 -4.2724e-05
22:17831813 T C 0.924989 -5.3884e-05
22:17838368 C T 0.688190 -3.1831e-05
22:17840791 C T 0.188664 1.4720e-05
22:17844929 T G 0.834745 9.3181e-05
22:17846148 C T 0.022023 -3.9363e-05
22:17846171 C T 1.019371 8.7961e-05
22:17850483 T C 0.099832 -4.0168e-06
22:17850661 T C 0.153742 1.0971e-05
22:17851683 C T 0.261250 9.3346e-06
22:17858763 G A 0.033698 6.8181e-05
22:17860253 G C 0.107856 -7.4374e-06
22:17860359 T C 0.038349 -4.4252e-05
22:17860634 G A 0.672405 -2.4751e-05
22:17861131 T C 0.048983 -2.1071e-05
22:17861535 G A 0.051161 -1.7137e-05
22:17862268 T C 1.126464 -2.3821e-05
22:17865945 A G 0.140372 -1.4639e-05
22:17867549 A G 0.025522 -7.2568e-06
22:17872652 C T 1.912291 7.3069e-06
22:17874348 T C 0.037408 -8.0440e-06
22:17876723 C T 0.023325 2.5083e-06
22:17881271 C T 0.220629 1.9441e-06
22:17887534 A G 0.896137 -4.6893e-05
22:17887725 A G 0.354652 4.6699e-05
22:17888514 A G 0.061142 -2.8449e-06
22:17891234 G A 0.254502 6.1233e-06
22:17895051 A G 0.605084 -5.3258e-06
22:17897544 C T 0.242161 7.2001e-06
22:17898183 T C 0.024071 2.7911e-05
22:17899841 A G 0.245050 4.3223e-06
22:17903917 A G 0.063826 4.4982e-06
22:17909524 G A 0.353483 3.7289e-05
22:17910704 G A 0.962066 9.7900e-07
22:17910844 C T 0.460599 -7.6304e-06
22:17913989 A G 1.892670 2.6861e-05
22:17915744 G A 0.042543 -1.2598e-05
22:17916154 C T 0.115600 -1.0602e-05
22:17917546 G A 0.208999 1.1019e-05
22:17918536 A G 0.910973 -3.1107e-05
22:17924567 G A 0.086803 -3.0031e-06
22:17927480 T C 0.198898 1.9550e-05
22:17927861 A G 0.278787 -7.3582e-06
22:17932859 A G 1.083184 -2.5230e-05
22:17946168 C T 0.196097 -2.0602e-05
22:17946202 T C 0.130735 -8.9516e-06
22:17946494 G T 0.350549 -1.0619e-05
22:17948917 C T 1.455071 -3.2778e-06
22:17949763 T C 0.384134 -1.5106e-05
22:17951206 C T 0.097816 2.7716e-05
22:17952520 C T 0.086229 -7.8170e-06
22:17954946 G C 0.025126 2.3155e-05
22:17954989 G A 0.025632 1.7820e-05
22:17958221 C A 0.090468 9.0833e-06
22:17958441 C T 0.590156 -1.6341e-05
22:17965444 A G 0.042121 7.6473e-06
22:17972676 A G 0.157062 3.2245e-06
22:17977024 C T 1.583314 -1.3588e-05
22:17982362 A G 0.355908 -5.6950e-05
22:17984525 A C 0.039472 6.1142e-06
22:17988804 G A 0.418358 -4.8007e-05
22:17989378 T C 1.670633 -2.6109e-05
22:17990852 A G 0.222790 1.4292e-06
22:17992131 G A 1.105574 -8.4808e-06
22:17992309 C T 0.056497 1.2329e-05
22:17992460 T C 0.030105 3.7829e-05
22:17995037 G C 1.936953 -1.9099e-05
22:17995145 T C 1.457879 -9.8783e-06
22:17999158 G A 0.789472 4.7059e-05
22:18002892 C T 0.122286 -1.0195e-05
22:18003341 A G 0.045792 1.9682e-05
22:18005596 A G 0.419095 1.2983e-05
22:18012158 T C 0.290024 -4.2175e-06
22:18015567 A G 0.031335 -1.6369e-05
22:18018821 A G 0.030605 -1.9776e-05
22:18020796 C T 0.109478 -7.7832e-05
22:18021505 C T 0.128135 -3.4677e-05
22:18021604 T C 0.416271 1.7915e-05
22:18022046 C T 0.029427 6.1492e-05
22:18024652 A G 1.563920 1.7681e-05
22:18025580 A G 0.389937 4.1436e-06
22:18029408 A C 0.077238 -7.4627e-05
22:18033199 A G 0.985735 -5.0677e-05
22:18036253 G A 0.784347 -3.2313e-05
22:18038786 A G 0.647386 -9.5437e-05
22:18042216 C A 0.089286 1.7195e-06
22:18042376 G T 0.377321 -3.0429e-06
22:18043643 T C 0.035259 3.3192e-06
22:18046537 G C 0.066475 2.0712e-05
22:18046944 G A 0.143936 -3.9139e-05
22:18047058 A C 0.350848 3.7344e-06
22:18051188 G T 1.314777 2.0116e-05
22:18053617 C T 0.043371 3.2729e-05
22:18054369 C T 0.630765 -4.5986e-06
22:18055271 A G 1.783520 1.3657e-05
22:18055357 C G 1.314556 -1.2991e-06
22:18068785 G A 0.408834 2.3650e-05
22:18072623 G C 0.363270 1.6404e-05
22:18076523 A G 0.043569 2.4281e-05
22:18079518 C T 0.123750 -2.1009e-05
22:18081422 A G 0.053345 1.3594e-05
22:18084272 G A 0.160470 -9.5801e-06
22:18086994 A G 0.702595 1.8974e-05
22:18090946 A G 0.210914 2.5425e-05
22:18102627 G A 0.190183 1.8710e-05
22:18102837 A C 0.988270 1.0411e-04
22:18103861 T C 0.545224 2.7623e-05
22:18105975 T C 0.033416 -1.5025e-05
22:18116033 G A 0.577715 2.8412e-05
22:18118296 C T 0.048655 9.8025e-06
22:18122180 T C 0.084343 2.7750e-05
22:18122995 T G 1.636033 -3.2838e-05
22:18123036 G A 0.096456 -3.2694e-05
22:18128960 A G 1.683561 -3.8805e-05
22:18161762 G A 0.060002 -2.4795e-05
22:18166806 T C 0.411003 5.0521e-05
22:18166960 G A 0.114922 1.1152e-05
22:18179100 C T 0.212754 -3.0709e-06
22:18188465 T C 0.060077 7.7836e-06
22:18201204 T C 0.263561 2.6702e-06
22:18207927 G T 1.685668 -3.6356e-05
22:18209920 T C 0.246991 9.4708e-05
22:18210409 G T 0.081798 4.5361e-05
22:18210822 G C 0.051878 2.2482e-06
22:18211205 C T 0.916410 -6.0706e-05
22:18218311 A G 0.038710 -1.1326e-05
22:18220831 G A 0.345031 6.0790e-05
22:18221167 G A 1.661895 -3.4458e-05
22:18222263 G A 1.359277 -1.6717e-05
22:18226327 G T 0.048116 8.0308e-06
22:18226612 G A 0.048035 4.7503e-06
22:18227564 A G 0.038369 8.3661e-06
22:18229187 C T 1.161048 -8.3535e-05
22:18229556 T C 0.086641 -2.2682e-05
22:18232368 A G 0.914184 -5.8726e-05
22:18234535 A G 0.342149 9.2871e-06
22:18235305 C T 1.031971 -3.2002e-05
22:18240602 A G 0.040469 1.0329e-05
22:18240907 C T 0.294052 -7.1702e-06
22:18241274 A G 0.036382 5.8433e-06
22:18246375 G A 0.824122 4.8240e-07
22:18247271 G A 0.068685 -4.3647e-05
22:18247625 G A 0.099345 -1.2110e-05
22:18251364 A G 0.111621 -7.2134e-06
22:18252273 C A 0.054984 -7.1442e-06
22:18255988 T C 0.118096 -1.7876e-05
22:18256129 T C 0.246076 3.9483e-05
22:18258344 G T 0.064939 1.3704e-05
22:18259071 T C 0.109151 3.1023e-05
22:18261028 G A 0.923924 -6.6157e-05
22:18261346 G A 0.105467 9.3153e-06
22:18262301 A T 0.669062 4.5128e-05
22:18262767 T C 0.061804 2.2600e-05
22:18263400 C G 0.831662 -1.1977e-04
22:18265172 T C 0.748776 3.1985e-05
22:18267982 T C 0.022497 -2.5862e-05
22:18272020 T C 0.051398 1.7990e-05
22:18273463 A G 0.512772 2.1356e-05
22:18275187 T G 0.044046 1.6054e-05
22:18276101 A G 0.602977 -2.3420e-06
22:18277314 T C 0.345749 -1.2673e-05
22:18278393 C T 0.039752 7.0329e-06
22:18279383 A G 0.091211 -3.0947e-05
22:18282526 T C 0.110102 -2.8963e-05
22:18284381 C T 0.023600 2.2264e-05
22:18288040 G A 0.081006 2.7762e-05
22:18289204 A G 0.587076 1.2520e-05
22:18289555 A G 0.136166 2.4967e-05
22:18292633 G A 0.722122 3.2311e-05
22:18293502 T C 0.034529 2.0892e-06
22:18295575 C T 0.767683 2.9625e-05
22:18296238 G A 1.017261 4.1562e-06
22:18296258 T C 0.055069 2.2334e-06
22:18298527 T G 0.685418 3.1747e-05
22:18299137 A G 0.047360 -7.8025e-06
22:18304392 T G 0.670974 2.2499e-05
22:18304891 T C 0.114837 -2.3324e-05
22:18307381 A C 0.115029 -2.6887e-05
22:18307634 A G 0.784750 8.6683e-06
22:18310229 T C 1.881209 -3.5741e-05
22:18310439 A G 0.125938 -2.3568e-05
22:18311845 G A 0.856590 1.6623e-05
22:18315983 T C 0.649272 2.9728e-05
22:18317095 C T 1.259776 -6.4031e-06
22:18317902 G A 0.093898 5.4040e-05
22:18319179 T C 0.594953 -3.0877e-05
22:18320739 T C 0.051044 -1.7806e-05
22:18326033 C G 0.133877 5.7190e-05
22:18329009 G A 0.025363 7.5074e-05
22:18330098 T C 0.028875 2.6058e-06
22:18331154 C A 0.479191 -1.0263e-06
22:18333467 T C 0.102042 2.3528e-05
22:18333639 T C 0.096901 -5.4867e-06
22:18334573 C T 0.067263 2.9457e-05
22:18336087 A G 0.032559 -2.4990e-06
22:18337880 T C 0.727899 1.4657e-05
22:18343191 T C 0.088166 1.0508e-05
22:18344169 T C 0.034338 -2.7733e-05
22:18348439 C T 0.485280 6.4818e-05
22:18348823 A G 0.209800 -4.3658e-05
22:18354186 T C 0.067318 -2.1288e-05
22:18358301 T C 0.028982 -2.0885e-05
22:18362573 A G 0.174255 -8.8278e-07
22:18369916 G A 0.452033 1.6437e-05
22:18380724 G A 0.092240 -7.0032e-06
22:18385944 A G 0.340481 -1.2011e-05
22:18389548 C G 0.215234 6.4723e-05
22:18393534 A C 0.933133 1.2344e-05
22:18395241 A G 1.475741 6.0818e-07
22:18398447 G A 0.928456 -4.5394e-06
22:18400366 C T 1.468201 1.4769e-05
22:18407740 T C 0.210732 2.0291e-07
22:18413750 A G 0.479214 -2.1362e-06
22:18413975 C T 1.835800 3.8231e-05
22:18414686 T C 0.028099 1.8979e-05
22:18421519 A G 0.034149 2.1889e-05
22:18430193 T C 0.455146 2.0044e-05
22:18439958 T C 0.479506 1.1218e-05
22:18444570 T C 0.060759 3.3897e-06
22:18452188 A G 0.042082 -8.2798e-06
22:18457986 C T 0.534117 2.0175e-05
22:18459041 T C 0.183457 -3.8593e-05
22:18465105 A G 0.526035 1.7198e-05
22:18470897 G T 0.482320 1.5671e-05
22:18472430 G A 1.072440 2.8842e-05
22:18482548 T G 0.033578 -1.7412e-05
22:18483388 G A 0.977601 -3.8045e-05
22:18485117 C G 1.017495 2.8610e-05
22:18486441 T C 0.270462 3.9932e-05
22:18488883 C G 0.428839 -1.4915e-05
22:18489048 C A 0.555552 3.8439e-05
22:18491211 T C 0.116587 -2.1675e-06
22:18493980 G A 0.200900 3.1986e-05
22:18495216 T C 1.297671 2.3672e-05
22:18495470 A G 0.498549 9.2452e-06
22:18501681 A G 0.134793 2.5883e-05
22:18504527 C T 1.151671 1.4812e-05
22:18504693 A G 0.400584 -1.0729e-05
22:18506073 G A 0.462248 7.7822e-06
22:18509948 A C 0.401022 1.4491e-06
22:18512462 G A 0.228039 -9.6777e-07
22:18516997 T C 1.269423 -6.3582e-06
22:18518829 A G 0.419555 -2.2351e-05
22:18519000 C T 0.096888 -1.9338e-05
22:18519096 T C 0.064186 -2.3802e-05
22:18520416 C T 0.084109 -4.0202e-05
22:18520582 A G 0.367100 -1.8343e-05
22:18522189 T C 0.509689 -3.0649e-05
22:18522327 G C 1.209768 -8.2816e-05
22:18526789 G T 1.170010 -8.0322e-05
22:18530984 G A 0.119433 -4.0917e-05
22:18531203 C G 0.119482 3.2037e-05
22:18533434 T C 0.656442 -6.7316e-06
22:18537145 G A 0.324787 3.0269e-05
22:18537610 C T 0.103954 1.2803e-05
22:18538076 T C 0.280787 8.8311e-06
22:18540577 C T 0.658818 -1.1681e-06
22:18542442 A G 0.579276 -2.6270e-05
22:18543688 G A 0.538450 -1.5139e-05
22:18545387 A G 0.926553 -7.3237e-06
22:18546700 T C 0.237656 4.9676e-06
22:18547507 G A 0.068977 2.9494e-06
22:18549740 C T 0.125834 -1.8214e-05
22:18551341 C T 0.214001 -4.5517e-05
22:18551487 T C 0.475072 -1.6695e-05
22:18553542 T G 0.166855 -2.7813e-05
22:18553808 A C 0.084382 2.3196e-05
22:18554932 A G 0.231203 8.3244e-06
22:18555681 T C 0.137737 -5.3386e-05
22:18563052 A G 0.182376 -1.4484e-05
22:18566288 G C 0.039888 1.4182e-05
22:18571008 A G 1.285078 2.8533e-05
22:18571828 C T 1.820619 -2.2219e-05
22:18573003 A G 0.025652 -1.9985e-05
22:18574488 A G 0.022948 -1.1995e-05
22:18574715 T C 1.818104 -2.4008e-05
22:18576447 T C 0.037223 -9.4612e-06
22:18577338 C T 0.530916 -7.0321e-05
22:18578511 A G 0.085391 -3.4538e-05
22:18581665 T C 0.305663 -6.4251e-05
22:18582532 A G 0.041696 5.0269e-05
22:18583247 T C 0.115211 -3.9097e-05
22:18583293 C T 0.121780 2.9558e-05
22:18584433 C T 1.305517 3.8654e-05
22:18586169 C T 0.150421 1.1311e-05
22:18586686 G T 0.023354 2.0023e-05
22:18590899 A C 0.150460 -1.0514e-05
22:18592189 C A 0.023600 1.8876e-05
22:18592194 A C 0.026655 -8.3383e-07
22:18592684 A C 1.972115 -1.4452e-05
22:18594931 C T 0.119054 1.5983e-06
22:18595352 G T 0.399230 -1.5799e-05
22:18596449 T G 0.551489 2.7313e-05
22:18597209 T C 0.115409 -5.1612e-06
22:18599291 G A 0.139619 2.3621e-05
22:18601415 G A 0.832317 8.4125e-06
22:18607638 A G 0.037765 1.0400e-06
22:18608627 C T 0.174791 6.7007e-05
22:18609128 T C 0.027956 -3.8173e-06
22:18610798 G A 0.090127 -8.1479e-06
22:18612226 A G 0.119690 6.0497e-05
22:18613603 T C 0.036840 -6.5770e-06
22:18614874 C A 0.250357 1.6689e-05
22:18616145 A G 0.146036 6.0891e-05
22:18619913 T G 0.147098 7.5481e-05
22:18631365 T C 0.207259 4.0202e-05
22:18633978 C A 0.696074 2.1964e-05
22:18635717 G A 0.025317 4.3275e-06
22:18637533 T C 0.043591 -4.5294e-06
22:18639402 A G 0.372442 -2.1730e-06
22:18639780 T C 0.024616 -2.5836e-05
22:18642145 G A 0.335771 -7.4042e-06
22:18642181 G A 0.250886 7.0454e-06
22:18644702 C T 0.025623 -2.2830e-08
22:18648937 T C 1.326072 -7.0133e-06
22:18649922 G A 0.673928 4.5064e-06
22:18650682 T C 0.675979 1.0509e-05
22:18876630 G C 0.141771 4.2406e-05
22:18890037 A G 0.289807 -1.9045e-06
22:18890615 A G 0.169315 2.1010e-05
22:18891398 G A 1.732414 1.1219e-06
22:18892575 A G 0.474189 4.3126e-06
22:18895227 T C 1.252019 -3.0040e-05
22:18895694 G T 0.159250 2.6364e-05
22:18896464 T C 0.279070 -1.6275e-05
22:18901004 T C 1.873491 1.2500e-05
22:18905117 G A 1.875575 1.4290e-05
22:18908875 G A 1.138594 -3.5343e-06
22:18910355 T G 0.084826 -3.4263e-06
22:18912677 T C 0.073696 -2.8574e-06
22:18912678 G A 1.112611 -2.3204e-05
22:18915763 G T 0.782283 3.8638e-05
22:18915963 A G 0.392161 2.2191e-05
22:18919755 A C 0.775204 -2.3979e-05
22:18921507 A G 0.062966 2.0428e-05
22:18923349 A G 0.054024 -1.8492e-05
22:18924956 T G 0.447888 1.0026e-06
22:18935842 A C 0.091620 -9.6735e-07
22:18936282 A C 0.026239 7.9753e-06
22:18937957 A G 1.557987 2.0007e-05
22:18944080 C T 0.023067 8.9607e-06
22:18946210 G A 0.130018 3.1729e-06
22:18951507 C T 0.528326 -1.2314e-05
22:18955595 A G 0.088549 2.5886e-06
22:18956203 G A 1.466808 6.2159e-05
22:18959581 C T 1.816104 1.4234e-05
22:18963340 A G 1.293400 5.7432e-05
22:18966859 A G 0.184668 2.5409e-07
22:18966904 T G 1.089173 -3.2532e-06
22:18971224 A G 1.405232 2.0445e-06
22:18972450 G A 0.184600 -8.7639e-06
22:18981291 T C 0.037590 2.1955e-05
22:18982953 A G 0.044218 -3.2721e-06
22:18983750 T G 1.378015 -5.0639e-06
22:18990128 C A 0.390203 -3.0966e-06
22:18994633 A G 0.024584 3.0998e-06
22:18995855 C T 0.043974 1.3597e-05
22:19002159 T C 0.233469 2.3605e-06
22:19003938 T C 0.279307 1.0442e-05
22:19004772 C G 0.575264 -2.6493e-06
22:19009167 T C 0.576274 -3.5769e-06
22:19024651 T C 0.613977 -1.3177e-06
22:19025082 T C 0.039271 -3.5799e-05
22:19044262 T C 0.044228 2.1725e-05
22:19047047 A G 0.024844 -3.2852e-06
22:19057188 G A 0.751477 2.1212e-05
22:19059888 T C 0.079825 1.3685e-05
22:19062020 G A 0.068792 -1.9064e-05
22:19062060 T C 0.028356 2.2339e-05
22:19065006 T C 0.750458 2.1563e-05
22:19069493 T C 0.799518 1.1188e-05
22:19076575 A C 0.037350 4.2811e-06
22:19076797 A C 0.386344 -4.7498e-06
22:19103298 G T 1.828056 7.2847e-05
22:19104186 T A 0.511218 1.1448e-05
22:19104439 C T 0.049116 -9.4038e-06
22:19104877 G T 0.122978 3.3167e-05
22:19107596 G A 0.835132 1.0757e-05
22:19113860 A C 0.174992 -1.2890e-05
22:19113928 A G 0.067825 -1.5864e-05
22:19119545 T C 0.355856 -1.8857e-05
22:19119938 A G 0.357453 -2.1896e-05
22:19121872 A G 0.114568 1.4159e-05
22:19124865 T C 0.060664 6.1805e-07
22:19132061 T C 0.092538 -1.0641e-05
22:19132325 G A 0.703961 -1.7361e-05
22:19134440 G A 1.022916 -2.9361e-05
22:19135330 A C 0.038009 -3.1677e-06
22:19135603 A G 0.484900 -2.5309e-05
22:19143047 C A 0.285483 2.7681e-07
22:19145323 A G 0.299184 3.6311e-05
22:19147441 T C 1.361952 4.4986e-06
22:19150281 A C 0.428507 -1.6056e-05
22:19155481 A G 0.050638 -1.8327e-06
22:19156117 C T 1.160672 -2.3969e-05
22:19160414 C T 0.028855 -1.4857e-05
22:19172006 C T 1.258455 -2.7741e-05
22:19182813 C T 1.916475 3.1491e-05
22:19184095 C T 0.995345 -3.4351e-05
22:19190143 T C 1.107541 -2.8401e-05
22:19196615 T C 0.037957 1.0660e-05
22:19197381 T C 0.088858 4.2044e-05
22:19200927 T C 0.190958 4.4076e-06
22:19201194 A G 0.038499 1.0645e-05
22:19203060 T C 0.091305 -2.5606e-07
22:19210740 C T 0.080867 1.3432e-05
22:19221406 G T 0.888360 -5.2311e-05
22:19223352 C T 0.135510 1.0486e-05
22:19229228 T C 0.043614 3.5414e-05
22:19263698 T C 1.235413 -3.3799e-05
22:19267580 C A 0.082132 -5.3339e-05
22:19269267 T C 0.088932 2.9459e-05
22:19270222 A G 0.029248 -7.3622e-06
22:19274261 C T 0.339978 3.7121e-05
22:19276340 A G 0.105360 -1.6499e-05
22:19277809 T G 0.135435 4.3242e-06
22:19287227 C T 0.030852 -7.2806e-06
22:19292446 G T 0.454549 2.0570e-05
22:19293768 G C 0.945675 3.6725e-05
22:19294533 T C 0.359491 1.3505e-05
22:19295688 C T 0.072051 1.4117e-05
22:19314032 C T 0.723264 5.2273e-05
22:19327744 G A 1.925155 -1.0718e-06
22:19343881 T C 0.092730 1.3976e-05
22:19348896 T C 0.024078 -6.2222e-06
22:19367956 A C 0.052625 2.6247e-05
22:19371052 T C 0.231823 -3.2116e-05
22:19381507 T C 0.075251 4.7111e-06
22:19382559 C T 1.907075 1.7828e-05
22:19387965 G T 0.086505 -2.5972e-05
22:19388746 C T 0.071132 1.2967e-05
22:19414222 G T 0.064521 -2.4804e-05
22:19420109 C T 0.179458 1.7417e-05
22:19434626 A G 0.050768 3.8475e-06
22:19439165 T C 0.990960 -4.7151e-05
22:19443931 T G 0.035990 1.8336e-05
22:19451186 A C 1.647841 -4.1931e-05
22:19455430 C G 0.071626 9.9422e-06
22:19456264 C T 0.041926 -2.0506e-05
22:19460180 A G 0.087063 -2.2183e-05
22:19469544 G A 0.051378 6.0854e-05
22:19470249 A G 0.024269 1.6936e-05
22:19473140 A G 0.040316 5.8617e-06
22:19491392 T C 0.083113 -7.9005e-06
22:19491395 A G 0.033413 -1.3069e-05
22:19497230 C T 0.110021 6.0583e-05
22:19501363 C T 0.324008 5.8846e-05
22:19501767 A G 0.105804 4.1102e-05
22:19507447 C A 0.060908 -8.4313e-06
22:19518079 C T 1.559918 -1.7720e-05
22:19521298 G A 0.261575 3.2106e-05
22:19532378 G A 1.107580 1.6891e-04
22:19547442 C T 0.061151 3.8240e-05
22:19550778 T C 0.391054 2.4868e-05
22:19556423 C G 0.094525 7.8699e-06
22:19556893 A G 0.181153 3.9927e-05
22:19559303 A G 0.512094 1.9073e-05
22:19563347 C T 0.223774 -1.0754e-05
22:19564765 C T 0.059029 -2.9184e-05
22:19569504 A G 0.876513 3.1803e-05
22:19571194 T C 0.279066 4.6409e-05
22:19575131 C A 0.129479 1.8900e-05
22:19576053 T C 0.213997 -7.0785e-06
22:19577438 T C 0.041413 -1.1460e-06
22:19581164 T C 0.035405 3.2958e-06
22:19581331 T C 0.436453 5.1688e-05
22:19582066 T C 1.083999 2.2023e-05
22:19593854 C A 0.631196 3.9631e-05
22:19594775 C T 0.237581 -5.6533e-06
22:19595315 A C 0.192010 1.0279e-06
22:19595544 C T 0.179556 2.3936e-05
22:19597257 T G 0.042371 2.1521e-05
22:19598694 C T 0.138811 -3.2019e-05
22:19602231 G C 0.449651 -4.6993e-05
22:19606703 G A 1.336404 -3.4960e-05
22:19611680 T C 0.040745 1.9374e-05
22:19614652 T C 0.118184 8.1886e-06
22:19616331 C T 0.207149 1.0477e-05
22:19618220 T C 0.087712 -3.5594e-05
22:19618257 T G 0.107580 -2.7540e-06
22:19620982 C T 0.245232 4.2849e-06
22:19621011 T C 0.946937 -1.3956e-05
22:19624256 G T 0.050349 1.1135e-05
22:19626529 C T 0.191332 1.0549e-05
22:19629784 A G 0.022799 1.8545e-05
22:19632604 T C 0.050492 -1.1994e-06
22:19633250 A C 0.365142 -9.7044e-06
22:19633486 T C 0.561200 3.0251e-06
22:19633746 T C 0.085972 6.8545e-05
22:19634877 T C 1.087676 -1.8190e-05
22:19636006 T C 0.205458 -5.3398e-06
22:19639383 G A 1.573288 -2.5900e-05
22:19640667 C T 1.796156 3.7574e-05
22:19643245 A G 1.467029 5.8737e-05
22:19643555 G A 0.334921 -1.5293e-05
22:19643844 A G 0.647903 1.8899e-05
22:19647198 C A 0.079127 6.9991e-05
22:19649005 A G 0.318276 -1.1408e-05
22:19652901 A G 0.077208 -2.9369e-05
22:19652982 A G 0.199209 3.5372e-05
22:19653058 G T 0.240808 2.2210e-05
22:19654562 G T 0.569328 4.2261e-05
22:19659099 G A 1.139493 7.3892e-06
22:19662319 C T 0.021747 -1.0194e-05
22:19667724 A G 0.075349 -4.5914e-05
22:19675944 T G 0.563297 1.6195e-05
22:19678655 T C 0.850763 -5.4889e-06
22:19681267 C T 0.155712 -9.6062e-06
22:19683316 C G 0.359706 -3.6625e-05
22:19685895 C T 0.636270 2.2128e-05
22:19690656 C T 0.246598 1.5118e-05
22:19691502 C T 1.324917 -1.3141e-05
22:19693418 A C 0.046665 1.5270e-05
22:19699621 C T 0.317111 1.4117e-05
22:19701341 T C 0.028067 2.8897e-06
22:19717043 A C 0.046178 -1.8139e-05
22:19717856 T C 0.027164 -3.0685e-06
22:19718152 A C 0.128168 -4.0964e-07
22:19720478 G A 0.523062 4.0438e-05
22:19721988 A G 0.104370 -1.6881e-06
22:19724224 C T 0.663671 6.8673e-06
22:19725256 T C 0.173795 9.4997e-06
22:19729138 G A 0.946924 5.2019e-05
22:19729424 T C 0.246887 -1.2359e-05
22:19732685 T C 0.062956 -1.9219e-05
22:19735854 C T 1.149512 -8.2697e-06
22:19736165 T C 0.146591 2.1667e-05
22:19737621 C T 1.338241 -1.8691e-05
22:19738355 T C 0.495423 -4.3374e-05
22:19745891 T G 0.104149 -2.6726e-05
22:19747487 A G 0.032857 -5.2817e-06
22:19750645 A G 0.044887 4.2953e-05
22:19751065 T C 0.038719 -1.9206e-05
22:19757339 C T 0.916972 -3.0285e-05
22:19757892 A G 0.395884 -2.7914e-05
22:19759115 C T 0.036467 1.0609e-05
22:19765631 G A 0.076696 -3.6245e-05
22:19766782 T C 0.365409 1.4214e-05
22:19769668 C G 0.338637 -5.8537e-06
22:19770886 A G 0.370917 5.1063e-06
22:19773308 C T 0.672499 -4.3091e-06
22:19781823 T C 0.443808 2.5745e-06
22:19785391 A G 0.131440 -3.9897e-05
22:19787497 T C 0.216597 -3.7941e-07
22:19789541 C A 0.220590 -2.4685e-06
22:19799174 T C 0.102461 -4.9660e-06
22:19807031 T C 0.096255 1.7182e-05
22:19808769 T C 0.378762 -6.2833e-05
22:19808874 A G 0.063316 1.2557e-05
22:19808938 C A 0.024866 -1.8829e-05
22:19809420 T C 0.064410 1.5630e-05
22:19813675 A G 0.047237 1.3855e-05
22:19814416 A G 0.900928 -3.5465e-05
22:19815209 G T 0.296535 -5.7962e-05
22:19822294 A C 0.082541 -2.5022e-06
22:19826640 A G 0.478370 3.4983e-05
22:19829803 G A 1.956035 -1.3356e-05
22:19833781 A G 0.464007 -5.8430e-05
22:19833911 G C 0.097544 -2.4882e-05
22:19833926 G C 0.472595 3.0119e-05
22:19836102 T C 0.045575 6.9581e-05
22:19837575 T C 0.684580 1.7700e-05
22:19839438 T C 0.120832 -3.3240e-05
22:19844671 A G 0.220463 2.7811e-05
22:19845283 C G 0.488289 -5.9944e-05
22:19849202 A G 0.072356 -6.8251e-06
22:19850397 A G 0.164625 -2.7011e-05
22:19858067 G A 1.827845 -3.5393e-05
22:19867402 A G 0.057954 -2.1478e-05
22:19868218 G A 1.454347 -1.1465e-05
22:19873357 T C 0.435830 -1.6724e-05
22:19873606 T C 0.047373 1.2973e-05
22:19874955 T C 0.051489 -6.5978e-05
22:19878362 C T 0.576897 2.8940e-06
22:19882984 G T 0.335524 8.5010e-07
22:19885548 T G 0.335959 -9.8246e-08
22:19887769 A C 0.046675 2.6336e-05
22:19889825 T G 0.456253 2.4105e-05
22:19891698 T C 0.177527 4.8587e-06
22:19898837 G A 1.099261 1.1871e-05
22:19899839 A G 0.585492 1.4499e-05
22:19899977 T G 0.290573 -1.3089e-05
22:19904898 A G 0.052310 -7.8991e-06
22:19906511 A G 0.292167 -1.3083e-05
22:19907099 A C 0.699057 1.4338e-05
22:19908219 T C 0.766885 -7.7969e-06
22:19909285 C G 0.740659 -2.5711e-05
22:19912015 C T 1.518037 -2.2499e-05
22:19914854 C T 0.119813 -3.4882e-05
22:19915326 G A 1.123565 1.0394e-05
22:19918723 A G 0.056899 -6.1990e-07
22:19920747 T C 0.034776 -2.3444e-05
22:19923441 G C 1.125487 8.5332e-06
22:19930159 T C 0.562729 -1.1815e-05
22:19930274 T C 0.029135 1.7079e-06
22:19930810 C T 0.085320 2.0519e-05
22:19937638 G T 1.045536 3.0549e-05
22:19940583 A G 0.245277 -1.8219e-05
22:19941703 T C 0.136779 9.7398e-06
22:19942997 G A 1.030150 5.2901e-05
22:19947942 A C 0.149065 7.3300e-06
22:19951271 A G 1.034448 -2.9653e-05
22:19951804 A G 0.043312 9.9462e-06
22:19952132 T C 0.497465 1.5281e-05
22:19952224 C T 0.098826 2.6618e-05
22:19955692 T C 0.310976 1.4267e-05
22:19959473 T C 1.724786 -3.8589e-05
22:19962203 G T 0.088656 4.5277e-05
22:19962380 T C 1.898646 5.3624e-07
22:19965563 T C 0.025499 -1.2759e-06
22:19968597 T C 0.326735 2.3346e-05
22:19969106 G A 0.697801 -5.4308e-06
22:19979713 A G 0.143057 3.7313e-05
22:19982682 C T 0.201861 -3.0436e-05
22:19988167 A G 0.568266 -3.5817e-05
22:19998655 C G 1.585839 -2.9235e-05
22:20005258 T G 1.514142 -2.1081e-05
22:20005259 T C 0.059554 -6.0591e-06
22:20010262 T G 0.020799 -1.6151e-05
22:20011989 A G 1.823872 7.0991e-05
22:20012968 C T 1.295867 2.1000e-05
22:20014152 G A 0.759815 -1.5423e-05
22:20019791 T C 0.033948 1.4307e-05
22:20022296 A G 0.024308 -3.6173e-05
22:20024596 G C 0.025821 -2.2961e-05
22:20025951 T C 0.494297 1.1011e-04
22:20043630 T C 0.037768 9.6254e-06
22:20045411 G A 0.750688 5.8829e-06
22:20046344 G A 0.478847 2.8562e-06
22:20050019 T C 0.321191 2.6575e-04
22:20051787 T C 0.025522 -2.1418e-06
22:20052442 G A 0.243411 -6.7328e-05
22:20057806 T C 0.501311 8.8846e-05
22:20060137 A G 0.092006 6.3245e-05
22:20084368 T C 0.050291 -2.0651e-05
22:20084821 C T 0.508264 1.3831e-05
22:20088663 G C 0.158442 2.9686e-05
22:20093317 G A 0.371881 1.5738e-04
22:20093967 A G 0.067403 3.2463e-05
22:20098544 A G 0.183357 -1.1599e-04
22:20099019 T C 0.021056 1.4887e-06
22:20103264 T C 0.080308 -1.5513e-06
22:20122091 G A 0.106892 -6.5058e-05
22:20127554 G A 0.759329 3.7414e-05
22:20139204 C A 0.085651 1.2691e-06
22:20144663 G T 1.666082 2.0248e-05
22:20156058 T C 0.046315 4.3788e-05
22:20158333 A C 0.353509 -5.6128e-06
22:20165266 A G 0.123098 5.5580e-06
22:20167010 T G 0.127022 -2.4076e-06
22:20169499 G A 0.945305 -2.7432e-06
22:20171653 T C 1.650626 5.4699e-06
22:20179096 C A 1.325254 -6.8841e-07
22:20179255 C T 0.962423 1.1592e-05
22:20181043 A G 0.031984 2.9849e-06
22:20181211 A G 0.140161 -9.9184e-06
22:20182069 T G 0.316462 2.4740e-05
22:20185457 A G 0.399941 -4.0174e-06
22:20189077 T C 0.569759 -1.5194e-05
22:20189408 A G 0.093058 5.4004e-05
22:20190055 T C 0.466454 2.7427e-05
22:20192586 C A 1.425593 -8.3058e-06
22:20196046 A C 0.307529 -1.8894e-05
22:20202729 A G 0.596177 1.7137e-05
22:20202959 T C 0.781079 1.9644e-05
22:20209030 C T 0.304381 -1.8607e-05
22:20214783 A G 0.245219 1.1763e-05
22:20214899 T C 0.849358 8.3370e-05
22:20216804 G T 0.724225 5.9371e-06
22:20218260 A G 0.297194 2.6380e-06
22:20219648 A G 1.017232 7.0669e-06
22:20220111 G T 0.054828 -1.3028e-05
22:20222641 A G 0.055130 -1.5225e-05
22:20222915 G A 0.156536 -2.2533e-07
22:20223025 T G 0.792280 1.2922e-05
22:20223508 T C 0.152258 3.0565e-05
22:20226455 C T 1.166342 1.4625e-05
22:20233231 T C 0.151460 -4.2188e-05
22:20233268 C A 1.293754 2.8382e-05
22:20233865 A G 0.105233 -1.8653e-05
22:20234817 T C 0.673567 -1.8159e-05
22:20241160 T C 0.484203 -1.3845e-06
22:20244815 A G 0.275460 -2.3018e-05
22:20245174 C T 0.539070 8.3430e-06
22:20248391 A G 0.966688 5.6183e-05
22:20248996 A G 0.051424 2.5572e-05
22:20258973 A G 0.241661 -4.4900e-05
22:20260814 T G 1.949268 9.0603e-06
22:20262166 A G 0.022205 -2.4927e-05
22:20267213 A G 0.646659 3.6065e-06
22:20267271 A G 1.922694 6.3984e-06
22:20271287 A G 0.285727 -1.5675e-05
22:20272957 A G 0.064654 -1.1778e-05
22:20278529 A G 0.027917 2.2594e-05
22:20280634 T C 0.087842 -1.4744e-05
22:20282243 C T 0.236569 -1.5752e-05
22:20283228 T C 0.269634 -7.9153e-06
22:20283560 C T 0.221881 5.3881e-05
22:20284656 T C 0.045630 -1.7981e-05
22:20286099 G T 0.507420 1.0830e-05
22:20293625 A G 0.893082 -4.2369e-05
22:20306993 T C 0.929747 -4.3003e-05
22:20311646 T C 0.078185 9.2538e-06
22:20708685 C T 1.340137 -5.9551e-05
22:20718116 A G 0.051024 2.8165e-05
22:20733495 G T 0.181925 -4.8134e-05
22:20744977 G A 0.101111 -5.2267e-06
22:20745201 G A 0.784448 3.4835e-05
22:20749042 A G 1.443493 -8.3121e-06
22:20751280 T C 0.123033 1.4899e-05
22:20752648 G A 1.415764 4.6614e-05
22:20754039 A G 0.423259 2.3238e-05
22:20765989 A C 0.541014 -9.1981e-06
22:20767717 A G 0.156955 -1.8428e-05
22:20775167 T C 1.170088 -6.9986e-07
22:20775274 T C 0.273964 3.3382e-06
22:20779768 C G 1.238627 -9.9901e-06
22:20780296 A G 0.086959 -1.0832e-05
22:20781371 T C 0.169727 -9.7480e-06
22:20782173 T C 0.020900 8.4986e-06
22:20783485 A C 0.339682 -5.7535e-06
22:20784050 A T 0.121060 -3.7410e-06
22:20789074 C T 0.858537 -2.6067e-05
22:20791438 A C 0.752908 -3.0368e-05
22:20793914 C T 0.833752 -1.9545e-05
22:20797460 G T 0.093480 -4.4730e-07
22:20806397 A C 0.089669 3.3835e-05
22:20810752 T C 0.023922 -4.2211e-05
22:20827099 C A 0.178430 4.3553e-05
22:20832336 T C 0.700719 -8.8954e-06
22:20834255 C G 0.051070 6.0598e-06
22:20839810 T G 0.111316 -5.3147e-05
22:20843885 G T 1.889304 -1.0039e-06
22:20846641 G A 1.709774 1.8179e-05
22:20860931 T C 0.552118 2.7585e-05
22:20861290 T A 0.065741 -6.4307e-05
22:20862548 T C 0.021049 -5.2170e-05
22:20862646 G T 1.133254 4.9859e-05
22:20872855 T C 1.602714 -2.5653e-05
22:20881385 G T 0.163392 -1.4370e-06
22:20881678 A C 0.053063 -6.6144e-05
22:20889102 G A 0.309129 -5.9627e-05
22:20893767 A G 0.026609 -3.0501e-05
22:20906367 A G 0.049726 -3.7283e-05
22:20910482 T C 0.039625 4.1882e-05
22:20927716 C T 0.107894 -6.0421e-06
22:20928809 T C 0.547571 3.7395e-05
22:20946302 T G 0.646406 7.1567e-05
22:20947367 A G 0.207152 1.2317e-05
22:20950328 C T 0.411217 -2.6135e-05
22:20954760 G A 1.477786 5.3361e-05
22:20954866 A G 0.333966 1.0812e-05
22:20956242 T C 0.449391 -4.0348e-07
22:20956906 T C 0.531072 8.1019e-05
22:20957037 A G 0.495401 2.9339e-05
22:20962211 C A 0.737607 -3.3839e-06
22:20963040 A G 0.375393 6.8167e-05
22:20965555 C T 1.226890 9.1037e-05
22:20966457 A G 0.709862 1.1640e-06
22:20967756 A G 0.078974 -7.9999e-06
22:20970288 G A 0.198524 2.4112e-06
22:20977048 T C 0.158847 1.6542e-05
22:20979980 G A 0.431695 1.5581e-05
22:20983830 G T 0.209661 1.0727e-05
22:20985000 A C 0.323709 1.8091e-05
22:20990519 A G 1.216993 3.3375e-05
22:20991771 G A 0.569328 1.2948e-05
22:20992947 C T 0.057221 -6.6232e-06
22:20993477 G T 1.638262 -1.2047e-06
22:20993519 A G 0.734436 1.2135e-05
22:20995466 T C 0.033344 1.8596e-05
22:20996595 T C 0.859358 -1.6075e-05
22:20997483 T C 1.669789 -1.2024e-05
22:20999626 C T 0.036665 6.8436e-06
22:21000181 G A 1.948197 -1.1037e-05
22:21001028 T C 0.092188 2.6840e-05
22:21001422 T G 0.843236 -9.9745e-06
22:21005078 G A 0.156183 -7.8279e-06
22:21005673 A G 0.094178 1.8922e-06
22:21005697 G A 0.364042 1.9482e-05
22:21006192 C A 0.743586 -3.9858e-05
22:21009329 A G 0.148597 3.0439e-05
22:21012438 C A 1.410659 -4.1386e-06
22:21024880 G A 1.199693 1.5168e-05
22:21026003 G A 1.106025 4.8256e-06
22:21032419 G A 0.681711 -1.3624e-06
22:21052014 A G 1.270157 -1.6440e-05
22:21062168 T C 0.109329 3.0573e-06
22:21062177 T C 0.045776 -2.0138e-05
22:21069073 A C 0.082775 -3.6277e-05
22:21075537 C A 0.731291 1.3210e-05
22:21078991 T C 0.028742 -3.6581e-05
22:21081964 T C 1.941539 5.8065e-06
22:21082748 A C 1.921954 7.7484e-07
22:21096157 A G 0.200394 -1.2207e-05
22:21106550 A G 0.052534 1.4348e-05
22:21110240 C T 1.953192 8.6814e-06
22:21120359 A C 0.036301 1.3080e-05
22:21123565 C T 0.775564 -2.2059e-05
22:21134023 A G 0.061622 -1.6270e-05
22:21139239 C T 0.029511 2.0598e-05
22:21139242 T C 0.156868 -2.8713e-06
22:21154393 G T 0.900253 1.3562e-05
22:21165311 C T 0.028852 6.5961e-06
22:21174444 T C 0.077114 5.8554e-07
22:21194511 C G 0.046396 -2.4258e-05
22:21209653 G A 0.208765 -4.6426e-06
22:21219710 T C 0.031926 3.1287e-05
22:21221805 G A 0.313050 3.2486e-06
22:21224023 G A 0.079821 3.2936e-05
22:21236559 A G 0.048126 -3.7314e-05
22:21241854 C T 0.658413 1.8165e-05
22:21242879 G A 0.062089 -1.4620e-05
22:21244675 A G 0.062330 -3.1049e-05
22:21260951 T G 0.078280 1.4169e-06
22:21261417 T C 0.032319 8.5200e-06
22:21263353 A G 0.108193 3.4152e-06
22:21273196 G A 0.156163 -3.6888e-06
22:21300308 C T 1.618635 -2.6886e-05
22:21303818 T C 0.404784 5.4434e-06
22:21305473 T G 0.063858 2.1985e-05
22:21306400 G A 1.374328 -2.2610e-05
22:21306743 G A 1.374958 -2.4135e-05
22:21316258 A G 0.146442 -2.5975e-05
22:21317432 T C 1.287424 2.9791e-05
22:21320103 A G 0.168575 -1.8631e-05
22:21320321 T C 1.159315 4.7211e-05
22:21323357 C T 0.997101 -2.6077e-05
22:21323466 G A 0.671860 2.4069e-05
22:21327589 T C 0.267050 1.6735e-05
22:21328568 A G 0.058558 1.4503e-05
22:21330266 C T 1.049833 1.9576e-05
22:21331032 T C 0.021020 -8.4096e-06
22:21331918 G C 0.839526 -3.9500e-06
22:21334924 C G 0.839312 2.6425e-07
22:21335135 A C 0.100020 -1.3977e-06
22:21337174 A T 0.092701 -3.0083e-06
22:21337325 A G 0.521744 3.0768e-06
22:21338036 T G 0.117655 2.5913e-05
22:21338543 C T 1.448732 8.8689e-06
22:21340088 C T 0.789817 1.4923e-05
22:21342811 T C 1.138915 1.6938e-05
22:21343391 C G 0.233725 -7.8578e-05
22:21344592 C A 0.984644 5.2771e-06
22:21355501 A G 0.035707 5.1297e-05
22:21356824 A G 0.405686 -4.9009e-05
22:21358127 A G 0.067841 5.3337e-06
22:21358204 C T 1.965309 -1.2626e-05
22:21361060 G T 1.690881 -9.6297e-06
22:21361870 G T 0.056205 -2.0696e-05
22:21361920 C T 0.236007 -1.6118e-05
22:21362474 C A 1.000727 3.6903e-05
22:21363505 T C 0.254086 4.6001e-05
22:21366352 A G 0.090127 3.7046e-07
22:21371227 A C 0.831561 9.2022e-06
22:21375838 T C 0.680562 -2.7641e-05
22:21381646 C T 1.239617 -1.0019e-05
22:21385277 T C 0.020686 -1.3716e-05
22:21385985 T C 0.622277 6.4119e-06
22:21386019 A G 0.171448 1.2006e-05
22:21386684 T C 0.673645 2.6521e-05
22:21387301 G C 0.379151 -8.6545e-05
22:21392943 A C 0.159286 -1.6826e-06
22:21396607 T C 0.522821 1.5464e-06
22:21398354 T C 0.112653 1.3603e-05
22:21401570 A G 0.158747 8.6628e-07
22:21403912 T G 1.862400 -2.7769e-05
22:21403971 A C 1.879830 -9.8210e-06
22:21406460 A G 0.073148 3.1606e-05
22:21409191 A G 0.038135 -1.5140e-05
22:21416404 A G 0.247215 1.1105e-05
22:21416442 C T 1.734728 -2.5311e-05
22:21421694 A G 1.320350 -4.7906e-06
22:21425298 T C 0.194905 2.3188e-05
22:21427621 C T 0.046350 2.0456e-05
22:21428523 A G 1.064615 -2.7628e-05
22:21430958 A G 0.027482 1.2981e-05
22:21431054 C T 1.628048 5.0757e-06
22:21432229 A G 0.069217 -2.4511e-05
22:21437561 A G 1.611225 6.2875e-06
22:21438369 G T 0.071343 -1.5240e-05
22:21442000 T G 0.563161 -1.8725e-07
22:21449028 G A 0.587959 -4.5535e-07
22:21450020 A G 0.447349 3.4178e-06
22:21451725 C A 1.817870 1.4663e-05
22:21458772 A G 1.085255 -2.9709e-05
22:21460008 G A 1.618729 1.4733e-05
22:21463515 A G 0.486595 5.9957e-05
22:21463545 C T 0.375964 5.6196e-06
22:21798907 G A 1.409795 1.0234e-05
22:21805046 G A 0.080039 9.6803e-06
22:21917190 T G 1.334703 -4.0752e-05
22:21926013 T C 0.055793 2.8973e-05
22:21926073 G A 0.021569 -8.1582e-06
22:21926884 G A 0.167261 -1.3229e-05
22:21928641 A G 0.384309 -2.9720e-05
22:21939765 T G 0.088293 2.5509e-05
22:21966442 A G 0.385507 -3.1797e-05
22:21967395 T C 0.045107 -5.1065e-05
22:21979289 C T 0.379275 -2.5709e-05
22:21982892 T C 0.363974 -2.5515e-05
22:21988524 T C 0.375685 -6.9307e-06
22:21988599 A G 0.373640 -1.8869e-05
22:21988833 T C 0.059343 2.2413e-05
22:21989008 G C 0.023432 -4.8619e-08
22:21989325 T C 0.058990 1.8262e-05
22:21990823 A G 0.043533 8.2552e-06
22:21991120 A G 0.042907 1.1668e-05
22:21994044 C T 0.040329 2.7022e-06
22:21998280 A G 0.027297 -2.7412e-05
22:22001704 T G 0.707632 6.4387e-06
22:22003933 G C 0.311667 6.0294e-06
22:22015771 A G 0.054150 1.8638e-05
22:22021418 C A 1.960437 -3.6830e-05
22:22032897 C T 1.960713 -3.9041e-05
22:22035555 C T 0.023393 1.7466e-05
22:22036640 A G 0.029651 -2.5642e-05
22:22039863 C A 0.712985 1.9223e-05
22:22046738 C T 0.377720 -6.4663e-06
22:22049783 T C 0.654346 5.4709e-06
22:22051548 A G 0.516609 -2.6536e-05
22:22055394 G A 1.169903 -2.7029e-05
22:22056015 A G 0.165433 2.4098e-05
22:22059177 T C 0.041994 -1.7208e-05
22:22059968 C A 0.033685 8.0146e-06
22:22062480 T C 0.119592 -2.3614e-06
22:22064106 T C 0.135572 -7.1924e-05
22:22077124 T C 0.031767 -4.4717e-06
22:22080735 G A 0.372689 -1.5506e-05
22:22082603 T C 1.907027 2.6659e-05
22:22094016 G A 0.086125 -4.5138e-06
22:22107057 T C 0.022214 -3.8132e-05
22:22111985 T C 0.079740 -4.4941e-05
22:22118229 T C 0.063703 9.7443e-06
22:22120381 A C 0.102945 8.9023e-06
22:22123189 C A 1.238562 -1.8482e-05
22:22126731 A G 0.093736 1.2782e-05
22:22131125 G T 1.018495 -1.8334e-05
22:22132985 A C 0.164203 -1.8400e-05
22:22150982 A G 0.830425 -1.8599e-05
22:22151939 C A 0.293481 1.1351e-05
22:22160384 C T 0.185083 -1.1225e-06
22:22161596 C T 0.074187 1.6908e-05
22:22163425 G A 1.018147 -1.2362e-05
22:22194752 A G 0.117739 -1.4500e-05
22:22259174 G A 0.033776 -3.3890e-05
22:22266577 A G 0.398341 4.5596e-06
22:22274021 T C 0.112753 2.2975e-05
22:22277571 C A 0.085920 -1.5709e-05
22:22281638 C T 0.943552 -2.3574e-05
22:22287862 A G 0.771877 -2.4755e-06
22:22288560 A G 0.237825 3.3040e-05
22:22298273 C T 1.959349 9.2167e-06
22:22304127 T C 0.031455 -1.0008e-06
22:22305629 G A 0.883773 -1.3548e-05
22:22307519 C G 0.353519 -1.8728e-05
22:22318354 C T 0.036652 -1.8199e-05
22:22318538 T C 0.234397 2.9601e-05
22:22331287 G C 0.038330 -4.3757e-05
22:22332898 A C 0.065741 -2.5561e-05
22:22334530 A G 0.125665 -1.1494e-05
22:22335639 A G 0.085703 -1.5388e-05
22:22341143 C G 0.133855 8.6203e-05
22:22342678 A G 0.075404 5.6235e-05
22:22344330 A G 0.039258 2.8140e-05
22:22344848 T G 0.079185 -2.8089e-06
22:22351283 G A 0.146994 -6.3952e-07
22:22351365 G A 0.090104 -7.9186e-06
22:22355496 G A 0.295273 -3.4144e-05
22:22357620 A G 0.035896 3.1714e-05
22:22358231 C G 0.095525 -1.5847e-05
22:22358410 T G 0.076524 6.8166e-06
22:22359389 A G 0.092172 -6.4892e-06
22:22371734 G A 0.101228 2.2565e-05
22:22372518 G T 0.073661 -1.8532e-06
22:22379067 T C 0.223219 1.2387e-05
22:22381327 C T 0.115532 9.9238e-06
22:22384364 T C 0.054572 -2.8977e-05
22:22395754 T C 1.121981 8.2184e-05
22:22398726 C G 1.341364 4.5397e-05
22:22400564 G C 0.127516 -2.4996e-05
22:22401170 A G 0.049629 5.9003e-06
22:22401214 G A 1.860783 -2.1887e-05
22:22401536 A G 1.834956 -2.3662e-05
22:22412848 T C 0.081714 3.4670e-05
22:22414831 G A 0.332902 2.4136e-05
22:22419102 T C 0.277219 2.4973e-05
22:22419249 A G 0.032909 1.5014e-05
22:22424302 A C 0.481603 -7.9513e-05
22:22424857 A G 0.203247 4.3268e-05
22:22425493 T G 0.113438 -6.0966e-05
22:22426545 T C 0.059152 -7.0129e-06
22:22428155 T C 0.093908 1.1561e-05
22:22430042 A G 0.214689 -3.6057e-06
22:22436162 G A 0.582067 -4.8943e-06
22:22437341 C A 0.924583 -7.2965e-05
22:22437729 T C 0.279534 -6.7809e-06
22:22438050 T G 0.329468 8.7058e-06
22:22442525 G C 0.032419 -1.4818e-05
22:22446575 A G 0.782176 4.0216e-05
22:22447739 C G 1.300852 6.5929e-06
22:22451791 T C 0.029849 -1.2160e-05
22:22454496 C A 0.043312 3.9701e-06
22:22456782 G A 0.399081 4.0344e-05
22:22456900 T C 0.032582 -9.1838e-06
22:22464997 A G 0.050284 4.6610e-05
22:22473641 C G 0.470054 7.3144e-06
22:22473905 C A 0.368031 6.6307e-06
22:22478113 A C 0.040037 -2.3453e-05
22:22479924 G A 0.037314 2.2819e-05
22:22481298 G A 0.022201 1.8229e-05
22:22481700 T C 0.102256 -5.6995e-06
22:22483153 A G 0.535724 -2.2452e-05
22:22484599 T G 0.114717 -1.0457e-05
22:22490005 C T 0.539573 -8.9985e-06
22:22494658 A G 0.090656 3.0308e-05
22:22495850 C T 0.321535 -2.8005e-05
22:22498348 G C 0.261818 -2.6009e-05
22:22508796 G A 0.113221 -6.6229e-06
22:22512415 A G 1.339289 -3.2973e-06
22:22517205 G A 0.840403 6.2391e-06
22:22519071 T C 0.059584 5.4008e-05
22:22533348 A C 0.629246 -7.0926e-05
22:22535973 T C 0.034990 2.2683e-07
22:22537649 T C 0.358615 -3.7749e-05
22:22538194 G A 0.697249 -1.1161e-04
22:22538738 G A 0.570912 -1.0248e-04
22:22548577 C T 0.022354 -4.2693e-05
22:22548831 G A 0.212744 -5.6395e-05
22:22549738 C T 0.042527 -2.7176e-06
22:22550450 G C 0.850507 2.6065e-05
22:22550510 G T 1.500497 -5.8824e-05
22:22551837 G A 1.073210 7.1962e-06
22:22552919 T G 0.896091 2.4828e-05
22:22554512 T G 0.032419 3.0555e-06
22:22555158 C T 1.795902 -6.1354e-05
22:22555383 T C 1.014908 -4.9565e-06
22:22555437 A G 0.541342 -4.8762e-06
22:22558027 A C 0.606694 -3.7697e-06
22:22558084 A G 0.355087 -2.8814e-05
22:22558460 T G 1.741055 -2.0259e-05
22:22561610 C T 1.168906 -1.6398e-06
22:22561958 T C 0.171464 -1.4156e-05
22:22568014 T G 1.289385 -2.4408e-05
22:22568610 T C 0.246949 7.0631e-07
22:22569137 G A 0.169714 -1.2541e-05
22:22579286 T C 0.052956 8.9204e-06
22:22581369 G A 0.605512 -1.3599e-05
22:22584678 A G 0.741129 -2.1783e-05
22:22590285 G A 0.025032 -4.5151e-06
22:22594122 C T 0.243914 -9.4203e-06
22:22596504 C A 0.115834 2.0020e-06
22:22597601 G A 1.245053 -3.1823e-05
22:22599216 C T 0.026937 1.1767e-05
22:22599537 A G 0.111416 -8.1103e-06
22:22599764 G A 0.493521 6.9674e-06
22:22599808 T C 0.329487 -1.5153e-05
22:22600210 C T 0.382407 1.4814e-05
22:22600912 A G 0.833213 -1.3667e-05
22:22617223 T C 0.367733 -9.1234e-06
22:22669748 G A 0.788645 1.0567e-05
22:22670103 T C 0.456633 -1.2871e-05
22:22681312 G A 0.309733 -4.5184e-05
22:22682657 A G 0.330214 3.4350e-05
22:22696066 A G 0.055358 1.1235e-05
22:22698182 G A 0.171149 -8.4015e-06
22:22701222 A G 0.460774 -3.9400e-05
22:22702508 A C 0.058707 1.3310e-05
22:22702561 T C 0.043809 -1.7436e-05
22:22706766 C T 0.376474 1.0488e-05
22:22711786 T C 0.473712 1.8300e-05
22:22721299 A C 1.480301 -2.1253e-06
22:22722482 T C 1.793079 -4.5598e-05
22:22726372 T C 0.962718 -6.9512e-06
22:22727211 G T 1.843882 -2.1434e-05
22:22734158 G T 0.328130 5.7607e-05
22:22741337 T C 0.625698 2.6082e-05
22:22742624 A G 0.435087 -7.2036e-05
22:22742785 G A 1.060288 -2.5358e-05
22:22746634 A G 0.369450 -1.1581e-05
22:22746886 T C 0.052099 1.8143e-05
22:22753204 T C 0.057432 -3.0060e-05
22:22753854 T C 0.339698 -2.3124e-05
22:22762771 C T 0.334557 3.0571e-05
22:22763834 G T 0.173759 1.2113e-05
22:22769923 G A 0.795247 6.6259e-05
22:22770066 G T 0.033072 3.4327e-05
22:22770795 G A 0.658432 2.2192e-05
22:22778925 T C 0.091604 1.9615e-05
22:22782150 A G 0.328624 -4.3706e-06
22:22801645 G A 0.094496 3.8837e-05
22:22806795 T C 0.093373 4.0793e-05
22:22811375 T C 0.041475 -1.0191e-05
22:22811601 T C 0.110527 1.5598e-05
22:22812220 C T 0.130346 1.6961e-05
22:22819729 T C 1.185879 3.4801e-06
22:22842957 G T 1.820447 -1.1184e-05
22:22845240 C T 1.849582 -3.6405e-06
22:22861994 A G 1.820580 -8.5235e-06
22:22866423 G A 0.255031 3.6353e-06
22:22869218 C T 1.391904 9.2985e-07
22:22871922 A G 1.237393 -5.9483e-06
22:22874337 G A 1.691968 8.6320e-06
22:22874497 G A 0.127688 -1.4939e-05
22:22878110 A G 0.110309 1.4055e-05
22:22879141 C A 0.204380 4.2803e-06
22:22889246 A G 0.200904 -4.4728e-06
22:22889639 A G 0.028453 1.2875e-05
22:22891081 T G 1.073567 -2.4505e-05
22:22892449 C T 0.091568 -2.0442e-05
22:22910416 C T 0.089676 -1.4922e-05
22:22912091 C T 1.507511 -1.8275e-05
22:22924587 A G 0.263175 -1.3751e-06
22:22924995 A C 0.146095 -1.2369e-05
22:22929268 T C 1.155001 -7.3731e-05
22:22931385 A G 0.078163 1.3174e-05
22:22931860 A G 0.212865 -7.4522e-06
22:22936815 G A 0.183883 -6.2046e-06
22:22945823 A G 0.241704 -1.7130e-05
22:22946506 A C 0.091902 -2.3356e-05
22:22950205 G A 0.443529 1.6187e-05
22:22952690 A C 0.084437 -2.4639e-06
22:22953807 A G 1.188024 -2.5297e-05
22:22959307 T C 1.291832 -3.7095e-05
22:23000681 A G 0.149068 8.7813e-06
22:23001481 A G 1.443688 7.1354e-06
22:23006523 A G 0.129693 2.1639e-05
22:23006907 G A 0.939803 1.6055e-05
22:23013171 C T 0.143589 1.0825e-05
22:23018188 A G 1.433107 -1.3540e-05
22:23022520 T C 0.905056 2.4431e-05
22:23023222 G T 0.525308 4.1498e-06
22:23023745 A C 1.065725 5.6723e-06
22:23032847 T C 0.038320 -2.2766e-06
22:23038081 A G 0.024782 -2.6281e-05
22:23064982 A C 0.318341 -3.4586e-05
22:23065319 C T 1.165417 -6.4914e-06
22:23097294 T C 0.363743 -1.7199e-05
22:23130618 A G 1.065173 8.4582e-06
22:23143636 G A 0.178757 1.5709e-05
22:23174140 T G 0.341844 2.4956e-05
22:23179177 C A 1.137036 1.1524e-05
22:23192499 A G 0.064491 1.9226e-05
22:23195102 G A 0.095869 6.8671e-06
22:23203478 A G 0.307256 -1.0808e-04
22:23231328 A G 0.042410 -3.6482e-05
22:23235627 A C 0.098469 3.1993e-05
22:23240316 A G 0.044546 -4.5583e-06
22:23249354 T C 1.191104 1.5407e-05
22:23249440 A C 0.229840 5.8736e-05
22:23250088 C T 0.031215 1.1251e-05
22:23257499 A G 0.047204 8.6949e-06
22:23261086 T C 0.921449 2.2826e-05
22:23261552 A G 0.728425 -1.0785e-05
22:23261819 A G 0.491869 2.2897e-06
22:23262137 C A 0.099754 7.6012e-05
22:23263602 T C 1.820733 1.0149e-05
22:23268677 A G 0.216867 -4.3483e-05
22:23270732 A G 0.071444 4.4209e-06
22:23272656 T C 1.459158 -2.0022e-05
22:23276421 C T 0.873634 -2.3305e-05
22:23279385 T C 0.048460 1.2537e-06
22:23279456 C G 0.603048 1.6169e-05
22:23280836 A G 0.096859 5.1264e-06
22:23282286 C T 0.682798 -4.4737e-05
22:23283083 G T 1.441698 -3.5883e-05
22:23283834 A G 0.113545 7.3508e-05
22:23284597 G A 0.508261 -4.3777e-05
22:23285176 G A 0.261075 -2.8109e-05
22:23285223 G A 0.094548 9.7669e-05
22:23285252 A G 0.583015 2.1185e-05
22:23287367 C T 0.041514 -9.3115e-06
22:23293394 C T 0.518531 -1.1800e-05
22:23299147 A G 0.084749 -6.2664e-07
22:23302960 T C 0.180582 -1.8790e-06
22:23325722 C T 0.320798 5.0915e-06
22:23338634 G A 0.105304 4.0437e-05
22:23340093 G A 0.513168 1.0135e-06
22:23340580 C T 0.049242 -9.6175e-06
22:23345367 G A 0.840971 2.0301e-06
22:23350450 C T 0.058636 -1.3355e-05
22:23352798 T C 0.039239 3.4955e-05
22:23362084 C T 0.249240 -1.5823e-05
22:23368267 T C 0.042835 3.6873e-06
22:23375624 T C 0.024996 3.9165e-06
22:23379985 A G 0.605720 -1.1139e-05
22:23397014 G T 0.033825 -3.7793e-05
22:23401865 T G 0.051093 -1.0489e-05
22:23412058 A G 0.527252 1.3957e-05
22:23415146 T C 0.220048 -1.4180e-05
22:23417677 G A 0.212754 -3.1687e-06
22:23418492 T C 0.122978 5.3231e-07
22:23421736 C T 0.047155 -2.4859e-05
22:23430693 G A 0.538706 -2.8833e-05
22:23430889 G A 0.062930 9.1118e-06
22:23443022 C G 0.039021 5.6660e-06
22:23443089 A G 0.130232 -1.3823e-06
22:23445483 A G 0.083320 6.7624e-06
22:23453917 A G 0.052803 -3.8633e-06
22:23460443 A G 0.082551 1.5268e-05
22:23461300 A G 0.050317 3.1491e-06
22:23467950 G A 1.107229 -2.8841e-05
22:23468790 C T 0.053520 -2.1659e-05
22:23474579 T C 0.025418 -5.4522e-05
22:23482460 G A 1.106285 -2.8967e-05
22:23482483 A G 0.312963 6.4763e-06
22:23488775 A C 0.046126 4.5222e-05
22:23489042 A G 1.183545 -1.0825e-05
22:23492082 C A 0.055319 4.0792e-05
22:23504916 A G 0.978776 3.5451e-05
22:23511472 G A 0.210450 -1.2447e-05
22:23523630 A C 0.519916 -4.4162e-05
22:23530434 C T 0.527388 -3.3861e-05
22:23533072 T G 0.102620 8.7745e-06
22:23538698 C T 1.581402 -4.3161e-06
22:23541488 T C 0.516476 -2.5379e-05
22:23558688 C A 0.027450 2.9744e-05
22:23563257 C G 0.068023 1.3229e-05
22:23563980 C T 0.194178 -5.8965e-05
22:23571481 G A 0.026145 2.5058e-05
22:23574494 G A 1.058733 2.6604e-06
22:23580732 A G 0.146598 1.9578e-06
22:23581772 A G 0.101659 -2.4791e-05
22:23584332 T G 0.024571 1.9675e-05
22:23584361 A G 0.026911 2.4269e-05
22:23584430 G C 0.030628 6.2666e-05
22:23584441 G A 0.056938 -8.9167e-06
22:23592166 T G 0.020605 3.2587e-05
22:23593051 A G 0.923457 -1.1992e-05
22:23598009 T C 0.071119 3.7543e-05
22:23602419 A G 0.029657 -2.3779e-05
22:23610765 T C 0.032922 1.9622e-05
22:23610800 T C 0.061401 3.3071e-06
22:23611456 A G 0.024753 2.8938e-05
22:23612024 T C 0.454270 1.7122e-05
22:23621387 G T 0.098465 -6.3272e-05
22:23622206 C T 1.576472 -3.7819e-06
22:23627256 A G 0.065225 1.1358e-05
22:23627369 G A 1.698223 1.0091e-05
22:23631147 T C 0.032380 -2.5839e-05
22:23632333 A G 1.891352 3.4441e-05
22:23638635 T C 0.161892 -4.9759e-05
22:23642220 A G 0.044669 -9.0030e-06
22:23644425 G A 0.442627 1.6074e-05
22:23644794 T C 0.191010 -3.5151e-05
22:23649242 G T 0.930513 -3.5046e-05
22:23650847 G A 0.062427 -9.7695e-05
22:23656148 G T 0.493067 -6.0541e-06
22:23665372 G A 0.052664 2.0956e-05
22:23667018 G A 0.078104 7.6704e-06
22:23670699 C T 0.626795 1.9602e-05
22:23677149 G A 0.057597 -2.5305e-05
22:23688345 G A 0.093600 1.4712e-05
22:23690325 A G 1.047373 1.9268e-05
22:23691564 A G 0.210125 -7.8258e-05
22:23695404 C T 0.071204 -4.1810e-05
22:23701350 G A 1.138298 -1.9115e-05
22:23701804 C T 1.333330 -1.4476e-05
22:23702130 C T 0.195434 3.5557e-07
22:23706254 G T 0.033137 -9.3921e-06
22:23708489 A G 0.158464 -2.9727e-05
22:23708833 T C 0.159516 -2.6138e-05
22:23710013 C T 0.043578 -1.3494e-05
22:23710250 C T 0.036467 -1.7629e-05
22:23712647 C A 1.400506 -9.6212e-06
22:23713809 T C 0.906569 -1.6294e-06
22:23715595 A G 0.209008 -2.7580e-05
22:23717005 C T 1.899652 5.8399e-06
22:23717315 A G 0.925229 -1.4094e-06
22:23717466 A G 0.206681 -1.5228e-05
22:23717650 C T 0.084340 -9.1153e-06
22:23717987 G A 1.879840 1.9171e-05
22:23718276 T G 0.081912 -7.2027e-06
22:23721148 C A 1.917231 6.1165e-06
22:23723050 A G 1.871339 -5.0005e-06
22:23724218 G C 0.148078 3.1365e-05
22:23733932 G T 0.286305 3.7622e-05
22:23737141 T C 0.152797 -5.0523e-05
22:23737214 A G 0.071363 1.1256e-05
22:23739622 C T 0.083213 2.3273e-05
22:23740460 G A 0.071652 -4.0827e-05
22:23742049 A G 0.036749 -1.3756e-06
22:23747665 A G 0.570593 1.3611e-05
22:23753250 C T 1.737017 -3.9985e-05
22:23756423 A G 0.113412 1.9783e-05
22:23761389 A G 0.821830 -4.2401e-05
22:23762739 C T 0.669023 -1.4257e-05
22:23763110 G C 0.083252 3.5683e-05
22:23765246 T C 0.038070 5.5929e-06
22:23766423 G A 0.076589 2.7903e-05
22:23774625 A G 0.299392 2.9354e-06
22:23779822 T C 0.117616 1.9137e-05
22:23785166 A C 0.037054 -1.6131e-05
22:23794844 G A 0.976078 3.5918e-05
22:23804670 G T 1.002629 2.5381e-05
22:23805130 C A 0.379336 1.0333e-05
22:23808436 G A 0.043997 1.6861e-05
22:23813308 C G 0.622264 1.1045e-05
22:23813486 G A 0.426579 -8.5943e-06
22:23815383 G C 0.745313 8.6926e-06
22:23815573 A G 0.751402 6.3856e-06
22:23819697 T G 1.298191 5.1068e-06
22:23823749 A G 0.293750 -9.9633e-05
22:23824465 A C 0.125701 6.9495e-05
22:23829702 A G 1.761860 -1.0465e-04
22:23839091 T C 0.357891 -2.2056e-05
22:23839467 G T 1.491350 -6.3773e-06
22:23843439 T G 0.031163 1.5846e-05
22:23849126 T C 0.031978 -6.5465e-06
22:23849519 A G 0.090971 -3.4253e-05
22:23849683 T C 0.037944 5.2063e-06
22:23849802 A G 0.102221 1.2672e-05
22:23852526 A C 0.086978 -1.6936e-05
22:23854226 C T 0.424401 4.6864e-05
22:23854964 A G 1.724962 -1.7721e-05
22:23857595 C G 0.025155 1.6937e-06
22:23865221 G A 1.155910 -4.3071e-05
22:23866318 A G 0.880726 -1.5344e-05
22:23869130 T C 0.510633 2.5489e-05
22:23870989 T C 1.144199 -2.6954e-05
22:23871825 T C 0.287911 -1.5403e-05
22:23871971 T C 0.873147 2.5518e-05
22:23872936 G A 0.540021 -3.2885e-05
22:23873076 T C 0.678326 -6.7531e-05
22:23875059 G A 1.141440 7.8867e-06
22:23877733 C G 0.377214 9.3634e-06
22:23877915 A G 0.101247 1.5365e-05
22:23879339 T C 0.296545 2.1454e-05
22:23879547 C T 0.185798 1.3873e-05
22:23885771 A G 0.155533 8.8758e-06
22:23887749 T C 0.253058 -1.4756e-05
22:23891853 T C 0.308672 2.7030e-06
22:23892145 T C 0.697005 1.3737e-05
22:23898912 A G 0.373854 1.0393e-05
22:23910084 A G 0.248653 8.6460e-06
22:23912806 A G 0.028550 6.2972e-06
22:23912877 T C 0.025408 4.8063e-06
22:23915340 G T 0.620518 -1.4475e-05
22:23915652 A G 0.258524 -8.5125e-06
22:23916424 T C 0.026259 4.2244e-06
22:23921427 G A 0.209758 -4.9153e-06
22:23921838 A G 0.031929 9.2964e-06
22:23921904 C G 0.081409 -1.2875e-05
22:23922983 G A 0.553608 1.2924e-05
22:23923425 A C 0.098332 -3.4995e-06
22:23925335 C T 0.648646 5.5317e-05
22:23925566 A G 0.029712 5.9482e-07
22:23925779 C T 1.237280 2.8229e-05
22:23929634 T G 0.659545 -8.8763e-06
22:23931845 G T 0.516684 1.1516e-05
22:23933452 C T 0.646160 6.0832e-05
22:23934184 C T 0.111987 1.3344e-05
22:23934238 C G 0.534688 -3.2543e-05
22:23934280 G A 0.089718 -1.1068e-05
22:23936314 G T 0.220061 1.4220e-05
22:23937732 A C 0.159867 -8.6346e-06
22:23938164 T C 1.694607 8.7262e-06
22:23938354 T C 0.266070 -1.8832e-06
22:23938941 G A 0.337271 -1.5595e-05
22:23941213 C G 0.081616 -3.0380e-05
22:23945108 T C 0.325034 -5.1962e-06
22:23945572 T C 0.345057 -1.7762e-05
22:23945876 T C 1.176910 2.4068e-05
22:23949744 C T 0.682750 -1.0450e-06
22:23950646 G A 0.683022 -1.4846e-05
22:23955765 G T 0.102396 -1.1404e-06
22:23956673 G T 0.111072 -4.2038e-06
22:23960187 T C 0.890797 -1.2923e-05
22:23963154 A G 0.171824 2.0426e-06
22:23965020 T C 0.539995 2.3662e-05
22:23974200 G A 0.244119 2.7384e-05
22:23979219 C T 1.275269 8.5351e-05
22:23983422 T C 0.562307 3.2746e-05
22:23994139 A G 0.373659 3.6913e-05
22:24004787 A C 0.381524 -7.1837e-06
22:24022115 T C 0.975676 1.3307e-04
22:24024308 T C 1.357635 1.2323e-04
22:24024430 T C 1.358287 1.2425e-04
22:24034288 G A 1.023649 8.7133e-05
22:24035679 C T 0.145478 -3.2848e-05
22:24035970 T C 1.404235 1.0344e-04
22:24038847 C T 1.371641 1.4077e-04
22:24039410 T C 0.045344 -3.1628e-05
22:24040692 T C 0.051612 -1.8443e-05
22:24042963 T C 0.070412 1.2163e-05
22:24046858 C G 0.057688 -1.4317e-05
22:24047199 T C 0.040021 -1.6738e-05
22:24048368 C T 0.190394 5.7689e-05
22:24048743 T C 0.029414 -1.2193e-05
22:24049245 G A 0.105678 9.9098e-05
22:24083873 T C 0.174892 -2.9791e-05
22:24086026 T C 0.078617 -3.0500e-05
22:24086107 G A 0.739328 1.4447e-05
22:24087319 C A 0.209142 7.2823e-05
22:24094295 G A 0.044760 1.9113e-05
22:24096400 G T 0.204980 -2.0780e-05
22:24105789 A G 0.371842 -1.8012e-06
22:24106448 A G 0.157053 1.9502e-05
22:24109409 T C 0.288470 3.6575e-06
22:24121067 C T 0.060911 4.3674e-05
22:24131009 C T 0.061859 2.2769e-05
22:24134758 A G 1.841321 6.3534e-05
22:24134789 T C 0.132053 2.0013e-05
22:24137937 A G 0.230830 1.6538e-05
22:24143573 A C 0.049853 -2.1060e-05
22:24145016 G A 0.050021 -9.0169e-06
22:24156554 A G 0.136568 2.7180e-05
22:24172071 A G 0.038109 -4.6279e-05
22:24175208 A G 1.039359 -4.5033e-06
22:24179132 A G 0.242187 2.1226e-05
22:24179922 C G 0.299525 2.4759e-05
22:24181652 G A 1.655037 1.6541e-05
22:24182500 A G 0.502314 1.3790e-05
22:24183198 T C 1.064303 -7.6739e-07
22:24185211 A G 0.274353 1.5277e-05
22:24186809 C T 0.217084 -5.8876e-06
22:24189032 G C 0.546295 1.4308e-05
22:24189068 C T 0.257855 -1.5853e-06
22:24190782 C T 0.025694 -1.1224e-05
22:24192879 A G 0.564397 -9.5906e-06
22:24198929 C T 0.042189 7.1271e-06
22:24199704 T C 0.039563 1.9145e-05
22:24203799 T C 0.721693 2.7655e-05
22:24205555 A G 0.175294 -2.8311e-05
22:24210218 A G 0.109349 -2.5961e-05
22:24220160 T C 0.077543 3.9298e-05
22:24220358 A G 1.390924 3.6694e-05
22:24226890 A G 0.043413 1.1980e-06
22:24227246 C A 0.323216 2.7075e-05
22:24232507 A G 0.794267 -7.3154e-06
22:24234172 G A 1.498043 2.4847e-05
22:24235360 G A 0.337861 4.4098e-05
22:24239895 C T 0.472482 3.3795e-05
22:24240340 A G 1.491295 -8.4342e-07
22:24241549 T C 0.127405 -1.1200e-05
22:24246565 A G 0.114308 1.3790e-05
22:24248361 T C 0.071304 1.9027e-06
22:24250731 C T 0.063540 -8.3553e-06
22:24252085 G A 1.224089 -5.4760e-07
22:24255296 T C 1.159633 -3.1667e-07
22:24256088 T C 0.071165 -2.8568e-05
22:24256254 T C 0.132615 -1.2785e-05
22:24257337 A G 1.085573 -1.9974e-05
22:24266060 C T 1.771864 1.6661e-06
22:24267047 T C 1.175473 2.0716e-06
22:24270733 A G 1.661512 1.0125e-05
22:24273285 T G 0.184512 6.2783e-06
22:24300540 C T 1.945873 1.0010e-05
22:24312698 G C 1.941799 -4.1695e-05
22:24313954 G A 0.117927 -2.4774e-05
22:24314006 T G 1.287979 -1.4688e-05
22:24330055 G A 0.036759 4.0230e-05
22:24336327 C T 1.485800 -2.1486e-05
22:24338636 G T 0.036266 3.6736e-05
22:24340099 A G 0.311570 -2.4125e-05
22:24340940 G A 0.067685 3.1369e-05
22:24400360 C A 0.310791 -2.4562e-05
22:24402321 A G 1.058013 -4.0170e-05
22:24404578 A C 1.880735 -6.2721e-05
22:24405492 G A 0.569685 7.1307e-06
22:24406778 A C 0.699787 -8.8292e-06
22:24407483 C T 0.355025 -1.9962e-05
22:24428001 C T 0.048230 -3.1025e-05
22:24435843 A G 0.187326 1.8936e-05
22:24442459 T C 0.461469 5.0708e-06
22:24445320 G A 0.104587 -3.5552e-05
22:24453375 T C 1.887681 4.9613e-05
22:24459843 C T 0.043085 -6.5427e-06
22:24460593 C A 0.038174 -1.6186e-05
22:24462072 C A 1.887909 4.7888e-05
22:24462180 G A 0.029485 -1.4343e-05
22:24468386 A G 0.148350 3.0951e-05
22:24471789 A G 0.064491 -1.2585e-05
22:24477037 A C 0.023422 -8.4097e-06
22:24479193 G C 0.037931 -1.6242e-05
22:24483117 A G 0.055429 -3.8311e-05
22:24487739 A G 0.041368 -3.4137e-05
22:24489649 C T 1.658549 2.7435e-05
22:24502849 C A 0.027440 -1.4964e-05
22:24503777 T C 0.074563 6.0194e-05
22:24509986 T C 0.048726 -8.1237e-06
22:24510199 T G 0.109550 -2.6035e-06
22:24513946 G A 0.152213 2.4196e-05
22:24517999 C G 0.031825 -2.9877e-06
22:24520375 G A 0.235835 6.4273e-06
22:24522144 C A 0.075459 9.7642e-06
22:24528058 T C 0.143975 7.8257e-05
22:24539368 A G 0.054514 -1.0934e-05
22:24548597 G A 0.134036 -4.9613e-05
22:24564477 T C 0.190546 2.0040e-05
22:24571852 A G 0.080996 -7.5691e-05
22:24573435 A G 0.173093 3.0837e-05
22:24577986 C T 0.154793 -4.7889e-05
22:24579503 A T 0.037788 -1.7211e-05
22:24582041 G A 0.113016 -4.4478e-05
22:24583138 A G 0.096041 4.1147e-07
22:24587303 A G 0.342616 7.3794e-05
22:24608328 T C 0.349530 -1.8421e-05
22:24608924 C T 0.237825 1.1280e-05
22:24610780 A G 0.349621 -2.1829e-05
22:24610854 A G 0.036587 -3.2561e-05
22:24618331 G A 0.416936 3.7889e-05
22:24621293 C T 0.044822 2.0886e-05
22:24621541 A G 0.030585 4.4140e-06
22:24621857 A C 0.409243 3.4888e-06
22:24622648 C T 0.613309 7.2944e-06
22:24628908 A G 0.060366 3.9282e-06
22:24629912 A G 0.109959 4.2190e-08
22:24630093 A C 0.256521 2.3461e-05
22:24639069 C T 1.017144 -1.4923e-05
22:24669465 A G 0.998543 -1.3841e-05
22:24679907 C T 0.022257 5.0386e-07
22:24682696 T C 0.076868 -1.7787e-05
22:24703392 G C 0.072619 -7.8152e-06
22:24717518 A G 0.530465 9.6884e-07
22:24717548 T A 0.022484 5.1539e-06
22:24718408 A G 0.021731 -5.2053e-07
22:24726917 G A 0.041099 -1.2328e-05
22:24729210 G A 0.076754 -1.1856e-05
22:24742493 A G 0.049807 -7.8372e-06
22:24744702 C T 0.022253 7.6481e-07
22:24745498 C A 1.465195 9.7218e-06
22:24745877 A G 0.021270 -8.7334e-08
22:24747031 T G 0.027466 -1.0085e-05
22:24764081 G A 0.040433 -2.3208e-05
22:24776451 T G 0.059366 5.2720e-07
22:24787635 A G 0.027320 -5.5222e-05
22:24789632 C T 1.850591 2.4719e-05
22:24797178 G T 0.030400 1.6313e-05
22:24802564 A G 0.949326 -1.0669e-05
22:24807343 T G 0.418611 -1.6859e-05
22:24812272 A G 0.119437 7.9620e-05
22:24815406 A G 0.993034 -1.5380e-05
22:24826672 C T 1.223576 -2.2082e-05
22:24828853 T C 0.027573 -4.1984e-06
22:24836024 C T 1.495466 1.1285e-06
22:24840676 T C 0.180919 4.3553e-07
22:24843594 G C 1.170951 -2.3094e-05
22:24844883 C T 0.104353 1.8952e-05
22:24868049 A T 0.106856 -3.1908e-05
22:24878218 C T 1.172253 -2.4201e-05
22:24882925 A G 0.065384 1.3012e-05
22:24883528 C T 1.221067 -3.0030e-05
22:24895416 C T 0.028515 -1.2166e-05
22:24898310 T C 1.130190 -1.8375e-05
22:24904003 A G 0.074420 1.6414e-05
22:24913614 G T 0.038440 -2.0204e-05
22:24914297 A G 0.059032 -3.4917e-05
22:24914575 T C 0.162116 1.6306e-05
22:24916182 A G 0.118995 5.6457e-06
22:24920322 G T 0.331655 -3.5298e-06
22:24924177 A G 0.027405 -7.6633e-06
22:24932967 A C 0.348303 -2.5297e-05
22:24939620 A G 0.023302 8.2944e-06
22:24939982 T C 0.023808 3.4272e-06
22:24943582 A G 0.359819 -9.8597e-06
22:24945361 A C 0.250006 5.9782e-06
22:24953227 G A 1.698239 -4.2253e-06
22:24953349 T C 1.975272 -1.3971e-05
22:24955484 T C 0.042936 -1.3854e-05
22:24955609 C T 0.027411 -1.0944e-05
22:24971692 A G 0.054874 -1.7186e-05
22:24983264 T C 0.053481 1.9993e-05
22:24984215 G C 0.020608 2.0140e-05
22:24990213 G A 0.566277 7.8720e-05
22:24992266 C T 0.682626 3.6863e-05
22:24998619 G A 0.705110 4.6762e-05
22:25000229 T A 0.700797 4.8569e-05
22:25010855 G A 0.030783 -1.4548e-06
22:25058629 C T 0.022260 -9.3711e-06
22:25077432 A G 0.992668 -2.0732e-05
22:25081104 G C 0.421730 -1.2745e-05
22:25083914 T C 0.506057 -2.2924e-05
22:25089297 A G 0.111348 -5.7737e-05
22:25090006 G A 1.084086 -1.1903e-05
22:25096704 G T 1.283211 -3.4131e-05
22:25099115 A G 0.449099 -2.9018e-05
22:25100466 T C 0.090481 1.0245e-05
22:25102033 G A 0.088413 -5.6889e-06
22:25102070 C T 0.315358 -3.9428e-05
22:25104355 C T 1.258585 -4.0934e-05
22:25110876 C T 1.937524 3.0099e-05
22:25123031 G A 0.122248 1.6940e-05
22:25124143 T C 0.021104 4.2179e-06
22:25128338 T C 0.042485 -2.9860e-07
22:25132498 G A 1.020426 4.4928e-05
22:25135200 C T 0.117765 -5.1581e-05
22:25144912 T C 0.431610 1.2296e-05
22:25145094 T C 0.470119 1.2233e-06
22:25145453 T C 1.814443 2.9654e-07
22:25145471 G A 1.196363 -4.3768e-05
22:25147816 T C 0.126925 -3.7906e-05
22:25151741 A G 0.037262 -6.7193e-05
22:25153457 A G 0.047428 -2.3438e-05
22:25157455 C T 0.139460 -2.3389e-05
22:25158445 A G 0.031332 -4.4023e-05
22:25159967 C A 0.042566 -4.5261e-06
22:25166231 G A 1.311836 -4.0043e-05
22:25168113 G A 0.912372 -3.4669e-05
22:25168878 T C 0.030137 -1.3418e-05
22:25171387 A C 1.289878 -5.0635e-05
22:25171987 A G 0.228010 4.5739e-05
22:25185823 A G 0.690475 3.3628e-06
22:25192326 A G 0.059512 -2.4851e-06
22:25194795 C A 0.061304 -1.0653e-05
22:25196042 T C 0.131346 -1.4774e-05
22:25199867 A G 0.134517 -4.9532e-05
22:25200426 T C 0.041430 -6.3875e-07
22:25204514 C T 1.814829 -4.5616e-05
22:25206344 G A 0.038080 -4.0796e-05
22:25206688 G T 1.769894 1.1479e-04
22:25207013 T G 0.599653 9.1840e-06
22:25209724 C T 0.391492 1.3543e-05
22:25212905 T C 0.626048 2.4029e-05
22:25214733 T C 0.047691 -2.8934e-05
22:25215436 A G 1.236841 1.9607e-05
22:25217701 T C 1.664408 4.3953e-05
22:25225580 A G 0.217451 -2.7860e-06
22:25225879 C T 1.475092 1.4196e-05
22:25227705 T C 0.022039 2.0315e-05
22:25230841 A G 0.045143 -1.4776e-05
22:25231408 A G 0.444227 1.7490e-05
22:25231422 A G 0.393874 -6.5621e-06
22:25231706 A G 0.240902 2.3899e-05
22:25237941 C T 0.031040 -2.5163e-06
22:25246112 A G 0.615824 2.1272e-06
22:25251372 T C 0.042011 -4.2132e-05
22:25251500 T C 0.093035 1.8757e-05
22:25254928 A G 0.096641 4.1135e-06
22:25259433 A G 0.136146 2.8691e-05
22:25263048 A G 0.322311 -1.5418e-05
22:25265972 A G 0.976513 2.0057e-05
22:25270455 C G 0.213462 -5.2979e-06
22:25274327 C T 0.131475 -5.3470e-06
22:25280841 T C 0.031296 -1.1341e-06
22:25281332 G A 0.048541 -1.3021e-05
22:25282711 C T 0.029836 -3.3803e-07
22:25283602 A G 0.227604 1.4656e-05
22:25283909 A G 0.219564 1.3782e-05
22:25284456 T C 0.376363 -9.1209e-06
22:25287528 G T 0.416599 -5.4264e-05
22:25290643 T G 0.042326 -9.3745e-06
22:25290987 T C 0.202153 -1.9752e-05
22:25291076 T C 0.130787 2.5258e-05
22:25291682 C T 0.173736 2.3432e-06
22:25294376 T C 0.088942 -8.4862e-06
22:25297338 C A 0.590042 3.4186e-05
22:25297755 A G 0.393095 2.9295e-06
22:25298169 A G 0.086573 6.8228e-06
22:25298891 A G 0.679514 2.6087e-05
22:25301142 G A 0.031248 4.2503e-06
22:25303941 T C 0.156984 2.8391e-05
22:25307611 T C 0.040394 -1.6322e-05
22:25308991 C T 0.040738 -1.7000e-05
22:25309448 A G 0.717801 -1.8625e-06
22:25320738 T C 0.476503 4.7833e-05
22:25327959 G A 0.212193 3.0587e-05
22:25330911 T C 0.045987 5.7428e-06
22:25333267 G A 0.128781 -2.6750e-05
22:25334977 T C 0.900470 2.0041e-05
22:25339669 G A 0.028333 -7.9758e-06
22:25343798 T C 0.291222 -7.2214e-06
22:25347070 T C 0.037577 -1.5104e-05
22:25363411 A G 0.615675 2.3647e-05
22:25365828 C A 0.114811 -1.8385e-05
22:25367695 T G 0.315751 -1.1111e-05
22:25370230 C G 0.131359 -1.3948e-04
22:25374434 G C 0.677190 3.2638e-05
22:25382031 T C 0.184970 8.1675e-06
22:25390088 T C 0.046750 -3.3018e-05
22:25390274 A G 0.047438 -8.6017e-06
22:25390704 T C 1.055448 6.8616e-05
22:25392832 A C 0.254547 1.4185e-04
22:25401437 C T 0.522393 3.7397e-05
22:25401483 A G 0.067737 -1.3824e-05
22:25410266 G A 1.202400 7.3278e-05
22:25410895 G A 0.364156 -2.4383e-05
22:25442369 C T 0.305114 2.0172e-05
22:25454658 C A 0.791092 1.8984e-05
22:25457412 A G 0.070727 2.5579e-05
22:25463824 T C 0.064868 2.3207e-05
22:25465065 C T 0.450125 2.0223e-05
22:25467408 C G 0.229162 7.4804e-06
22:25468432 C T 0.953604 -3.6349e-06
22:25468830 G A 0.308444 9.1358e-06
22:25474752 T G 0.094174 2.0054e-05
22:25476750 G A 0.823869 4.9014e-06
22:25481989 G T 0.039674 -5.1692e-06
22:25488051 G A 0.068893 -5.0304e-06
22:25492696 T C 0.355609 2.0977e-05
22:25495049 C T 1.487887 1.3821e-05
22:25495224 T C 0.117181 -4.9584e-05
22:25499861 A G 0.154943 -3.4849e-05
22:25504247 T C 0.119420 -1.6859e-06
22:25511130 G A 1.625513 9.0628e-05
22:25516689 A C 0.103850 8.0970e-06
22:25524916 C T 1.429595 5.5242e-05
22:25530376 T C 0.040583 3.4683e-05
22:25531002 G A 0.216902 1.2042e-05
22:25541388 T C 0.046776 -4.8731e-06
22:25545612 A G 0.548824 3.5190e-06
22:25548213 G A 0.207480 -1.1315e-05
22:25551002 T C 0.065189 -5.4752e-06
22:25553244 A G 0.054163 -1.0940e-05
22:25554936 A G 0.030667 -1.0777e-05
22:25571815 A G 0.022438 8.9499e-06
22:25572922 T A 0.120664 3.0951e-05
22:25573281 G A 0.060148 -4.1796e-05
22:25577862 T C 0.060992 3.4916e-07
22:25581866 A G 0.687524 -2.3277e-05
22:25586744 G T 0.175859 -1.2183e-05
22:25589290 A T 0.028950 -1.9625e-06
22:25589792 C T 0.850361 -2.1847e-05
22:25596227 T C 0.039047 -6.8913e-06
22:25596638 T C 0.023974 -4.7880e-06
22:25599416 A G 0.031433 -1.4333e-05
22:25599849 A G 0.101588 5.1063e-06
22:25601114 T C 0.037778 1.0379e-05
22:25601196 G C 1.251769 4.4800e-06
22:25602681 G T 0.047279 1.1211e-05
22:25603008 T C 0.168257 -1.4846e-06
22:25606665 C T 0.317857 -1.5960e-05
22:25607259 C T 0.793114 -1.7516e-05
22:25608589 A G 0.246277 1.0268e-06
22:25610710 A G 0.156936 -2.1197e-05
22:25611672 G A 1.251165 -2.4816e-05
22:25616584 T C 0.071191 2.8747e-06
22:25617752 G C 0.085566 -2.1263e-05
22:25618615 A G 0.041297 -6.8268e-06
22:25619025 G T 0.183759 1.0670e-05
22:25621358 A G 0.534984 -2.2607e-07
22:25621591 T C 0.986014 8.9412e-06
22:25622442 T C 0.349829 -5.2426e-06
22:25628097 C T 0.459314 -2.9143e-05
22:25630597 C T 1.509501 2.7235e-05
22:25631420 A G 0.772289 3.0645e-06
22:25632266 G A 0.421311 -1.5168e-06
22:25632493 G A 0.036395 6.1952e-06
22:25633791 C T 0.078036 -1.2781e-05
22:25636680 G A 0.489854 6.1554e-06
22:25640962 C T 1.089919 2.4869e-05
22:25643483 T G 0.370096 -1.3048e-05
22:25648715 T C 0.042361 -1.6735e-06
22:25653374 C T 1.620806 2.1069e-05
22:25653408 G A 1.299275 -1.5550e-05
22:25657172 A G 1.836391 2.6558e-05
22:25661725 A G 0.827773 3.0033e-06
22:25662513 A G 0.097187 7.1141e-06
22:25664751 C T 1.094470 2.0475e-05
22:25667883 G A 0.510124 2.2031e-05
22:25668730 A C 0.231560 3.5195e-05
22:25670048 C A 0.047947 -2.2485e-05
22:25678577 T C 0.386117 4.5664e-06
22:25683890 G T 1.468392 2.8955e-05
22:25688138 T C 0.082502 -6.2992e-06
22:25702125 C T 1.636000 -1.4724e-05
22:25714539 C T 0.039693 -4.4603e-05
22:25716169 C T 0.169481 -2.3605e-05
22:25716759 C T 0.100153 7.5287e-07
22:25719913 T C 0.275749 -2.0290e-05
22:25723300 C A 0.311060 -9.4346e-06
22:25731297 A G 0.049888 -7.4507e-06
22:25752783 C G 1.108524 1.5297e-05
22:25757367 A G 0.352442 9.7148e-06
22:25758845 A G 0.079714 3.2333e-06
22:25761936 T C 1.415398 6.7771e-06
22:25762338 A G 0.020277 -3.4811e-06
22:25769491 T C 0.033176 -1.7762e-05
22:25775834 G A 1.097953 2.0683e-05
22:25791463 A G 0.364555 -1.4877e-06
22:25808939 A G 1.627918 8.8276e-06
22:25809940 T C 0.044922 -1.7428e-05
22:25812507 A G 0.331039 -1.0341e-05
22:25814434 T C 0.579182 -5.3639e-05
22:25826728 C G 0.022065 -7.0202e-06
22:25838932 C T 0.136591 7.4531e-06
22:25842086 C T 0.681711 -1.0357e-05
22:25875265 C T 0.162333 9.7558e-06
22:25905879 A G 0.545302 -4.2614e-06
22:25906898 G A 0.845083 -9.5464e-06
22:25909435 G A 0.022795 3.0532e-05
22:25909677 G A 0.769072 -2.9013e-05
22:25911056 A G 1.893466 -6.6030e-06
22:25911773 G A 0.469538 -1.7609e-05
22:25921119 T G 0.165170 -1.2014e-05
22:25923169 A G 0.638068 -1.9440e-05
22:25923210 G A 0.505151 -1.3715e-05
22:25929538 C T 0.055685 -4.6288e-05
22:25931372 C T 0.381706 6.2444e-05
22:25931437 G A 0.101994 2.6250e-05
22:25931606 A G 0.691309 -9.4323e-06
22:25934721 C G 0.541637 -1.6773e-05
22:25938944 A G 0.045169 -2.3301e-05
22:25938977 T C 0.386552 -1.0552e-04
22:25940733 C T 0.157757 2.0887e-05
22:25941248 C T 0.105733 5.0838e-05
22:25942805 G A 0.637604 -3.7345e-05
22:25946301 C T 0.038369 -2.6853e-07
22:25950750 T C 0.317721 -1.0758e-04
22:25950921 T C 0.051777 1.9492e-06
22:25951739 C T 0.124013 -4.7967e-06
22:25953350 A G 0.027622 -2.9563e-06
22:25955637 A G 0.118190 5.6217e-07
22:25967250 G A 0.148711 -5.4075e-06
22:25969455 G A 0.058655 2.7170e-05
22:25978279 T C 0.043861 6.6455e-06
22:25978464 G A 0.032270 -1.6855e-05
22:25993171 G A 0.031040 -1.4698e-05
22:25994013 A G 1.482057 -1.0501e-04
22:26011073 A G 0.034461 -8.6094e-06
22:26022728 A G 0.084099 7.9061e-05
22:26023816 T C 0.057974 -3.5483e-05
22:26035563 T C 0.050710 -5.3973e-05
22:26056434 A G 0.116386 8.6379e-06
22:26059877 A C 0.160214 9.3204e-06
22:26071018 A C 0.126315 -6.4731e-06
22:26071558 A G 0.120514 -4.8751e-07
22:26077850 T A 0.037593 -2.2056e-06
22:26081873 T C 0.674194 -2.1741e-05
22:26100037 G A 0.037652 -2.3513e-05
22:26107868 A G 0.132452 4.5159e-06
22:26110305 A G 0.063167 1.3306e-05
22:26111018 A G 1.260452 1.6015e-05
22:26115228 T G 0.024704 -8.2032e-06
22:26119378 C T 0.060564 -4.1123e-05
22:26122513 T G 0.021890 -2.6907e-05
22:26123488 T C 1.938988 -3.6982e-05
22:26126015 C T 0.797366 7.3966e-06
22:26132612 A G 0.923882 1.3488e-05
22:26133455 A G 0.060463 -5.4715e-05
22:26133775 T C 1.318360 6.0612e-05
22:26134163 A G 0.207603 1.7827e-05
22:26134776 C T 0.031601 -1.5031e-05
22:26144212 A G 0.557292 8.6431e-05
22:26146432 G T 0.024970 6.8573e-07
22:26150103 T C 1.376863 1.7711e-05
22:26150584 C T 0.243872 -2.3006e-05
22:26154508 T C 0.166504 -1.4022e-05
22:26156512 G A 0.436856 3.0086e-05
22:26157068 G C 0.388795 2.1504e-05
22:26158448 T C 0.055640 1.8776e-05
22:26159289 A G 0.885799 5.7179e-05
22:26159696 G A 0.036808 5.4468e-06
22:26160286 G A 0.453539 2.1119e-05
22:26160737 C G 0.073768 -2.7670e-06
22:26162775 C T 0.265603 8.1908e-05
22:26163166 C T 0.058373 -2.1890e-05
22:26166900 C G 1.974842 -3.4978e-06
22:26168558 G A 0.678072 1.9350e-05
22:26169203 A G 0.022477 -1.8779e-05
22:26173661 C T 1.974556 -2.4729e-06
22:26178247 T C 0.224900 1.0581e-05
22:26179340 T C 0.079049 1.8257e-05
22:26180032 G T 0.436418 -9.0781e-06
22:26181164 C T 0.075758 2.4612e-05
22:26181767 C T 0.730041 2.9078e-06
22:26185771 T C 0.036451 6.0121e-06
22:26187172 T C 0.209878 3.3531e-05
22:26189657 G C 0.031212 7.5620e-06
22:26190915 G A 1.461096 1.8715e-05
22:26197675 G C 0.062583 -6.4666e-05
22:26197929 G T 1.943036 -1.3057e-05
22:26199527 G A 0.030667 -4.1487e-07
22:26202924 C A 0.045802 1.6675e-05
22:26210585 G A 0.068928 2.9193e-06
22:26216282 A C 0.022773 2.6589e-05
22:26218164 G A 0.565196 -3.3160e-05
22:26222454 T C 0.461131 -2.8214e-05
22:26226133 T G 0.072859 3.7193e-05
22:26228540 C T 1.244453 3.4240e-06
22:26231312 C G 0.147844 -3.6240e-05
22:26232096 G A 0.071418 -2.0767e-05
22:26237826 C T 0.593584 5.4647e-05
22:26239850 A C 1.426700 1.2623e-05
22:26244940 A G 0.031832 1.4019e-05
22:26246360 G A 0.760331 -2.3754e-05
22:26247607 T C 0.789317 4.7289e-05
22:26252155 T C 0.147257 -1.9570e-06
22:26255048 G A 0.535139 2.7311e-05
22:26266391 T C 0.266534 -1.7718e-05
22:26266939 C A 1.364730 -2.0005e-06
22:26268476 A G 0.030021 1.3824e-05
22:26270464 A C 0.047717 2.9834e-05
22:26272244 T C 0.082434 -4.2320e-05
22:26273049 T C 0.079821 -1.0639e-04
22:26273222 G A 1.552440 -2.1727e-06
22:26273893 C G 0.931150 -2.6657e-06
22:26278128 G T 0.242184 -4.5974e-05
22:26278468 T C 1.050064 -4.0630e-05
22:26280462 T C 0.765100 2.9737e-05
22:26281177 C G 0.039122 1.5196e-05
22:26282238 G A 0.378087 9.1228e-06
22:26283020 C T 0.583489 -2.6905e-05
22:26285895 A G 0.105665 2.5269e-05
22:26286738 A T 0.025574 7.3579e-05
22:26290588 T C 0.461144 7.6225e-06
22:26291757 A G 0.025460 7.0837e-05
22:26292659 G A 1.152099 2.2830e-05
22:26293158 C T 0.097628 -3.1243e-05
22:26297194 A G 0.145377 1.5976e-05
22:26305281 C T 0.963647 1.0418e-05
22:26309130 A G 0.036545 -3.0042e-05
22:26313639 G A 1.825365 -1.2470e-05
22:26319451 A G 0.027359 -7.3477e-06
22:26326069 T C 0.685570 -4.2888e-05
22:26326298 C T 0.183571 -6.6009e-06
22:26329516 G A 0.061486 2.8275e-05
22:26338940 C T 0.861777 -6.8367e-05
22:26341059 G T 1.783081 2.2901e-06
22:26343443 C T 1.910957 5.2595e-06
22:26343593 G A 0.301872 1.5421e-05
22:26349933 C A 1.844473 6.1417e-06
22:26354531 G A 0.030845 -1.2177e-05
22:26355793 T C 0.082827 -2.4140e-06
22:26359777 G A 0.206834 -9.5992e-06
22:26364619 G A 0.088273 7.8181e-06
22:26369358 T C 0.262247 -2.6995e-05
22:26370578 T C 0.194889 -1.6888e-05
22:26371363 C G 0.465344 -1.3619e-05
22:26371614 T C 0.066591 -2.2003e-05
22:26371626 G T 0.147257 -3.3067e-06
22:26374441 A G 0.170857 8.4687e-06
22:26380058 T C 0.127545 -2.6371e-05
22:26380411 G A 1.205831 -1.6433e-04
22:26380870 G T 1.262337 -4.5418e-05
22:26383294 G A 0.028528 7.1958e-06
22:26385093 G T 0.052946 1.6677e-05
22:26387045 C T 0.551352 -1.9459e-05
22:26387181 T C 0.093295 -4.6387e-06
22:26390964 A G 0.336761 -1.5924e-05
22:26394724 G A 0.953530 -5.5984e-05
22:26395407 G A 0.028966 -1.2767e-06
22:26400319 G A 0.265353 -2.1859e-05
22:26408589 T C 0.021757 2.6883e-05
22:26415475 T C 1.026343 -5.9838e-05
22:26415565 C T 1.761292 -4.1270e-06
22:26418568 T C 0.784773 1.5355e-05
22:26419672 G A 0.528333 1.7152e-05
22:26420497 G C 0.041323 2.2974e-05
22:26421469 A G 0.093451 1.9768e-05
22:26421793 G A 0.229788 -3.7284e-05
22:26422980 G A 0.295497 -4.4947e-05
22:26423124 C G 0.051151 -5.7599e-06
22:26423477 A G 0.029173 1.4175e-05
22:26425690 T C 0.043458 1.7274e-06
22:26427848 T C 0.094577 -1.2606e-05
22:26430221 A G 0.066345 1.2185e-05
22:26431850 C T 0.274441 -2.4572e-06
22:26437690 A G 0.164456 -2.8521e-05
22:26440366 C T 0.066072 5.1649e-05
22:26440520 T C 0.024551 4.9933e-06
22:26454172 A G 0.339088 9.9024e-07
22:26456367 G A 0.967999 -5.8976e-05
22:26458134 G T 1.063070 3.3426e-05
22:26458388 G A 0.416657 1.8803e-05
22:26459298 G A 0.482083 2.0634e-05
22:26460519 T C 0.211397 2.6812e-05
22:26463895 G C 0.020533 -5.8919e-06
22:26466765 T C 0.467467 7.8011e-06
22:26469229 G A 0.177790 5.4255e-05
22:26470198 C T 0.214513 -1.3527e-05
22:26471046 T C 0.079643 2.0500e-05
22:26474490 T C 0.066406 3.0123e-05
22:26476063 T C 0.026645 -1.6258e-05
22:26487166 C T 0.068876 1.7513e-05
22:26487672 G A 0.630622 1.6982e-05
22:26490253 G A 0.083609 2.2860e-05
22:26491170 C A 0.131225 1.0527e-05
22:26496258 C T 0.028297 -1.7053e-05
22:26498721 T G 0.109011 -1.3217e-05
22:26501161 T G 0.052787 3.6487e-05
22:26508461 G C 0.031092 -1.5434e-05
22:26516603 G A 0.247816 2.7467e-05
22:26528054 A G 0.148669 -4.4837e-05
22:26531836 A G 0.041637 3.2679e-05
22:26536088 A G 0.050570 4.4257e-06
22:26537436 C T 0.153148 -2.0548e-05
22:26543273 G A 0.465247 -8.6740e-05
22:26546312 G T 0.097677 8.4708e-06
22:26549355 T C 0.035370 7.5166e-06
22:26551565 C T 0.162726 -7.8081e-06
22:26555239 T C 0.030839 -2.2392e-05
22:26556646 C G 0.068980 6.4708e-06
22:26557408 G C 0.130177 8.0781e-06
22:26557486 G A 0.583372 -7.0820e-06
22:26562199 C G 0.051680 3.4291e-05
22:26565686 A C 0.046175 1.6223e-05
22:26572830 G A 0.090036 1.2007e-05
22:26578221 G C 0.215461 9.1089e-05
22:26580013 C T 0.020092 2.6470e-06
22:26581926 T C 0.079568 -6.1576e-05
22:26582728 A G 0.077647 -3.4463e-05
22:26583547 G A 0.029621 -7.6264e-06
22:26590942 A G 0.194789 -1.3023e-05
22:26598376 C T 0.031575 1.3870e-05
22:26606433 C T 0.051034 -9.0633e-06
22:26610335 A G 0.059515 2.7050e-05
22:26613208 T C 0.031053 5.7318e-06
22:26615287 G C 0.041780 -3.3208e-05
22:26617260 T A 0.751045 2.4580e-05
22:26617905 A G 1.801842 3.1753e-05
22:26619070 C T 0.494232 1.5952e-06
22:26619159 T C 0.370053 -1.3420e-05
22:26621676 G C 1.157163 -2.4373e-05
22:26622279 A C 0.422665 7.7238e-06
22:26628105 A G 0.420380 1.9949e-05
22:26629678 A G 0.463540 -8.5814e-06
22:26634067 A G 0.625182 2.0213e-07
22:26634750 T C 0.073119 -3.6632e-05
22:26635804 G C 0.079620 2.7550e-05
22:26638906 G T 0.501818 3.2115e-05
22:26638998 G C 0.178374 2.2362e-06
22:26642068 A G 0.051816 -5.8490e-06
22:26642646 T C 0.044578 2.2915e-05
22:26643779 C T 0.572593 2.3034e-05
22:26651478 A G 0.123192 2.9402e-05
22:26651549 T C 0.572694 3.2435e-06
22:26653212 C A 0.696097 1.9601e-05
22:26653362 G C 1.288538 4.9260e-05
22:26659335 T C 0.098621 -1.9522e-05
22:26670204 A G 0.119576 -1.7011e-05
22:26670960 G A 0.741752 -1.1869e-05
22:26679841 A G 0.304910 3.7126e-05
22:26680705 A C 0.252074 3.3800e-05
22:26683204 T C 0.213381 5.8539e-06
22:26683328 A G 1.113386 4.3591e-06
22:26688831 T G 0.039807 6.5989e-06
22:26689105 A G 0.226835 4.0625e-05
22:26689635 T C 0.664485 -2.0696e-05
22:26691965 A G 0.123212 5.1253e-05
22:26693227 A G 0.105645 1.2389e-05
22:26695077 T G 0.489412 -5.1298e-05
22:26697120 A C 0.061077 2.3341e-05
22:26697195 C T 0.870251 -3.0503e-05
22:26707586 G A 0.878372 -2.1418e-05
22:26712222 A G 0.361955 2.0295e-05
22:26713964 T G 0.879567 2.1060e-05
22:26715393 G A 1.415716 -1.3763e-05
22:26716227 A G 0.170510 1.2717e-05
22:26717679 T C 0.034867 6.9534e-06
22:26718872 G C 0.666628 -1.6776e-05
22:26718993 G A 0.074829 1.1454e-05
22:26723797 G A 1.533594 -2.8887e-05
22:26727129 T C 0.210612 2.1737e-05
22:26727451 T C 0.096177 -2.7258e-06
22:26729005 G T 0.724475 2.5919e-08
22:26729257 C G 0.101185 -1.3618e-05
22:26729475 A G 0.033062 1.7547e-05
22:26729946 G A 1.948300 -1.6638e-05
22:26729999 C T 0.136205 -2.8476e-05
22:26730815 T C 0.902025 1.0418e-05
22:26731283 T C 0.269141 7.2151e-06
22:26734141 T C 1.643488 5.3533e-06
22:26735648 A G 1.118505 -2.8796e-05
22:26735813 C T 0.527161 3.8320e-05
22:26737544 G A 1.053692 -1.0755e-04
22:26737680 T C 0.124559 -1.1354e-05
22:26738011 C A 1.224637 -3.5313e-05
22:26743311 T C 0.358755 -6.8152e-06
22:26748225 T C 0.024068 4.9201e-05
22:26750230 C T 1.175969 -2.4880e-05
22:26752657 G A 1.401843 -2.5971e-05
22:26753653 A G 0.192494 1.9576e-05
22:26757073 A G 0.189595 -2.6868e-06
22:26759040 C T 1.296201 3.7365e-05
22:26765167 A G 0.996293 2.1811e-05
22:26766024 C T 0.355103 -3.6302e-05
22:26769261 T C 0.052586 8.9511e-06
22:26772006 G A 0.958268 3.0086e-05
22:26778335 T C 0.081473 -8.4327e-06
22:26781429 C T 0.169559 2.0191e-06
22:26784284 C T 0.050843 1.3270e-05
22:26787912 C T 0.419091 -3.4674e-05
22:26789595 C T 0.028690 5.7642e-06
22:26789849 A G 0.438878 -3.8809e-08
22:26792113 G A 0.649152 -2.3345e-05
22:26792236 T C 0.609443 1.8657e-05
22:26792433 T C 0.049051 1.9874e-06
22:26792576 C T 0.402846 3.0560e-05
22:26792602 T C 0.092873 -1.0245e-06
22:26794692 T C 1.147932 -4.4101e-06
22:26797692 T C 0.638172 -7.1199e-06
22:26804176 A G 0.598803 -1.3651e-05
22:26804215 T C 1.730749 -8.6348e-06
22:26806521 T C 0.021702 1.1463e-05
22:26806710 G T 1.629074 -2.0633e-05
22:26808788 T C 0.031280 2.6194e-05
22:26812632 C T 0.208989 1.2840e-05
22:26813302 T C 0.096365 1.7380e-06
22:26827335 G T 0.943237 1.2953e-05
22:26830285 G A 0.187885 -1.4687e-05
22:26830316 A G 0.346904 -3.5393e-05
22:26831077 G A 1.057480 1.5859e-06
22:26841390 C T 0.108946 -1.5053e-05
22:26844866 T C 0.032027 -8.4950e-06
22:26846387 A G 0.021289 1.9597e-05
22:26846447 A G 0.073362 2.5598e-05
22:26849364 A G 0.027158 7.9752e-06
22:26854441 A G 1.853743 -1.5844e-05
22:26860269 C G 0.825397 -9.5799e-06
22:26861473 A T 0.022279 -4.0553e-06
22:26861721 C T 0.070840 -8.6876e-06
22:26862041 A G 0.289865 3.8817e-05
22:26862212 C T 1.773049 -1.2011e-05
22:26862772 C T 1.883063 -3.5238e-05
22:26870985 G A 0.380752 6.2624e-06
22:26878024 G A 1.795127 -3.0649e-05
22:26878283 G A 0.043449 2.8994e-05
22:26879091 A G 0.526460 -5.0665e-06
22:26879691 C T 0.345482 -2.4212e-05
22:26880174 C T 0.051700 -3.3388e-08
22:26884039 A G 1.763697 -2.0079e-05
22:26890682 T C 0.129723 -8.4303e-06
22:26892306 C G 0.037116 -7.7597e-06
22:26896710 C T 0.146059 2.2700e-05
22:26899695 A G 0.035545 -1.7064e-05
22:26901230 C G 0.964371 1.4178e-05
22:26907899 T C 1.224543 6.0397e-06
22:26908433 T C 0.264220 3.4345e-05
22:26920048 C T 0.490243 -1.8063e-05
22:26921725 G A 0.865571 2.7633e-05
22:26923155 C T 0.485215 -3.6617e-06
22:26923487 G C 0.216961 -7.1417e-06
22:26924456 A G 0.845168 3.0216e-05
22:26928135 A G 0.200290 -7.1690e-07
22:26936766 A G 0.081194 -2.5394e-05
22:26936897 A G 0.491129 3.2184e-05
22:26937087 A C 0.194207 -4.0622e-05
22:26939781 C T 1.214208 -2.8508e-05
22:26941385 C T 0.030413 4.0256e-05
22:26949965 G C 1.243297 -6.3387e-05
22:26951971 G T 0.581805 -4.6718e-05
22:26955377 A T 0.317292 5.3047e-06
22:26956562 A G 0.044056 8.1147e-06
22:26958342 A G 0.832600 3.1682e-05
22:26960648 A C 0.466659 -4.6523e-05
22:26961570 A G 0.049197 1.0988e-05
22:26969061 C A 0.838205 -2.9949e-05
22:26974741 A G 0.217071 5.6439e-05
22:26981240 A C 0.731716 -5.8948e-06
22:26982787 A G 0.050544 4.9166e-05
22:26983101 T A 0.049473 2.3873e-05
22:27006698 T C 0.324024 -4.7573e-06
22:27011420 T C 1.026317 1.6065e-05
22:27019264 A G 0.048661 9.0859e-06
22:27020705 T C 0.267411 3.1667e-05
22:27021457 C T 1.663083 2.7826e-05
22:27028829 A G 0.291345 1.8623e-05
22:27038865 T G 0.699583 6.3943e-06
22:27039678 G A 1.857135 3.6234e-05
22:27040103 C T 0.285418 6.6872e-05
22:27042106 T C 0.344863 7.3337e-06
22:27042828 A G 1.634335 9.3207e-05
22:27051299 G A 0.410892 4.3943e-05
22:27054209 C T 0.162486 -1.4038e-05
22:27056518 G A 0.042910 5.4500e-05
22:27061285 T C 0.074456 2.1436e-06
22:27066535 G A 0.911600 2.7011e-05
22:27067792 T C 0.729064 -3.1369e-06
22:27068592 A G 1.691345 1.5631e-05
22:27076305 T C 1.195908 3.3440e-05
22:27082153 A G 0.263412 2.6329e-05
22:27084655 T C 1.386146 7.5278e-06
22:27089752 C T 0.075670 1.0906e-06
22:27091449 C T 0.051810 -2.9801e-05
22:27093508 G A 0.496822 -2.8939e-05
22:27095262 A G 0.055562 4.1405e-05
22:27100562 G A 0.025970 -2.7338e-05
22:27107115 C T 0.031066 -2.9318e-05
22:27109033 T C 1.045237 2.6534e-05
22:27116267 G A 0.188803 -3.6596e-06
22:27116420 C G 1.801855 1.7158e-05
22:27117240 A G 0.035574 5.1616e-06
22:27119619 C T 0.983381 -2.1143e-05
22:27120359 A G 0.254953 1.1819e-05
22:27120699 G A 0.049749 3.9588e-07
22:27122480 T C 1.258517 1.0424e-05
22:27122923 T G 0.299492 -1.6006e-05
22:27133734 G A 0.030822 -1.4340e-05
22:27134717 T C 1.801635 -7.2351e-06
22:27136298 G A 0.204685 8.0046e-05
22:27142276 G A 0.426242 -2.6870e-05
22:27143319 G A 0.295513 -6.3903e-06
22:27143425 G A 0.709093 -1.0688e-05
22:27144070 C T 0.687680 2.3750e-05
22:27145021 A G 0.370810 -2.5289e-05
22:27147163 A G 1.803851 -5.6145e-06
22:27149725 G A 0.747066 -5.1035e-06
22:27152775 G T 1.317335 1.3369e-05
22:27153785 T C 0.050921 3.4990e-05
22:27159657 T C 0.046782 1.9807e-05
22:27159832 G A 0.753509 6.3806e-06
22:27159903 C T 0.334885 7.0490e-05
22:27161060 A G 0.797710 -8.3271e-05
22:27161589 T C 0.341325 1.2158e-05
22:27161921 A G 0.522172 3.0609e-05
22:27163014 T C 0.066231 -1.0060e-05
22:27163444 T C 0.272941 1.4914e-05
22:27163995 G A 0.060716 -4.9194e-05
22:27172360 G A 0.043118 5.0199e-06
22:27172826 C A 1.251626 5.2471e-06
22:27175775 G A 0.059775 -3.1241e-05
22:27177355 G A 0.266447 -4.5345e-05
22:27179872 C T 0.061590 3.6971e-06
22:27180392 T C 0.995407 6.1932e-05
22:27182656 G T 0.049171 -7.3023e-06
22:27186310 G T 0.088592 -3.1516e-05
22:27186355 A G 0.606918 1.6914e-06
22:27187841 T C 0.935882 -2.2975e-05
22:27188322 G T 1.546873 -2.3564e-05
22:27190866 T C 1.224647 1.6279e-06
22:27191643 T C 0.280264 3.2059e-05
22:27195261 T C 0.096362 -2.2949e-05
22:27196268 C T 0.031790 -1.2403e-05
22:27198719 G T 1.299178 1.3849e-05
22:27200807 T C 0.619868 -2.4955e-06
22:27200942 C T 0.943162 1.1477e-06
22:27203596 C T 0.289051 -1.3709e-05
22:27207855 G C 0.900045 1.0723e-05
22:27208048 T G 1.497582 1.3086e-05
22:27210131 G A 0.075504 -2.3973e-05
22:27210985 C A 0.930857 4.5985e-05
22:27211502 C G 0.196519 9.4631e-06
22:27214989 T C 0.509910 -9.7314e-06
22:27216426 G A 1.407656 6.0252e-05
22:27217018 A G 0.795341 4.2735e-05
22:27222694 T C 0.080032 -3.0053e-05
22:27223656 G A 0.065037 1.3595e-05
22:27228977 A G 0.904258 -1.0722e-05
22:27231303 T C 0.117944 -1.4642e-05
22:27233505 T C 0.322849 -1.9625e-05
22:27234114 G A 0.149292 2.2397e-06
22:27234642 T C 0.077303 -7.8794e-06
22:27236439 C T 0.267229 -2.9685e-05
22:27240025 T G 1.457009 9.6482e-07
22:27240175 C T 0.044085 -8.7745e-06
22:27242407 T G 0.026651 -3.6872e-06
22:27242642 G A 0.833515 -1.7260e-05
22:27244809 T C 0.051716 5.9959e-06
22:27246070 C T 1.395764 -2.3883e-05
22:27247770 T C 0.134789 -6.0651e-06
22:27248484 C T 0.026346 -7.9279e-06
22:27252454 C T 0.514123 2.2130e-05
22:27252859 C A 0.748520 -2.2274e-05
22:27258789 A G 0.041819 2.0660e-06
22:27259889 T G 0.733589 -1.9388e-05
22:27263317 A C 0.041498 -1.1395e-05
22:27264880 G T 0.864302 -1.4556e-06
22:27267587 T C 0.107784 -1.7702e-05
22:27274743 T C 1.263013 1.1416e-05
22:27283639 C T 0.116460 2.4121e-05
22:27288275 G T 1.291660 9.2318e-06
22:27291244 A G 0.065721 -1.8095e-05
22:27294773 A C 0.046172 -2.8138e-07
22:27296460 G A 0.062307 -5.9803e-05
22:27299662 T G 0.193591 1.3191e-05
22:27299692 A G 0.077627 -1.4575e-05
22:27299731 G C 0.110770 3.8703e-05
22:27304495 C T 0.682662 4.1891e-05
22:27306502 C T 0.039060 1.0005e-05
22:27306830 T C 0.374873 -6.8919e-06
22:27307019 G A 0.080691 1.5036e-05
22:27313437 T C 0.814287 4.4203e-05
22:27317853 G T 1.919432 -1.8307e-05
22:27321322 A G 0.031423 -5.7582e-05
22:27323304 G A 0.145871 9.0871e-05
22:27323563 T C 0.092889 -3.2423e-05
22:27323691 T C 0.472761 4.3453e-06
22:27324152 T C 0.342233 4.8487e-05
22:27327741 A G 1.620472 -5.0812e-06
22:27329741 C T 0.043286 -1.1140e-06
22:27331915 A G 1.936145 -1.2760e-05
22:27333147 T C 0.070529 1.7598e-05
22:27333485 T C 1.477578 -3.6696e-05
22:27334054 T C 0.223660 -2.3143e-05
22:27337886 A G 1.085589 -5.7079e-05
22:27338819 T C 0.395215 3.6954e-05
22:27339284 T C 1.732748 -1.1502e-04
22:27341199 G A 0.111591 1.5343e-05
22:27341568 G A 1.554991 1.7275e-05
22:27343107 A G 0.048759 -3.5828e-05
22:27343369 G A 0.050424 -1.6514e-05
22:27344827 G A 0.454760 1.3293e-05
22:27353319 C A 0.050340 -1.5296e-05
22:27353810 T C 1.667595 1.9334e-05
22:27354544 G A 0.157598 -1.1479e-05
22:27362767 G A 0.294549 3.4100e-05
22:27364610 T C 0.968110 1.3087e-05
22:27366328 C G 0.178796 7.3933e-05
22:27367952 A G 0.144741 3.2481e-05
22:27368219 G A 0.806263 -1.8669e-05
22:27369471 A G 0.209768 -3.3755e-06
22:27370273 T C 0.154258 -6.2623e-06
22:27373934 T G 0.043725 2.0079e-05
22:27376471 A G 0.119748 5.0483e-05
22:27378884 A G 0.313745 1.6165e-05
22:27383227 G A 0.037424 2.6954e-05
22:27385471 A G 0.071213 -3.3922e-05
22:27388165 A G 0.213069 -2.6055e-06
22:27390831 C T 0.835920 4.2118e-05
22:27394612 T C 0.021724 -1.5455e-05
22:27395426 T C 0.974257 -3.9041e-05
22:27395609 G A 0.650330 -7.7051e-07
22:27398749 C T 1.415216 -1.1470e-05
22:27400354 C T 0.217970 -4.6718e-06
22:27403571 C T 0.421772 -9.5876e-06
22:27405012 T C 1.575219 2.0717e-05
22:27405385 G T 1.562719 -6.3965e-05
22:27405442 C G 0.223796 2.5649e-05
22:27405625 G A 0.567338 2.6998e-05
22:27405668 G A 0.192422 2.1137e-05
22:27405928 T C 0.033666 6.0491e-06
22:27407146 G T 0.525395 -4.8388e-05
22:27408321 A G 1.244771 1.7037e-05
22:27410479 T C 0.168092 1.4691e-05
22:27411710 A C 0.253119 -2.7877e-06
22:27413543 A G 0.971469 3.7741e-05
22:27415255 C T 0.204886 1.2979e-05
22:27416197 T C 0.187667 1.3948e-05
22:27418259 T C 0.793426 -2.4460e-06
22:27418958 A G 0.106677 1.3156e-05
22:27419239 A G 0.048785 -3.3031e-05
22:27421136 G T 1.360173 2.0675e-05
22:27421843 T C 0.035435 1.2301e-05
22:27424579 G A 0.076059 1.1519e-05
22:27426628 G C 0.217454 1.5046e-05
22:27427507 T C 0.091568 3.7386e-06
22:27430149 C T 0.099319 4.3176e-05
22:27430724 A G 0.188664 1.4553e-05
22:27433250 G A 0.559590 -1.9444e-05
22:27434791 T C 0.499815 1.8775e-05
22:27435577 C T 1.711190 -2.0748e-06
22:27436778 C T 0.661123 -2.3041e-05
22:27437755 T C 0.029388 -9.0623e-06
22:27438543 A G 0.107576 -2.6081e-05
22:27443584 C T 0.411989 7.1474e-06
22:27446868 A G 0.578127 -4.6687e-05
22:27451441 A C 0.158666 3.6089e-05
22:27456410 G A 0.715731 3.2883e-05
22:27458160 T C 1.706230 -4.9819e-06
22:27464033 C A 1.360627 1.9389e-05
22:27466629 C A 0.151752 -2.5541e-05
22:27467717 A G 0.402203 3.3856e-05
22:27473772 T C 0.767966 1.3604e-06
22:27476884 G A 0.597427 1.3093e-05
22:27481176 G A 0.103237 1.6005e-05
22:27484501 C G 0.037824 3.8568e-06
22:27485111 T C 0.530767 -5.6264e-07
22:27485301 A G 0.402463 -1.5739e-05
22:27486978 C G 0.898318 -3.6457e-06
22:27487232 G A 1.322827 -1.9035e-05
22:27487580 G A 0.406368 -2.6697e-05
22:27487797 G A 0.151054 -5.1826e-06
22:27489996 G A 0.095943 3.4635e-06
22:27490303 T C 0.875211 1.6765e-06
22:27490592 A G 1.291855 -3.5400e-05
22:27491363 C T 0.041092 -5.1965e-06
22:27491848 C T 1.847524 -1.6630e-05
22:27493062 A G 0.027330 -1.1439e-05
22:27493601 A G 0.029183 -3.3261e-05
22:27495276 T C 0.283153 2.9768e-05
22:27496056 C T 0.044380 -2.9860e-05
22:27496859 T C 0.124585 3.3393e-05
22:27498426 A G 0.532666 2.4611e-05
22:27501497 A G 0.057980 -9.3199e-05
22:27502691 T C 1.367836 -4.2407e-05
22:27509769 T C 1.825728 -1.0517e-05
22:27511707 T C 0.037178 -7.8771e-07
22:27512225 G A 1.837757 -2.9203e-05
22:27512234 G A 0.193993 -6.7734e-05
22:27515892 C T 0.029407 -5.6158e-06
22:27519787 G T 0.285068 -1.9003e-05
22:27520405 T C 0.044763 -1.0617e-05
22:27523864 T C 1.810048 -2.5966e-05
22:27525363 C T 0.413119 -6.6129e-06
22:27525464 T C 0.031144 -2.2011e-05
22:27526095 G A 0.940244 8.0819e-06
22:27529800 T C 0.051054 -2.4356e-05
22:27533271 T C 1.129927 -1.5745e-05
22:27534520 G A 0.066520 -7.6257e-07
22:27536275 A G 0.052605 1.8943e-05
22:27540434 G C 0.916835 1.2051e-05
22:27543843 G A 0.025016 1.0998e-05
22:27544908 C T 0.542017 -7.6049e-05
22:27548426 C T 0.383715 5.7987e-05
22:27553046 T C 0.192406 3.8747e-05
22:27553126 T C 0.106382 1.7927e-05
22:27554630 T G 0.260101 -2.0786e-05
22:27557351 G T 0.150454 3.1257e-05
22:27557929 G A 1.420283 -8.5702e-06
22:27562140 A G 1.170954 -2.7248e-05
22:27562910 G A 0.412645 4.5001e-06
22:27563274 C A 0.587465 2.0607e-05
22:27564775 G A 0.057467 1.7574e-05
22:27565531 A G 0.139025 -9.8087e-06
22:27566382 G T 0.063686 1.8930e-05
22:27567244 G A 0.020319 -9.8810e-06
22:27571423 A G 1.657098 -8.3777e-06
22:27575553 A G 0.133777 -1.5151e-05
22:27575927 G A 0.036681 -1.8090e-05
22:27576391 G A 0.064913 2.0202e-05
22:27584680 A G 1.130774 -5.7736e-05
22:27587222 A G 0.573524 5.1920e-05
22:27588590 T C 0.030845 -1.5919e-06
22:27592968 G A 0.163135 -1.7672e-05
22:27597405 T C 0.044143 -5.4066e-06
22:27600211 C T 0.084232 -1.8971e-05
22:27603358 C T 0.028310 -2.0166e-05
22:27606044 T C 0.206003 3.3355e-07
22:27610637 C A 1.298921 -5.0765e-06
22:27614526 T C 0.028268 -9.8507e-06
22:27616270 G T 0.052878 7.9600e-06
22:27617895 T C 0.079877 6.0546e-06
22:27621151 A G 1.609995 -1.9749e-05
22:27621252 T C 0.033461 -1.0587e-07
22:27621339 T C 0.191429 1.9679e-05
22:27621475 A G 0.024529 -6.3469e-06
22:27623489 C T 0.307643 5.5993e-07
22:27625321 A G 0.103519 -1.1343e-05
22:27626877 A G 0.026739 -1.5727e-05
22:27626904 T C 0.250652 4.3000e-06
22:27627392 G T 0.035610 -1.0234e-05
22:27627524 T A 0.114545 -1.7723e-05
22:27627598 T C 0.285035 1.0088e-05
22:27628151 C G 1.165417 3.4433e-05
22:27632675 G T 0.029988 4.8303e-06
22:27635263 A G 0.092837 -2.6942e-05
22:27636646 G A 0.045422 3.5631e-07
22:27638420 A G 0.827734 2.3257e-05
22:27638662 A G 0.251775 5.6747e-06
22:27639562 T C 0.086511 1.8091e-05
22:27640295 G A 0.175836 -4.2200e-05
22:27640814 C T 0.564949 6.2607e-05
22:27641045 A G 0.074729 1.0571e-05
22:27641326 T C 0.098365 -1.8838e-05
22:27642918 G A 0.177248 2.1056e-07
22:27643302 G A 0.956681 2.2573e-05
22:27644305 A G 0.129904 3.5355e-06
22:27644841 T G 0.122721 2.1448e-05
22:27644893 A G 0.106541 -7.2277e-06
22:27644949 G A 1.479772 2.5644e-05
22:27645258 T C 1.515401 4.3509e-05
22:27647289 G A 0.256839 8.9241e-07
22:27649024 A G 0.082087 -5.6838e-06
22:27650779 T C 0.759877 -2.8153e-05
22:27650800 T C 0.133209 2.2903e-05
22:27650865 T G 0.137094 4.8194e-05
22:27650978 T C 0.032708 1.0561e-05
22:27653397 T C 1.668033 -2.2221e-05
22:27657507 A G 1.393183 -1.2245e-05
22:27657544 T C 0.260305 1.6145e-05
22:27659964 A G 1.273967 -2.0662e-06
22:27660675 A G 1.096469 2.3376e-05
22:27662176 A G 0.995498 -6.1664e-06
22:27662337 T C 0.129041 -5.2550e-06
22:27662460 A C 0.056117 -2.6520e-06
22:27663643 C T 1.044293 1.5136e-05
22:27664339 C T 0.209210 2.2178e-05
22:27665142 T C 0.375409 -2.4157e-05
22:27667235 T C 0.131164 -3.3246e-06
22:27668370 G A 0.997858 -1.0828e-05
22:27669030 T C 0.029414 -9.2536e-06
22:27671287 C G 0.074167 1.1317e-05
22:27673159 G A 0.336349 1.5184e-05
22:27673865 G A 0.080055 1.3374e-05
22:27674832 G T 0.601549 -4.0338e-06
22:27676577 C T 0.057779 -2.8723e-06
22:27677747 C T 0.132540 -1.8967e-05
22:27681626 C T 0.126529 -1.0527e-04
22:27685544 G A 0.184340 7.9270e-05
22:27685669 G A 0.493843 -6.3692e-06
22:27687672 T C 0.054244 -5.8424e-06
22:27690377 A G 0.317263 -1.1803e-05
22:27691026 G A 0.490457 2.5042e-05
22:27693774 C T 0.048016 1.8423e-05
22:27695057 T C 0.890408 -6.1545e-05
22:27696999 A C 0.102571 1.0539e-05
22:27699284 A G 0.028508 5.1583e-05
22:27705687 C A 0.235387 2.4590e-05
22:27707003 T C 0.021234 -3.0917e-05
22:27710703 A G 1.749081 2.5564e-06
22:27712520 T C 0.294507 -2.5705e-05
22:27712781 G A 0.095262 3.3317e-05
22:27716786 T C 0.038207 -2.1128e-05
22:27717716 G A 0.468084 -4.7961e-06
22:27718775 A G 0.269475 1.7321e-05
22:27719834 T C 0.049200 -2.7506e-05
22:27723059 C T 0.156153 -3.3453e-06
22:27726472 A G 0.035435 -2.3438e-05
22:27727106 C A 0.236510 -1.8459e-06
22:27729742 G A 0.851208 8.3846e-06
22:27735663 G C 0.045802 2.0811e-05
22:27740546 T C 0.194363 1.5829e-05
22:27741447 T G 0.145793 2.7910e-06
22:27746401 T C 0.077036 -2.2885e-05
22:27747303 T C 0.480470 2.5789e-05
22:27749010 T C 0.057370 -9.3419e-06
22:27751975 T A 0.266992 -6.7390e-06
22:27754587 G C 0.066108 -1.7847e-05
22:27756439 T C 0.685953 -1.1484e-05
22:27762155 C T 1.200900 4.2636e-05
22:27762454 T C 0.053527 -3.1263e-05
22:27765630 A G 0.102614 -4.3314e-05
22:27765755 A G 0.594191 2.6656e-06
22:27778268 G A 0.058905 5.3087e-05
22:27779272 G T 0.596443 5.3083e-05
22:27781736 A C 0.332613 7.4036e-06
22:27782110 A G 0.133971 -2.3032e-05
22:27785102 C A 0.597878 -3.3598e-05
22:27785286 T G 0.169163 3.1107e-05
22:27786506 T C 0.558863 -2.2661e-05
22:27786950 T C 0.038281 -6.3930e-06
22:27788426 A G 0.204588 5.3611e-05
22:27788460 G T 0.027086 1.6912e-05
22:27789634 T G 0.031640 8.9708e-06
22:27790244 A G 0.421763 -1.4751e-05
22:27792426 G A 0.165573 3.1988e-05
22:27792595 A G 0.103360 -1.6001e-04
22:27793283 A C 0.059451 -1.4284e-05
22:27794842 A G 0.074531 1.3770e-05
22:27798655 A G 1.097303 1.7095e-06
22:27807098 A C 0.278554 -2.7874e-05
22:27808478 T C 0.655297 -3.0719e-05
22:27813701 A G 0.292991 -3.3536e-05
22:27814604 C T 1.569870 5.9724e-06
22:27815426 T C 0.034354 2.6021e-05
22:27817516 G T 0.681980 7.1829e-06
22:27818235 A C 0.970031 -2.2377e-06
22:27819250 G A 0.068964 1.5780e-05
22:27822897 T C 1.744680 4.0413e-05
22:27824063 C T 0.529550 2.1861e-05
22:27825443 T C 0.461342 1.9914e-05
22:27828634 C T 0.524980 -3.5876e-06
22:27829108 T C 0.098498 4.2051e-05
22:27829565 G A 1.060320 -5.1510e-06
22:27830921 C T 0.028479 -2.5603e-05
22:27831342 A G 1.867278 1.4175e-05
22:27831461 C T 1.835953 1.5813e-05
22:27831650 G A 0.727906 -3.0235e-05
22:27831965 A C 0.035120 -9.2463e-06
22:27832985 G C 0.482206 5.0262e-05
22:27834500 G A 0.513288 1.8405e-05
22:27835627 G A 0.045308 4.3683e-05
22:27836922 C T 1.161733 -8.0432e-05
22:27837354 A G 0.132783 -2.9549e-05
22:27838849 A G 0.045049 1.0779e-05
22:27839161 G A 0.034626 -2.1281e-05
22:27839704 T C 1.312865 -6.5980e-05
22:27840037 T C 0.069139 -3.3717e-05
22:27844670 C G 0.147799 4.1093e-05
22:27847393 A G 0.029209 -9.9835e-06
22:27847401 T C 0.078390 4.8070e-05
22:27848659 T C 0.039758 -4.9902e-05
22:27849147 C T 1.911597 8.4937e-06
22:27852183 C T 0.224033 2.7976e-05
22:27852307 G A 0.045607 -3.5978e-05
22:27854724 C T 0.104097 4.1447e-05
22:27854979 C T 0.171188 -6.4813e-05
22:27855335 A C 1.267106 4.7185e-05
22:27857717 A G 0.212215 2.7657e-05
22:27864471 A C 0.747666 2.7255e-05
22:27870265 G A 0.370923 7.6574e-05
22:27872277 C A 0.053796 1.9736e-05
22:27873024 G A 0.256673 -9.1225e-06
22:27876939 C T 0.879505 7.5280e-05
22:27881885 T C 1.397685 -5.6726e-06
22:27883265 G A 0.717026 3.5076e-05
22:27890684 A G 0.300995 -6.5299e-06
22:27894740 T G 1.882469 2.2123e-05
22:27895208 A G 0.035970 1.0023e-05
22:27895825 C T 0.049697 -2.4465e-06
22:27896321 A G 0.666514 -4.0398e-05
22:27900025 G T 0.102662 -1.4390e-05
22:27903116 T G 0.573320 -1.4802e-05
22:27913012 A G 0.240535 -2.9590e-05
22:27913178 G A 0.560986 3.1175e-06
22:27914576 A G 0.184535 3.4703e-05
22:27914942 A G 0.590474 -3.2119e-05
22:27918710 C T 0.203906 3.8670e-05
22:27923644 G A 0.067007 6.5119e-06
22:27924516 C T 0.632439 -1.8710e-05
22:27924906 C A 0.195814 5.3606e-05
22:27925288 A G 1.002655 -2.7587e-05
22:27927298 T C 1.861160 -2.1173e-05
22:27930742 A G 0.022237 -6.0780e-06
22:27934290 G A 0.483891 -3.9773e-05
22:27934709 A G 0.071525 1.4496e-05
22:27935424 T C 0.326959 -4.5173e-05
22:27936580 G A 0.222430 -4.7664e-06
22:27940770 A C 0.153761 -3.8712e-07
22:27941726 C T 1.247394 -3.6170e-05
22:27944404 G T 0.072142 1.2928e-05
22:27945841 A G 0.853315 4.7629e-05
22:27946507 C T 0.076160 1.2962e-06
22:27948878 T C 0.061729 1.0081e-05
22:27951176 A G 0.566819 9.8772e-07
22:27953914 C T 0.992411 -1.9032e-05
22:27953924 A G 0.026742 -1.7236e-06
22:27955471 A G 0.040557 -8.5173e-06
22:27959841 T C 0.190309 3.6900e-05
22:27962192 G A 1.964039 1.5202e-05
22:27964538 A G 0.403135 -2.0240e-05
22:27965330 C T 0.062985 1.2896e-05
22:27967463 C T 0.466331 -2.5501e-05
22:27967966 T C 0.038771 6.0277e-06
22:27970444 T G 0.085537 2.4268e-05
22:27972341 T C 0.278219 1.4255e-05
22:27974819 C A 1.665576 1.6931e-05
22:27975451 G A 0.574229 3.4382e-05
22:27977011 T C 0.314365 2.2567e-07
22:27977399 C T 0.101864 2.4936e-06
22:27978888 G C 1.217065 1.9216e-05
22:27979102 G A 0.175846 -2.5585e-05
22:27980876 C T 1.270734 -7.3013e-06
22:27988228 A G 0.446223 1.0208e-05
22:27989777 C T 0.312333 -1.6656e-05
22:27990415 A G 0.182448 7.4597e-06
22:27993597 C A 0.318958 -5.1308e-06
22:27994183 A G 0.082077 2.5750e-05
22:28000527 A G 0.166099 -5.9716e-06
22:28004494 A G 0.348628 -9.5718e-06
22:28005082 A G 0.531147 -7.1506e-06
22:28007741 C T 0.797863 -2.4703e-05
22:28008858 G A 0.162561 -4.4924e-05
22:28012628 A G 0.434707 -8.6582e-06
22:28016883 C A 1.682325 1.5021e-05
22:28019545 T C 0.021997 -5.2812e-06
22:28022728 G A 0.978493 8.3816e-06
22:28025519 G A 0.039907 -5.4372e-06
22:28029685 T G 0.173116 -3.3508e-05
22:28032457 T C 1.596852 4.4262e-06
22:28034964 T G 0.083973 -4.7312e-05
22:28036418 G A 0.027343 -8.6881e-06
22:28038608 G A 0.245196 -5.9372e-05
22:28040054 A G 0.023006 9.8784e-06
22:28042040 A G 0.428874 2.0465e-05
22:28045758 C A 1.916923 2.7183e-05
22:28046516 T C 0.117762 -2.5161e-05
22:28046561 T C 0.289593 1.6513e-05
22:28050390 T C 0.527963 7.0106e-05
22:28051433 T C 0.043144 9.6335e-05
22:28056207 A G 0.033143 3.9104e-05
22:28060034 A G 0.594720 2.7318e-05
22:28062787 G A 0.076699 -2.2376e-05
22:28063730 C A 0.314991 2.0394e-05
22:28069802 A G 0.041108 3.3692e-05
22:28075256 G A 0.462780 3.8868e-05
22:28076058 C T 1.155176 3.9934e-05
22:28077114 T C 0.572586 -1.8104e-05
22:28085792 A G 0.082012 9.6414e-06
22:28090207 A G 0.139830 2.7055e-05
22:28094751 G A 0.046023 4.3863e-06
22:28094845 G A 0.962111 -2.7735e-05
22:28098436 A G 0.439813 3.6698e-05
22:28099042 G T 0.044435 -9.5358e-06
22:28100566 A G 0.028307 -1.3065e-05
22:28101389 A C 0.192942 6.0882e-05
22:28104977 A G 0.919205 -7.6129e-05
22:28107388 G C 0.093288 2.3319e-05
22:28107887 T C 0.049246 3.6781e-05
22:28115498 T C 0.063459 -6.5028e-06
22:28118805 G A 0.180887 1.3346e-04
22:28120153 C G 0.100556 1.0488e-05
22:28126797 A C 0.055935 1.2808e-05
22:28127045 C G 0.193331 -4.6288e-05
22:28129120 A G 0.109852 -1.6030e-05
22:28129239 A C 0.870216 1.1960e-05
22:28129613 T C 0.033886 -1.0980e-05
22:28130044 T G 0.369440 -4.8952e-08
22:28130130 C T 0.525710 2.5647e-05
22:28130401 T G 0.022549 2.0002e-05
22:28136977 A C 0.705743 1.0359e-04
22:28138006 A G 1.071655 3.9164e-05
22:28141301 G A 0.479921 -4.3426e-05
22:28145214 A G 0.088377 3.8673e-05
22:28145327 A G 0.060178 8.5819e-06
22:28146277 G A 1.947664 1.2972e-05
22:28146735 A G 0.049866 -3.4567e-05
22:28149160 C A 0.774250 -1.6707e-05
22:28149774 T C 0.190322 -1.7680e-05
22:28150109 G A 1.345580 -3.5506e-05
22:28150815 A G 0.255830 -2.7411e-05
22:28151673 G A 1.289135 -4.2695e-05
22:28151825 A G 0.563751 -3.7511e-05
22:28153859 A C 0.041793 -1.9201e-05
22:28155404 T C 0.138201 -1.1957e-05
22:28156788 G A 0.192254 2.0257e-05
22:28158414 T C 0.088644 -2.2357e-05
22:28159534 G T 0.187310 2.1369e-05
22:28161703 G A 0.289099 -5.9239e-05
22:28163346 A G 0.454205 -8.9215e-06
22:28165101 G T 0.150253 1.6518e-05
22:28165334 G A 0.734407 -5.1429e-06
22:28166402 G C 0.713082 -1.9078e-05
22:28168252 T C 0.204565 -2.5496e-05
22:28169521 A C 1.611306 -2.1547e-05
22:28170166 C A 0.213446 -1.9792e-05
22:28170217 T C 0.549129 -1.2119e-04
22:28171510 T C 0.077961 3.1858e-06
22:28172577 G T 1.010828 -2.3180e-04
22:28173570 G A 0.363263 -1.4871e-05
22:28175162 T C 0.674155 -1.0581e-04
22:28175232 C T 0.030147 3.8978e-05
22:28178514 T C 0.052930 -6.0147e-06
22:28179823 C T 1.506566 -3.1926e-06
22:28181436 C A 1.430033 1.3797e-05
22:28182510 A G 0.031517 -2.2462e-05
22:28182536 A G 0.024636 -2.7527e-05
22:28183653 T G 0.052417 -1.2956e-05
22:28185452 G T 0.514408 1.4538e-04
22:28187396 G A 0.463189 -1.4776e-05
22:28187773 C T 0.068461 -6.8280e-06
22:28198191 G T 0.092503 1.0054e-05
22:28200176 G A 0.661899 1.5099e-05
22:28203750 A G 0.770595 1.4168e-05
22:28204797 C T 0.623056 1.6684e-06
22:28206912 C A 0.500867 5.4540e-06
22:28209867 A G 0.032900 -2.1621e-05
22:28214686 T C 0.145192 1.6339e-05
22:28270372 G T 0.430143 3.4620e-05
22:28281348 A G 0.118654 1.6847e-05
22:28284424 A G 0.062891 5.3761e-06
22:28284485 C T 0.172327 -8.3456e-06
22:28288310 T C 0.029488 -9.7848e-06
22:28299705 G A 0.054932 -1.4620e-05
22:28311543 C T 0.070360 3.6443e-06
22:28314241 T G 0.024756 4.2479e-06
22:28318032 G A 0.106304 -4.6875e-06
22:28333183 T C 0.077887 -1.2262e-05
22:28335603 T C 0.024084 5.5556e-06
22:28336162 G A 0.264600 -2.2807e-05
22:28341895 T C 0.029524 -5.8755e-06
22:28350807 G A 0.029936 -1.1121e-05
22:28359835 A G 0.073210 1.5833e-05
22:28368266 C T 0.333599 -2.1428e-05
22:28377908 T G 0.039093 -2.5945e-05
22:28378384 C G 0.098245 5.7997e-06
22:28378472 G A 0.315163 5.6695e-05
22:28378688 G C 0.124731 -1.3577e-05
22:28378998 A G 0.063998 -7.0499e-06
22:28389453 C T 0.240681 -1.6916e-05
22:28394985 T C 0.063985 -6.0324e-06
22:28397709 A G 0.032101 -1.1038e-05
22:28404167 C T 0.125182 -2.2969e-05
22:28406222 C T 0.108544 -4.9463e-06
22:28412908 G T 0.474170 1.8075e-05
22:28415655 A G 0.102617 9.6137e-06
22:28422777 T C 0.084654 -1.5957e-05
22:28426321 T C 0.065459 3.3693e-06
22:28427973 C G 0.024305 1.6521e-05
22:28459871 T C 0.053430 -7.9227e-07
22:28469630 G A 1.016671 4.9696e-06
22:28472305 G A 0.168020 -3.0173e-05
22:28475531 C T 0.124698 -1.5665e-06
22:28477048 A G 0.105743 -1.5966e-05
22:28497917 A C 0.043325 -1.3627e-05
22:28498525 T C 0.026236 -1.2557e-05
22:28501414 T C 0.031579 -1.2002e-05
22:28504258 G A 0.166917 -3.1231e-05
22:28508895 G A 0.119891 -1.0430e-05
22:28517782 A G 0.042517 -1.5957e-05
22:28535417 A T 0.030994 1.8984e-05
22:28537490 A G 0.069782 -7.7866e-06
22:28541025 A C 0.139723 -3.6880e-05
22:28541075 G T 1.877519 -9.8458e-06
22:28559120 C G 0.258618 4.5776e-05
22:28570450 T C 0.030027 -8.1506e-06
22:28605145 G A 0.039810 8.3926e-06
22:28619883 A C 1.879560 -7.4062e-06
22:28620687 A G 0.135630 -2.4530e-05
22:28620907 G A 0.548928 1.7286e-05
22:28621434 T C 0.063839 4.8738e-06
22:28634976 C T 0.334619 4.8948e-05
22:28637160 A G 0.110355 -3.5744e-05
22:28645300 T C 0.409289 -1.2566e-06
22:28672798 T C 0.046272 -3.8998e-06
22:28686251 A C 0.175924 -1.5822e-05
22:28694210 T C 0.113675 -2.9848e-06
22:28714300 C A 0.029719 3.9243e-05
22:28740064 C T 0.022188 -1.3739e-05
22:28740583 T C 0.536571 -1.4282e-05
22:28742156 T C 0.027882 -1.0561e-05
22:28747598 T C 0.132852 3.8353e-07
22:28757950 T C 0.215208 1.2203e-05
22:28768332 C T 0.052060 2.6931e-06
22:28769172 T C 0.049791 2.3330e-05
22:28780604 A G 0.024370 -1.3276e-06
22:28794069 G A 0.072700 1.1034e-05
22:28795304 C T 1.864931 2.5393e-05
22:28798404 G C 0.119271 3.6311e-06
22:28800401 A G 0.080769 -2.0983e-05
22:28819454 T C 0.041462 -2.3685e-06
22:28831248 C T 0.057432 9.6214e-06
22:28833502 A C 1.034166 1.6937e-05
22:28836928 A G 0.108748 -2.4792e-05
22:28841049 G T 0.060246 -9.4052e-06
22:28847006 C T 0.140382 -1.4854e-06
22:28847723 G A 0.040096 1.7900e-05
22:28849749 A G 1.456876 7.1077e-06
22:28861979 T C 0.074375 -2.7276e-05
22:28895670 C T 0.075680 1.6160e-05
22:28910521 A G 0.111725 -7.7491e-06
22:28915176 G A 0.072408 -3.7893e-06
22:28919200 A G 0.174739 -1.1920e-05
22:28962094 T C 0.027414 1.2567e-06
22:28972465 A G 0.073560 -2.7962e-05
22:28982943 A C 0.340195 -2.3326e-05
22:28988787 C T 0.174746 -1.3494e-05
22:28995694 G A 0.085391 1.1409e-05
22:28997273 T C 0.039583 -2.0195e-05
22:29004570 A G 0.043906 1.5948e-05
22:29039167 T G 0.069295 -1.1321e-05
22:29042079 G A 0.234589 -1.5845e-05
22:29053288 C T 0.102860 3.0318e-06
22:29088123 C T 1.246709 2.4656e-05
22:29105415 C G 1.346537 2.1888e-05
22:29105527 C A 0.072856 6.8374e-06
22:29106733 C T 0.317873 -5.5240e-06
22:29108695 A G 0.023487 -2.1702e-05
22:29130012 C T 1.399662 2.6362e-05
22:29153547 T C 0.852026 -5.3823e-06
22:29160437 A G 0.198252 -1.5971e-05
22:29161512 T C 0.020962 -1.6315e-05
22:29182169 T C 0.022013 -9.1093e-06
22:29182703 G C 0.085904 -1.2525e-06
22:29196757 C G 0.593989 8.3700e-06
22:29199790 T G 0.109660 1.1719e-05
22:29203964 A G 0.259131 2.9251e-05
22:29206886 A G 0.030569 1.9047e-06
22:29207915 A G 0.595697 1.0108e-05
22:29231383 G A 0.041706 1.9110e-05
22:29236402 C T 0.068857 1.7524e-05
22:29245231 G T 0.462287 3.8736e-05
22:29247097 G A 0.258764 3.0329e-05
22:29258551 G T 0.438514 1.0331e-05
22:29261685 A G 0.022919 -1.0538e-05
22:29277895 C T 0.057574 -1.9643e-06
22:29297365 T C 1.405975 -1.2427e-05
22:29299100 T C 0.062343 5.9826e-06
22:29299301 G T 1.935535 -2.9545e-05
22:29302025 C T 0.113941 -1.7772e-05
22:29314190 A C 0.139444 -3.7503e-05
22:29318724 T C 1.095830 3.1223e-06
22:29321008 G A 1.794273 1.0413e-05
22:29342963 G A 0.033971 3.3995e-05
22:29351381 A G 0.048554 2.9417e-06
22:29375026 T C 0.608797 2.6093e-05
22:29378610 C T 0.665644 -8.9508e-06
22:29379891 C T 0.032429 -6.7193e-06
22:29382372 T C 0.117353 1.1893e-05
22:29383927 C T 0.039421 2.3644e-05
22:29406609 A G 0.046714 -3.0103e-06
22:29413019 T C 0.032666 -3.4685e-05
22:29422227 T C 0.032306 -3.4845e-05
22:29422855 T C 0.046672 -3.1242e-06
22:29424920 A G 0.163930 -4.4864e-05
22:29428897 A G 0.049077 1.8326e-05
22:29430848 T C 0.038483 9.3118e-07
22:29447431 C T 0.020030 -4.5009e-06
22:29451671 G A 0.894835 6.0407e-06
22:29453027 G A 1.037256 -1.0224e-05
22:29456671 A G 0.020079 -1.8579e-05
22:29456699 G A 0.066942 5.8676e-05
22:29457622 A G 0.972397 2.9678e-05
22:29459732 G A 0.502503 6.6340e-06
22:29465677 T C 1.060067 1.7936e-05
22:29478760 C T 1.301729 3.6456e-05
22:29484928 A G 0.061719 -3.0579e-05
22:29489591 T A 0.060551 -1.1146e-05
22:29490148 C T 0.054978 6.2122e-06
22:29491264 T C 0.134163 -1.5413e-05
22:29493764 T C 0.080883 -4.5045e-07
22:29498137 G A 0.069652 3.2972e-05
22:29498556 G A 0.062067 3.5515e-05
22:29513729 A G 0.825741 -1.2975e-05
22:29523053 A G 1.926456 -2.7705e-05
22:29523124 G T 0.035675 -1.2976e-05
22:29523204 G C 1.918354 -1.9850e-05
22:29525126 T C 1.330409 7.7660e-06
22:29531712 G T 0.063793 -4.4072e-05
22:29533572 G C 0.341516 -9.0272e-07
22:29536549 A G 0.058435 1.0062e-06
22:29543658 A G 0.096320 -1.3546e-05
22:29544839 T C 0.216639 -3.1846e-06
22:29548262 G A 1.876873 -1.8057e-05
22:29552276 G T 0.081577 -1.0505e-05
22:29553253 C G 0.041014 -1.3136e-05
22:29554183 A C 1.820376 6.1275e-06
22:29554491 A G 0.087946 -1.6333e-05
22:29556745 G C 0.160123 3.4380e-05
22:29568762 A G 0.162330 -1.0781e-06
22:29594050 T C 0.107502 -8.4925e-06
22:29597315 T C 0.029933 1.7595e-05
22:29598422 T C 1.755842 3.5533e-06
22:29599170 G T 0.057808 2.6986e-05
22:29606907 T C 0.042309 -5.0297e-05
22:29611968 T C 0.050992 3.0291e-06
22:29614678 A G 1.275632 -1.0727e-05
22:29620176 A G 0.126415 -3.0325e-05
22:29621128 G C 0.240558 2.8583e-05
22:29621477 T C 1.925648 -1.9358e-05
22:29625946 C T 0.047256 1.2170e-05
22:29626515 A G 0.161113 7.2175e-05
22:29628741 T C 0.825521 -1.9170e-05
22:29629013 C G 0.139282 -5.7130e-05
22:29630269 T C 0.042436 -2.7529e-05
22:29636985 T C 0.215565 -6.5766e-05
22:29640845 A G 0.031731 -5.2657e-06
22:29642012 G A 0.113253 -2.2005e-05
22:29642365 A G 0.542968 1.6670e-05
22:29646439 C A 1.226487 -2.0580e-05
22:29654004 T C 1.277203 2.6097e-05
22:29656431 T C 0.022727 2.9994e-06
22:29664423 A G 0.673152 -2.9625e-05
22:29669648 C G 0.326657 2.5960e-05
22:29685163 G A 0.037411 5.5139e-05
22:29685831 C T 0.037736 -1.3150e-05
22:29688460 G C 0.024074 4.3201e-05
22:29692497 T G 1.715523 -1.3790e-05
22:29693990 G A 0.332041 1.2044e-05
22:29702135 T C 0.071710 2.6768e-06
22:29710325 C T 1.264181 1.4401e-06
22:29716768 T C 0.073167 3.1027e-05
22:29720083 T C 0.067942 -3.7558e-05
22:29728483 G C 0.039278 -6.3211e-06
22:29733510 T C 0.159889 -2.0756e-05
22:29737071 T C 0.046993 5.0280e-05
22:29746253 C T 0.733437 -3.3525e-05
22:29762240 A G 0.557023 -4.0507e-05
22:29772423 G A 0.020614 2.8670e-05
22:29773869 G A 1.134773 4.3573e-06
22:29775023 A C 1.547071 -5.5640e-05
22:29779884 C T 1.889681 1.0877e-05
22:29793641 G A 0.246342 -3.3474e-05
22:29794489 G A 0.092756 -4.9613e-06
22:29797743 T C 0.059451 -6.4134e-06
22:29802592 G A 0.487851 -9.0600e-06
22:29808864 T C 0.178199 -3.0937e-05
22:29819739 A T 0.390797 6.9352e-05
22:29823768 G A 0.733076 4.3514e-06
22:29823860 T C 0.051927 1.6108e-06
22:29834766 G A 0.335398 -1.9255e-05
22:29835060 C T 0.394397 1.6067e-05
22:29837537 C T 0.847203 -1.9814e-06
22:29847722 A C 0.390012 1.9546e-05
22:29850959 A G 0.088533 2.5586e-05
22:29852594 T C 0.038200 -1.5353e-05
22:29870085 C A 0.158468 -7.3144e-05
22:29874180 A G 0.103454 -3.4036e-05
22:29875772 C T 0.207317 3.8414e-05
22:29877367 A G 0.214539 -3.5849e-06
22:29880261 A G 0.036201 4.7900e-05
22:29886043 C A 0.315368 -2.8629e-05
22:29886413 G A 1.553864 -2.7689e-05
22:29891925 T C 0.480207 3.1041e-05
22:29898728 G A 0.022487 1.6455e-07
22:29913033 C T 0.030001 -5.0473e-07
22:29913272 T C 1.036571 1.7823e-05
22:29927967 G C 0.046016 1.7127e-05
22:29929627 A G 0.453796 2.7946e-05
22:29929723 C T 1.030790 1.4953e-05
22:29946238 C T 0.105665 -1.3082e-05
22:29950725 C A 0.195441 5.2819e-05
22:29955623 G A 0.070895 -6.6362e-07
22:29957570 A G 0.571483 -8.0770e-06
22:29961986 T G 0.296853 -2.5442e-06
22:29974879 A G 0.964338 -1.5414e-05
22:29977229 A G 0.097453 9.8026e-06
22:29981134 C T 0.574751 -1.1293e-05
22:29985049 G C 0.071678 1.2940e-05
22:29986237 G A 1.741710 -1.5726e-05
22:30021848 T C 0.019975 -1.7791e-05
22:30038152 C A 0.358865 2.3546e-05
22:30048182 A G 1.361079 1.7958e-05
22:30057574 G A 0.963653 1.9522e-05
22:30066568 G C 0.768440 2.0053e-05
22:30075052 C T 0.744391 1.8219e-05
22:30088671 C T 0.377165 3.0133e-05
22:30089766 G A 0.035130 2.1002e-05
22:30093246 C T 0.045088 -1.7551e-05
22:30094065 A G 0.256196 1.0722e-05
22:30094366 A G 0.071814 4.1159e-05
22:30099958 A G 0.292881 -4.7956e-05
22:30108486 A G 0.204494 2.3672e-05
22:30111624 T C 0.403706 -2.6964e-07
22:30112364 C T 0.849683 2.6260e-05
22:30121285 A G 0.505450 1.3732e-05
22:30133430 A T 1.163382 7.2600e-05
22:30143240 T C 0.463007 2.2744e-05
22:30145591 T C 1.014506 3.9432e-05
22:30145620 C T 0.021578 5.5243e-05
22:30151687 C T 1.182191 6.4959e-05
22:30175163 T C 0.021565 2.7702e-06
22:30186139 T C 1.476448 6.4221e-05
22:30189642 T C 0.052868 9.4169e-06
22:30192483 C T 0.052453 -3.0201e-06
22:30197031 C T 0.021549 6.3111e-05
22:30198025 T C 0.074962 1.2158e-05
22:30199926 T C 0.318763 -6.5967e-07
22:30202774 C G 0.895897 2.8950e-05
22:30220834 T C 0.091578 1.4487e-05
22:30221120 T C 0.187255 2.2103e-05
22:30222678 T C 0.092896 1.8477e-05
22:30223584 G A 0.038781 6.3380e-06
22:30261219 G A 0.822151 -7.9451e-05
22:30269378 A G 0.169546 1.2546e-05
22:30312091 G A 0.043961 2.1683e-05
22:30315173 T C 0.050531 4.9684e-06
22:30317477 A G 0.025788 5.7383e-06
22:30322082 A C 0.206928 -1.1612e-05
22:30337586 C T 1.505128 8.6154e-05
22:30345581 C T 0.038827 -9.0281e-06
22:30360781 T C 0.048431 -3.1819e-06
22:30365075 A C 0.171545 1.6614e-05
22:30367854 T C 0.064206 -1.8035e-05
22:30378703 T C 0.043708 2.0714e-05
22:30381905 T G 0.111442 6.5882e-06
22:30398078 C T 0.327059 -3.9396e-06
22:30400861 G A 0.160042 -1.1978e-05
22:30407652 C T 1.222122 -2.6260e-05
22:30411462 C T 0.045192 -3.9476e-05
22:30415983 T C 0.024464 9.5899e-06
22:30422414 T C 0.050635 -4.4152e-06
22:30423460 T C 0.718175 -3.4768e-05
22:30424015 G A 0.023143 4.8768e-05
22:30427564 A G 0.185924 2.4958e-05
22:30434123 T C 0.325378 -8.8482e-06
22:30473712 T C 0.041030 -4.3709e-05
22:30489945 A G 0.024759 9.2460e-06
22:30494371 A G 0.885919 -2.9634e-05
22:30500234 G A 0.115639 5.1976e-05
22:30516469 G C 0.026684 -2.9088e-06
22:30557267 A G 0.056075 6.6097e-07
22:30567958 A G 0.320009 -2.9241e-06
22:30579463 T C 0.169935 -5.3099e-07
22:30580501 G T 0.135987 -2.1062e-05
22:30585621 G A 0.099637 -2.3078e-05
22:30586761 C T 0.044838 1.2843e-06
22:30590015 G A 0.796389 3.2699e-05
22:30590222 A G 0.553881 -5.2576e-05
22:30592069 C T 1.815335 -2.4826e-05
22:30592487 G C 1.115921 2.7845e-05
22:30592808 A C 0.044254 2.1517e-05
22:30595806 A G 0.048545 -6.3336e-06
22:30598516 G T 0.230327 4.0070e-05
22:30598552 G C 0.589903 -2.6160e-05
22:30600648 C T 0.064835 3.8576e-06
22:30602105 T C 0.045146 1.4532e-05
22:30605601 G A 0.720320 -4.0985e-05
22:30606564 A G 0.220606 1.0981e-05
22:30610546 C T 1.121728 8.8025e-06
22:30611088 G T 0.656764 -4.1796e-05
22:30614437 A G 0.119450 -9.8317e-06
22:30617585 C T 0.090821 2.8994e-05
22:30621613 A C 0.150704 2.6805e-05
22:30627391 T C 0.155540 -2.8919e-05
22:30636706 T C 0.477808 -3.0395e-05
22:30650983 A G 0.020296 5.8235e-06
22:30653162 C T 0.516641 -1.5112e-05
22:30654782 T G 0.049366 -1.6875e-06
22:30655692 A G 0.345073 4.4139e-07
22:30657508 C T 1.963050 -4.4324e-05
22:30658082 C T 0.171938 -1.0404e-04
22:30661184 C T 0.387315 1.2067e-06
22:30669883 A G 1.078942 -9.0665e-07
22:30669993 T C 1.524425 -2.4310e-05
22:30682767 C T 0.045717 1.1826e-05
22:30688659 T C 0.254343 3.2752e-05
22:30691307 A G 0.845986 2.6831e-05
22:30702551 T C 0.049242 -5.9265e-05
22:30709191 T C 0.217506 2.0427e-05
22:30714123 C A 0.033653 4.5210e-06
22:30737771 T G 0.144884 -6.4186e-06
22:30738587 C T 0.996894 -4.7590e-06
22:30751627 A G 0.259773 3.3821e-05
22:30754366 C T 0.117535 4.0761e-05
22:30757295 G A 1.596829 1.5443e-05
22:30762035 G A 0.055017 -7.3686e-06
22:30762139 T C 0.185132 -2.9092e-04
22:30762178 A G 0.046126 1.1932e-05
22:30769997 A G 0.027405 -2.5326e-05
22:30771554 G T 1.890853 9.4141e-06
22:30775120 T C 0.059908 1.9885e-05
22:30776095 T C 0.482550 4.2817e-05
22:30776106 C G 0.043293 -2.9393e-05
22:30789075 C A 0.165449 1.8536e-05
22:30793137 A G 0.600270 2.1239e-05
22:30795215 G A 1.428949 8.6510e-05
22:30811112 A G 0.332859 1.4370e-05
22:30823250 A G 0.040462 -2.5053e-06
22:30825532 G A 0.529157 9.9001e-06
22:30828058 A G 0.073609 3.1109e-05
22:30829572 G A 1.352669 7.4743e-05
22:30830773 C T 0.069091 -2.8050e-05
22:30842264 T C 0.046905 1.6178e-05
22:30843713 A G 0.267664 4.2485e-05
22:30846783 A G 0.043231 6.6911e-08
22:30847313 G A 1.177784 -5.0323e-06
22:30851610 A G 0.118226 -9.1943e-07
22:30854547 C A 0.565251 -8.2580e-06
22:30855697 T C 0.559003 -1.7982e-05
22:30856121 A G 0.074414 -3.6795e-05
22:30857373 C A 1.191260 -6.1679e-06
22:30860830 T C 0.418608 -7.0515e-05
22:30861915 C T 0.256501 2.2003e-05
22:30866053 A G 0.031507 5.6972e-06
22:30868349 G T 0.038508 -2.4032e-05
22:30869336 A G 0.097446 1.8662e-05
22:30870249 C A 0.178988 -8.3952e-05
22:30877707 C T 1.845116 1.1361e-05
22:30881651 G A 0.594074 -7.6125e-06
22:30883002 A C 0.122429 -2.5480e-05
22:30887555 T C 0.039758 2.1848e-05
22:30888492 G C 0.032533 2.4261e-05
22:30888527 T C 0.470145 6.1794e-06
22:30889350 T C 0.179296 1.9100e-05
22:30889646 G A 0.030680 -2.1706e-05
22:30892078 C T 0.280962 3.2152e-05
22:30902688 C T 0.135906 4.7655e-06
22:30909309 T C 0.111163 -2.1712e-05
22:30911996 T C 0.503960 1.6171e-05
22:30920120 A C 0.039544 3.5162e-05
22:30927957 C G 0.034347 1.6386e-05
22:30927975 T C 1.593467 2.4682e-05
22:30928956 A G 0.113364 8.8370e-06
22:30934816 C T 1.490782 8.8373e-06
22:30934885 T C 0.032543 2.6827e-05
22:30935074 A C 0.967292 8.2768e-07
22:30936227 A G 1.458304 -8.8828e-07
22:30949820 G A 0.845969 5.0764e-06
22:30953280 T C 0.033812 3.0671e-05
22:30953295 T C 0.613351 -2.4347e-05
22:30956419 T C 0.098293 1.2203e-05
22:30957832 G A 0.040933 2.8526e-05
22:30958789 T C 0.035753 8.7727e-06
22:30965757 C T 0.778089 -5.2345e-05
22:30968752 T G 0.024519 1.2373e-05
22:30973965 C G 0.183194 -9.6545e-05
22:30975053 G C 0.038736 2.2004e-06
22:30975861 T C 0.023578 -5.3097e-05
22:30977353 A T 0.087920 -8.4686e-06
22:30980914 T C 0.075595 -1.0023e-07
22:30980922 T G 0.048603 6.0024e-06
22:30986172 G A 1.731960 1.7684e-05
22:30986350 C T 0.534162 3.4504e-06
22:30986565 G A 0.329422 1.5159e-05
22:30990141 G A 0.045234 -1.0893e-05
22:30991124 T C 0.130417 -3.2107e-05
22:30992651 G A 1.198190 1.1870e-05
22:30993836 A C 0.022984 2.1050e-05
22:30996992 G C 0.135439 2.2828e-07
22:31002208 T C 0.182383 9.8694e-06
22:31004188 C G 0.189517 -7.0337e-05
22:31008867 C T 0.036860 4.7534e-05
22:31009752 C T 0.035292 -2.8728e-05
22:31018975 C T 0.090221 1.1566e-05
22:31019044 A G 0.053728 2.5582e-05
22:31022301 A G 0.239766 -1.6636e-05
22:31024094 T C 0.437800 5.1143e-05
22:31024934 T C 0.096518 -5.8199e-05
22:31030781 T C 1.095129 3.7220e-06
22:31032213 T C 0.028349 -6.3441e-06
22:31032881 A G 0.042936 -3.0131e-05
22:31032920 G A 1.160581 1.1995e-05
22:31032952 G T 0.020150 -3.7973e-05
22:31039919 C G 1.187479 1.0280e-05
22:31042592 A G 0.083213 -4.4583e-06
22:31043949 G A 0.194789 1.3009e-05
22:31047681 A G 0.054342 -1.5440e-05
22:31049070 A C 0.214338 -1.7415e-05
22:31052375 G A 1.435746 -4.3528e-05
22:31062030 C T 0.276807 3.2201e-05
22:31063059 A G 0.022403 -5.5752e-05
22:31063419 C T 0.034545 -3.7819e-05
22:31063832 A G 0.362393 -1.0007e-06
22:31064305 C G 0.083074 -1.6946e-05
22:31066406 C T 1.092860 -1.1990e-05
22:31067427 A G 0.050512 5.1166e-06
22:31068814 T C 0.196418 -3.4136e-05
22:31068865 C T 0.026191 9.2489e-06
22:31077232 G T 0.031579 -1.4931e-05
22:31080170 C T 0.032205 2.5753e-05
22:31083251 C T 0.193828 -4.3231e-06
22:31091139 G A 0.581097 -1.5648e-05
22:31091305 T C 0.026054 -2.2452e-05
22:31114086 G T 1.644933 1.5114e-05
22:31114911 C A 0.047538 -5.0820e-05
22:31116693 A G 0.176235 -2.3828e-05
22:31137512 A G 0.074394 -5.7242e-06
22:31139653 A G 0.528167 2.4915e-05
22:31143110 G C 0.148636 1.2903e-05
22:31148104 A G 0.070811 4.1699e-05
22:31151319 C A 1.297373 5.3301e-05
22:31154422 G A 0.028670 -6.1038e-06
22:31166050 G A 0.037431 3.1309e-05
22:31168315 A G 0.318922 -2.8045e-05
22:31170608 T C 0.064232 1.1299e-05
22:31171120 C A 1.466084 4.2608e-05
22:31179135 C T 0.149107 -1.5267e-05
22:31194038 G A 0.429757 4.5400e-05
22:31214382 G A 0.808970 2.1512e-05
22:31216506 C T 0.831363 2.6894e-05
22:31227728 T C 0.234991 1.1232e-05
22:31233648 C G 1.887078 2.2701e-05
22:31233875 A G 0.109881 -4.3822e-05
22:31249202 G A 0.129353 8.4598e-05
22:31254006 A G 0.063225 -7.7482e-06
22:31254036 T C 0.287554 2.0874e-05
22:31255176 T G 0.193831 2.5910e-05
22:31257689 T C 0.220012 -5.3539e-06
22:31259530 T C 0.538833 -8.0665e-05
22:31261107 A G 0.686632 -8.1132e-05
22:31261888 A G 0.060466 -8.5446e-06
22:31266830 C T 1.220138 5.3002e-06
22:31268129 A G 1.491301 -6.0989e-05
22:31270522 A G 0.160672 -4.9509e-05
22:31270538 G T 0.055504 2.6638e-05
22:31270729 G C 0.062115 1.9592e-05
22:31272930 T C 0.470057 -1.6607e-05
22:31285680 A G 1.034584 3.6051e-05
22:31286928 A G 0.064874 -2.1580e-05
22:31303401 A G 0.035204 3.5427e-05
22:31305842 A G 0.288388 1.1784e-05
22:31317710 A G 0.142349 -1.0150e-05
22:31319187 C T 0.093217 3.0428e-05
22:31333631 C T 0.632222 -9.4775e-06
22:31347091 A G 0.073862 -2.2681e-06
22:31352456 A G 0.022516 1.5428e-05
22:31353354 G T 0.024837 8.2502e-06
22:31363699 A G 0.049363 -1.5112e-05
22:31366232 T G 0.070889 1.6737e-05
22:31366675 T G 1.784558 -8.3055e-06
22:31370043 G A 0.035457 -1.4046e-05
22:31378447 A G 1.447719 2.9114e-05
22:31381741 T C 0.030855 1.6027e-05
22:31402043 A G 0.354714 -4.7790e-05
22:31416473 A G 0.136724 -1.3690e-04
22:31419033 A G 1.350822 1.4633e-05
22:31435650 T C 0.048275 -1.2238e-05
22:31436507 G A 0.385925 6.9110e-05
22:31436608 T C 0.980830 -3.2048e-05
22:31438931 A G 1.199511 2.5928e-05
22:31440703 C A 0.214520 -6.0158e-05
22:31442308 A G 1.198025 -3.3553e-05
22:31444875 G A 1.654244 -1.7191e-05
22:31446921 C A 0.286343 -5.0832e-05
22:31451194 T C 0.073742 3.2721e-05
22:31465217 T C 0.336211 -5.5096e-05
22:31477361 C G 0.900603 -3.3389e-05
22:31477791 G A 0.114944 -2.2530e-05
22:31486607 A C 0.090630 -1.5275e-05
22:31491295 C G 1.321561 -2.2780e-05
22:31491332 T C 0.351731 -4.3002e-05
22:31494813 C G 0.021137 2.2369e-05
22:31496200 T C 0.053657 -1.6821e-05
22:31503560 T C 1.061427 -1.2480e-05
22:31507049 G A 1.814881 -7.9354e-06
22:31507866 G A 0.121985 8.1757e-06
22:31514348 G A 0.224361 6.7820e-06
22:31514477 C T 0.969145 -3.8525e-06
22:31521404 A G 0.627743 -3.2598e-07
22:31521595 A C 0.048428 -7.4202e-06
22:31521850 C A 1.574975 -1.9357e-05
22:31522064 A G 0.748088 -3.5244e-05
22:31526811 C T 1.567594 -3.3138e-05
22:31529463 A C 0.754677 -2.5176e-05
22:31530730 T C 0.303199 -1.3493e-05
22:31532567 T C 0.077205 2.1068e-05
22:31532960 T C 0.520215 2.1301e-05
22:31533796 C G 0.121160 -4.3364e-05
22:31533967 A G 1.151833 -2.6109e-05
22:31535872 C G 0.127652 -5.5073e-05
22:31535995 G C 0.104613 -3.5598e-06
22:31536133 C A 1.507170 -9.3118e-06
22:31538002 T C 0.101513 -4.6862e-06
22:31543260 A G 0.449732 -7.2914e-05
22:31545391 G T 0.845726 -4.1402e-05
22:31551160 T C 1.494193 -9.1823e-06
22:31552702 G A 1.127327 4.3497e-05
22:31555512 T C 0.037652 2.7790e-05
22:31575749 A G 0.042192 5.0030e-05
22:31588870 A G 0.023909 -2.5024e-06
22:31603465 G T 0.066134 -6.2124e-06
22:31613555 A G 0.144455 3.8806e-05
22:31615890 A G 0.030748 9.6964e-06
22:31621792 A G 0.216269 -2.4726e-05
22:31630896 T G 0.262876 -1.7103e-05
22:31653885 T C 0.020488 -7.5840e-06
22:31659495 C T 0.127042 -2.0075e-05
22:31660458 T C 0.083957 2.1380e-05
22:31663066 C T 0.124546 1.8023e-05
22:31681368 C T 0.087637 -5.8990e-05
22:31687313 G A 1.844428 -1.2197e-05
22:31688249 C T 0.043221 -4.6505e-05
22:31688583 T G 0.121501 2.2673e-05
22:31729557 C A 0.082999 -2.7264e-05
22:31741067 A G 0.583145 -9.8993e-06
22:31748126 T C 0.041991 -1.1006e-05
22:31784399 A G 0.089315 -4.9092e-05
22:31793048 C T 0.033520 1.4795e-05
22:31811876 C G 0.718392 1.6030e-06
22:31838469 A G 0.028174 -2.9492e-06
22:31850607 G A 0.102059 -1.8621e-06
22:31859181 G A 0.085690 4.2468e-05
22:31863125 C T 0.166336 9.3851e-06
22:31892121 C G 0.913619 1.3722e-05
22:31914990 G A 0.084774 -3.3321e-07
22:31925073 A G 1.478863 7.3278e-06
22:31930567 T C 0.485017 1.8030e-06
22:31946282 C T 0.099218 -2.4627e-06
22:31971258 C T 1.901749 -2.8162e-06
22:31971282 C T 0.131307 1.7535e-05
22:31971351 T C 0.038362 -1.8176e-05
22:31976299 C T 0.130485 -5.6081e-08
22:31981916 T C 0.191971 -5.7914e-06
22:31999127 A G 1.106655 -8.4154e-07
22:31999476 T C 0.587679 2.5683e-05
22:32000872 A G 0.074787 -1.6147e-05
22:32005929 A G 0.069344 1.5154e-05
22:32007153 A G 0.096979 2.4963e-06
22:32013381 T C 0.130128 7.8034e-07
22:32014161 A G 0.058688 -4.0187e-05
22:32015406 C T 0.516336 -1.6047e-06
22:32022479 A G 0.097450 -2.4233e-06
22:32024980 G A 1.263396 -4.9254e-05
22:32027449 A G 0.323998 1.1758e-05
22:32027922 G A 0.514019 -3.5301e-06
22:32044166 T C 0.080918 -1.6624e-05
22:32049917 C T 0.194506 -4.4913e-06
22:32054266 G T 0.136088 1.4161e-05
22:32059436 T C 0.058847 -3.3491e-05
22:32081043 C T 0.023201 -3.1646e-06
22:32097775 C T 0.980301 1.4010e-05
22:32099218 C T 0.036360 3.8117e-05
22:32104196 C T 0.077098 5.0059e-07
22:32108475 T C 0.099475 -2.2416e-06
22:32110943 A G 0.128320 8.2377e-06
22:32110988 A G 0.026742 1.2404e-05
22:32112461 C T 0.422636 -1.9376e-05
22:32113164 G T 0.029040 8.8297e-06
22:32113269 A C 0.059477 -3.2253e-05
22:32125521 G A 0.025243 -4.5454e-06
22:32135812 A G 0.161194 -3.3738e-05
22:32145436 A G 0.059824 -1.5252e-05
22:32146095 A G 0.023490 -1.7787e-05
22:32161567 A G 0.066160 -2.6062e-05
22:32175993 T G 0.080451 -1.8037e-05
22:32176704 T C 0.032325 -4.1387e-06
22:32179850 C G 1.910113 7.2580e-06
22:32194581 G A 0.062407 -2.9608e-05
22:32200849 T C 0.071437 2.0052e-05
22:32205632 C A 0.199871 -4.8837e-05
22:32208399 T C 0.039654 -5.1240e-06
22:32218727 A C 0.038596 -2.6561e-06
22:32220680 G A 1.086206 -4.6853e-05
22:32229649 A G 0.253369 -9.6256e-06
22:32230414 G A 0.050736 -3.0450e-05
22:32239739 A G 0.028592 -6.4237e-07
22:32248244 C T 0.110030 -8.3756e-05
22:32265903 G T 0.523347 -1.7185e-04
22:32266603 G A 0.043832 -1.1156e-05
22:32268400 G A 0.292803 -2.6230e-05
22:32271915 A G 0.038109 -5.2821e-05
22:32291866 A G 0.098816 -1.8699e-05
22:32302045 T C 0.040612 -1.3331e-05
22:32303334 T C 0.171143 2.5425e-05
22:32306245 T G 0.048571 -3.7112e-06
22:32327800 A G 0.036110 -3.0712e-05
22:32334021 A T 0.196437 -2.5473e-05
22:32334686 A G 0.365639 5.3942e-05
22:32334739 A G 0.211242 -1.2089e-05
22:32336798 C G 1.965146 1.2176e-05
22:32336956 C T 0.172983 -2.2446e-05
22:32347308 C T 0.210550 -3.5968e-05
22:32352045 C T 0.061911 1.6774e-05
22:32355455 C T 0.898477 1.5522e-05
22:32356150 G T 0.494508 3.5860e-05
22:32358588 G A 0.384501 4.1920e-05
22:32370628 G A 0.091779 -3.7736e-05
22:32373653 C A 0.136133 -1.5057e-05
22:32383419 G T 0.162999 -1.4609e-06
22:32414129 G A 1.135896 -2.1982e-05
22:32425265 C G 0.083002 -2.6029e-06
22:32445946 G A 0.166215 -3.3294e-06
22:32446856 G T 0.030822 1.6568e-06
22:32452928 T C 0.053559 -2.5920e-05
22:32466012 C T 1.625516 -6.0920e-05
22:32470850 T C 0.051917 -2.9589e-05
22:32473980 G T 0.134066 -1.1820e-05
22:32487700 A G 0.163054 -4.5895e-06
22:32500485 T C 0.047772 7.2755e-06
22:32516890 T C 0.184214 9.3991e-06
22:32528143 G A 1.969324 -8.0412e-06
22:32540734 T C 0.029956 -1.2062e-05
22:32546126 T C 0.036824 8.2694e-06
22:32556062 G A 0.541264 -3.6997e-05
22:32559835 G A 0.430075 2.2483e-05
22:32560263 A G 0.060622 -3.1265e-05
22:32561725 C G 0.037658 1.1049e-05
22:32565772 G A 0.173363 7.0083e-06
22:32569263 C T 0.303348 -3.8114e-06
22:32587348 G A 0.062940 -1.6729e-05
22:32588352 C A 1.005511 -6.2260e-06
22:32589023 T C 0.957298 1.7652e-06
22:32589090 T C 0.323382 -4.5861e-05
22:32590449 A G 0.997559 -8.7844e-06
22:32596595 G A 0.330097 -4.9873e-05
22:32598284 T C 0.131148 -3.7403e-05
22:32598732 T C 0.182389 1.1690e-05
22:32599642 A G 0.053371 -3.0678e-06
22:32603898 A G 0.213556 1.5601e-05
22:32607116 G A 0.456032 -6.6475e-05
22:32615293 T C 0.055289 1.1715e-06
22:32615811 G T 0.063342 5.8850e-06
22:32624139 C T 0.946194 -2.8965e-05
22:32628251 T C 0.138301 -1.0694e-05
22:32628357 T C 0.072771 -1.5489e-05
22:32628436 G A 0.324226 -6.2788e-05
22:32628900 T C 0.028476 1.0917e-05
22:32634877 A G 0.139483 -1.5044e-05
22:32637175 A C 1.287749 -1.6432e-05
22:32640087 C T 0.068873 -1.2477e-05
22:32641892 A G 0.038226 1.3617e-05
22:32643460 A C 0.029991 1.5442e-06
22:32650200 T C 0.078017 8.8279e-06
22:32657104 C T 0.257362 -7.2009e-07
22:32662384 C A 0.178634 -7.1746e-06
22:32664241 G A 0.436336 -1.2043e-05
22:32664612 A G 0.105493 -2.2321e-05
22:32665507 T C 0.070483 -1.0633e-05
22:32666087 T C 0.340266 -1.8999e-06
22:32666945 T C 0.055552 -1.8360e-05
22:32667573 C T 1.962537 -1.6343e-07
22:32667866 G C 0.079123 5.4485e-06
22:32668371 A G 0.862630 6.7170e-06
22:32668726 T C 0.154544 -5.2009e-05
22:32668904 T C 0.051816 2.0782e-05
22:32669044 A G 0.068156 1.2711e-05
22:32670765 G A 0.636646 -2.8188e-05
22:32675303 T G 0.066530 -4.6371e-06
22:32676443 C G 0.508475 1.4966e-05
22:32676620 C T 0.380336 -8.2141e-05
22:32678880 A G 0.026398 -1.6708e-05
22:32685782 G A 0.049528 1.9217e-05
22:32702816 A G 0.611828 1.4915e-05
22:32704377 A G 0.200063 2.0830e-05
22:32705515 T C 0.098167 -6.7306e-06
22:32714912 A G 1.346930 -4.0846e-05
22:32717930 T C 0.062320 3.9486e-05
22:32719049 C T 0.886162 2.5516e-06
22:32719612 A G 0.039875 -1.7057e-05
22:32723038 A G 0.164804 -1.6723e-05
22:32723157 T C 0.355710 -3.3621e-05
22:32723250 T C 0.448586 -1.5324e-05
22:32724253 A G 0.068140 3.4496e-05
22:32727545 A G 0.040820 -3.5310e-06
22:32730830 G A 0.029845 -1.1962e-05
22:32731481 G T 0.389291 3.6270e-05
22:32732357 A G 0.169250 2.4506e-06
22:32732644 G A 0.394215 2.8115e-05
22:32737733 G C 0.223352 3.6431e-05
22:32738165 C T 0.320886 2.7412e-05
22:32739638 T C 0.028401 -1.3538e-05
22:32745916 T C 0.224536 8.2383e-06
22:32747062 A C 0.535616 5.5687e-05
22:32754386 A C 0.121436 2.8723e-05
22:32755074 T G 0.367694 -2.9850e-05
22:32756101 T C 0.120813 1.4886e-05
22:32759025 C G 0.344077 5.7646e-05
22:32763112 C A 0.038495 2.2753e-05
22:32763523 C T 0.073252 -1.0579e-05
22:32767669 G A 0.222862 3.6592e-05
22:32769624 A G 0.124387 1.1997e-05
22:32770087 T G 0.101396 2.9766e-05
22:32773382 T G 0.044030 9.5204e-06
22:32779131 G T 0.020906 1.8190e-05
22:32779501 T C 0.048846 3.1809e-05
22:32781500 A C 0.020910 4.3720e-07
22:32781587 A G 0.038879 -1.6630e-07
22:32785078 G A 0.099251 1.1279e-05
22:32785840 C A 0.103058 3.7168e-05
22:32790398 T G 0.487299 -4.1166e-06
22:32790810 C T 0.213835 1.2548e-06
22:32793269 A G 0.486812 -3.7154e-06
22:32793641 C A 0.385315 -2.8136e-05
22:32803289 C A 0.103243 3.5768e-05
22:32807769 C T 0.725536 -3.2115e-06
22:32809223 T C 0.102665 3.5564e-05
22:32810378 G T 0.092399 3.8012e-06
22:32811952 G A 1.059074 -1.4623e-05
22:32814532 A G 0.629171 -1.1145e-05
22:32818916 C T 0.103886 1.5794e-05
22:32821401 G C 1.029225 -1.7040e-05
22:32821648 T C 0.024009 -2.3718e-05
22:32823132 C A 0.066442 4.5642e-05
22:32823156 A G 0.296328 -4.1295e-06
22:32825104 G A 0.839585 -2.6051e-05
22:32827586 C T 0.093081 3.9204e-06
22:32827805 C G 0.163483 3.2545e-05
22:32831540 T C 0.735287 1.3811e-06
22:32831711 G C 0.135413 1.3071e-05
22:32831809 G A 0.030141 9.3523e-06
22:32832874 T C 1.511046 -1.3225e-05
22:32834043 C T 0.161863 -1.6474e-05
22:32835459 T C 0.255450 -2.3728e-05
22:32835498 C T 1.965825 -3.4515e-05
22:32835585 G A 0.394864 -7.7800e-06
22:32835943 A G 0.030176 6.6622e-06
22:32838376 C T 1.526395 -3.3945e-05
22:32840736 G C 0.189673 2.9042e-05
22:32842083 A G 0.030793 -1.4173e-05
22:32843436 T C 0.903044 1.4085e-05
22:32852077 C T 0.517514 6.7532e-06
22:32852855 A C 0.148558 -3.9925e-06
22:32853660 G A 1.574745 7.0702e-06
22:32853948 A C 0.472683 2.0605e-05
22:32854391 C A 0.403713 -2.5468e-05
22:32856516 G T 0.136896 -2.7412e-05
22:32856999 A G 0.775470 2.3242e-05
22:32857285 A G 1.640311 -8.1581e-06
22:32858681 G A 0.986835 -3.8558e-06
22:32862027 A G 0.056708 3.8523e-05
22:32867528 A G 0.590189 -4.8170e-05
22:32871365 A G 0.202504 -6.7131e-07
22:32871383 G T 0.427044 -3.4419e-05
22:32871454 G C 0.043238 -1.6822e-05
22:32879082 C T 0.100312 -6.1738e-06
22:32880006 G A 0.094165 -1.5696e-05
22:32881581 T C 0.455289 -2.5393e-05
22:32887150 T C 0.747767 -3.4202e-05
22:32894025 G T 0.095249 -1.6473e-05
22:32895978 A G 0.088514 2.8959e-05
22:32897530 A G 0.433947 -3.4839e-05
22:32898291 A G 0.739217 -3.8412e-05
22:32904650 A G 0.454085 -1.0944e-05
22:32904927 C T 0.886805 -4.6289e-05
22:32907769 C A 0.573732 -2.6485e-05
22:32910237 T C 0.097196 -4.2258e-06
22:32911747 T C 0.083986 -7.5283e-06
22:32913778 C T 0.777060 2.6232e-05
22:32920099 T C 1.905848 1.0610e-05
22:32921325 G T 0.218071 1.0656e-04
22:32922409 G A 1.143008 3.3714e-05
22:32923673 T C 0.056847 -6.4370e-06
22:32925809 A C 0.080399 1.1955e-05
22:32930263 T C 0.317581 -5.1922e-05
22:32934225 A C 0.587624 1.4392e-05
22:32937828 T C 0.193185 1.3207e-04
22:32939476 T C 0.535837 -8.4547e-05
22:32940436 C T 0.123838 1.0386e-05
22:32940537 T C 0.128762 7.2322e-05
22:32941116 G T 0.605746 1.2220e-06
22:32946884 G A 0.101215 -1.6107e-05
22:32947487 T C 0.028560 -2.7030e-05
22:32950277 G A 0.201306 1.1997e-04
22:32950583 T C 0.087267 -6.4104e-07
22:32950969 C G 0.247653 5.4922e-06
22:32951827 A G 0.064173 2.1355e-07
22:32952012 A C 0.672402 7.2055e-05
22:32954314 G A 0.047775 -4.7269e-06
22:32954443 G A 0.538216 -3.7944e-06
22:32961908 T C 0.203938 -1.6013e-05
22:32963046 A G 0.077630 1.6476e-06
22:32963998 T C 0.022701 1.6731e-05
22:32966495 C T 0.589569 -4.7307e-06
22:32969388 T C 0.052423 6.8598e-07
22:32970911 C T 0.399331 2.9864e-05
22:32971498 G A 0.056302 -5.3229e-06
22:32976351 A G 1.080204 -3.0722e-05
22:32978753 G A 1.827910 3.0014e-05
22:32980676 A G 0.048931 -2.5447e-05
22:32982433 C T 0.036084 -2.5150e-06
22:32982798 C T 0.130265 2.4154e-05
22:32985687 C T 0.855045 -6.4309e-05
22:32986179 G T 0.023831 1.8409e-05
22:32986761 C T 0.106392 -1.0013e-05
22:32989033 G A 0.043906 2.7097e-05
22:32990228 A G 0.036447 2.1072e-05
22:32991359 A C 0.163956 1.7845e-05
22:32993032 C T 0.453351 -4.1078e-05
22:32994224 A C 0.058681 8.2039e-06
22:32995957 A C 0.096362 2.0637e-05
22:32997766 T C 1.632138 -1.6885e-05
22:32999059 C T 0.156851 -6.1047e-06
22:32999830 C T 0.284899 6.0525e-05
22:33000440 A G 0.023630 5.8889e-06
22:33001199 C T 0.036769 2.4705e-06
22:33006363 C T 0.634945 5.2687e-05
22:33007706 G A 0.027564 2.1896e-05
22:33010072 C T 0.400610 4.2410e-05
22:33012617 T C 0.490165 -1.3424e-04
22:33013905 C T 0.081120 5.3006e-06
22:33020619 T C 0.158968 -6.8083e-06
22:33020998 G C 0.209437 4.5544e-05
22:33021961 A G 0.418994 8.5553e-06
22:33030026 A G 0.037295 -1.3958e-06
22:33032824 T C 0.092538 -2.6208e-06
22:33032952 G A 0.260526 1.3911e-05
22:33034206 A G 0.493976 -1.4685e-04
22:33040564 G C 0.073683 2.0837e-05
22:33041208 C A 0.730048 1.5528e-04
22:33042209 T C 0.568984 -1.2667e-04
22:33042541 A G 0.123406 3.2760e-05
22:33045411 T C 0.203744 3.3708e-05
22:33045573 T C 0.528073 -4.1465e-05
22:33045619 A G 0.645348 2.5997e-05
22:33045804 C T 0.058801 5.5158e-06
22:33046110 G C 0.283620 -5.2393e-06
22:33047706 G A 0.274879 2.4216e-05
22:33048039 T C 0.126973 2.9354e-05
22:33056341 C T 0.297928 1.5238e-05
22:33094134 G C 0.028437 7.6966e-06
22:33095560 G A 0.630255 -5.3691e-05
22:33096178 A G 0.123870 1.5705e-05
22:33102413 T C 0.210281 2.2210e-05
22:33103455 C T 0.096041 -2.7105e-05
22:33103918 G A 0.173395 2.0468e-05
22:33108536 T C 0.198700 5.8487e-06
22:33108981 T C 0.285814 2.2446e-05
22:33110597 G A 0.035944 -2.4206e-05
22:33113206 T C 0.025126 -2.4431e-05
22:33116435 T C 0.169818 5.5535e-05
22:33118165 A G 0.230093 2.9092e-05
22:33125992 T C 0.718386 3.0972e-05
22:33129022 C T 0.847375 3.6495e-05
22:33130898 C T 0.022380 1.7401e-05
22:33131673 T C 0.022782 1.5901e-05
22:33136520 A G 0.053537 5.4159e-05
22:33136937 T C 1.315001 -1.6901e-05
22:33138682 G A 1.012422 3.2847e-06
22:33139391 C G 0.054462 6.1810e-05
22:33139757 T C 0.075969 -3.2889e-05
22:33140799 T C 0.122588 2.6634e-05
22:33143528 G A 1.428089 -1.6011e-05
22:33143700 A C 0.102799 1.4758e-05
22:33146363 A G 0.794552 -2.1438e-05
22:33147773 G A 0.097787 2.9428e-05
22:33154910 T G 0.025233 2.7998e-05
22:33157167 C T 0.371663 -4.6423e-06
22:33157872 A G 0.077971 -8.0198e-06
22:33158058 C T 0.096492 2.6839e-05
22:33159636 A G 1.028018 4.8797e-05
22:33159872 T C 0.263529 -2.0684e-05
22:33164873 A G 0.040498 2.9166e-06
22:33166227 A C 1.450021 1.2891e-05
22:33170101 T C 1.691660 1.4023e-05
22:33181787 A G 0.197028 5.9807e-05
22:33186098 G A 1.837339 8.8129e-06
22:33192189 C T 0.112617 1.5182e-06
22:33200399 C T 0.214458 -1.7036e-05
22:33205757 T C 0.085132 -5.4380e-05
22:33206863 T G 0.241256 -3.0228e-05
22:33210426 A G 0.053206 4.7179e-06
22:33225732 A C 0.084038 -1.2673e-05
22:33229830 G A 1.181445 -3.6913e-05
22:33234880 A G 0.050895 1.7658e-05
22:33237112 T G 0.147188 -2.5794e-05
22:33243000 G A 0.052952 2.5859e-05
22:33243656 T G 0.370725 -1.5998e-05
22:33247859 T C 0.079309 8.4905e-06
22:33251059 A G 0.079390 3.9524e-05
22:33255902 T G 0.049009 -1.6430e-05
22:33259625 C T 0.547866 -8.5790e-06
22:33268574 C T 0.469652 -8.8029e-06
22:33277263 C G 0.057282 -1.1597e-06
22:33278323 G A 0.026243 1.8491e-05
22:33287772 T C 0.201147 1.4517e-05
22:33292491 G A 1.163405 5.3203e-06
22:33297031 C T 0.048960 3.0953e-05
22:33298414 A C 0.134351 -1.8008e-05
22:33300471 A G 1.599575 8.8497e-06
22:33327519 T C 0.032812 3.6449e-05
22:33328805 A G 0.072298 8.7076e-06
22:33330335 G A 0.088085 -4.5460e-05
22:33336039 T G 1.449878 -1.7267e-05
22:33362522 C T 0.528596 2.3303e-05
22:33375960 T C 1.161464 1.8147e-05
22:33394092 T C 0.037282 9.8581e-06
22:33395296 A T 0.892693 -2.3295e-05
22:33396471 T G 0.195580 5.5116e-06
22:33398097 T C 0.109014 1.0816e-05
22:33408519 T C 0.224504 -3.4127e-06
22:33411446 A G 1.407186 -2.3858e-05
22:33415134 G A 0.027219 2.3418e-05
22:33429655 C T 0.079571 -5.9389e-05
22:33429865 G C 0.393131 5.7571e-06
22:33437578 T C 0.041014 1.4798e-05
22:33441876 C T 0.111744 1.7615e-05
22:33447328 T C 0.080983 2.5616e-05
22:33451827 C T 0.222758 -4.2500e-06
22:33457884 G A 0.999945 9.9801e-06
22:33458380 C T 0.547376 -1.3563e-06
22:33461044 G T 0.112656 -1.3983e-05
22:33462254 T G 0.063063 -5.8944e-05
22:33466488 C A 0.683811 1.4895e-05
22:33470948 C T 0.049810 -2.0675e-05
22:33479580 G A 0.163408 4.6321e-06
22:33492082 A G 0.669711 3.2743e-06
22:33494722 A G 0.320535 2.1682e-06
22:33498041 A G 0.180254 1.2055e-05
22:33502167 A G 1.650324 -3.6346e-06
22:33504108 T C 0.026431 -4.8232e-06
22:33508996 G A 1.598923 6.0204e-06
22:33512106 T C 1.739201 -5.7029e-05
22:33512833 C T 0.070425 -6.3813e-06
22:33515087 T C 0.084784 -2.2488e-05
22:33517666 G A 0.245888 -6.2507e-05
22:33521339 C T 1.258225 -2.9012e-06
22:33523252 C G 0.023088 -1.4141e-05
22:33523554 A G 0.174080 -1.0571e-05
22:33527362 A C 0.721453 7.7432e-06
22:33533165 C T 0.020215 -2.1902e-05
22:33539772 A C 0.920954 3.3997e-05
22:33546609 C T 0.038171 2.3889e-05
22:33549485 A G 0.944454 2.9080e-05
22:33559108 T C 0.062037 -8.2237e-06
22:33559474 C A 0.190887 4.1745e-05
22:33560083 A G 0.120492 -3.0191e-05
22:33561625 C T 0.109157 -2.3689e-05
22:33563455 A G 0.058461 9.0067e-06
22:33566587 T C 0.902103 -4.0280e-06
22:33568560 T G 0.111627 -2.2297e-05
22:33570845 T C 0.071603 -3.1206e-05
22:33576898 C A 0.310674 1.2749e-05
22:33592362 C T 0.077075 -4.7778e-06
22:33601370 C A 0.030985 1.0874e-05
22:33610617 T C 0.449511 5.1013e-06
22:33613652 G A 0.062628 -3.2789e-05
22:33617815 G A 0.118460 -2.1888e-05
22:33617882 A G 0.115973 1.2609e-06
22:33617929 A G 0.079218 1.1090e-05
22:33622667 T C 0.840623 -1.9023e-05
22:33624082 T C 0.040157 -1.1518e-04
22:33635267 A C 0.068049 -3.8675e-05
22:33635280 T C 1.927849 -2.3199e-06
22:33636545 T C 0.304416 1.2291e-05
22:33646543 A G 0.170932 1.5031e-05
22:33655257 C T 0.038009 2.1790e-05
22:33656368 C A 0.292777 1.4933e-05
22:33656603 A G 0.040232 2.6277e-06
22:33660345 C G 1.065511 -9.5874e-06
22:33665664 G A 0.907432 -8.6676e-06
22:33668037 T C 0.306140 -2.8477e-06
22:33668456 T C 0.065702 3.4500e-05
22:33668879 C G 0.350536 2.8952e-05
22:33670206 T C 0.053527 -1.6889e-05
22:33672085 T C 0.087842 1.7426e-05
22:33673125 T C 0.026252 -1.5495e-06
22:33678629 G T 0.143573 -1.9853e-05
22:33682395 G A 0.121267 -2.2144e-05
22:33689510 T A 0.076446 8.8131e-06
22:33689953 T C 0.068247 -1.4797e-05
22:33690840 C T 0.054192 2.3865e-05
22:33700786 C T 0.032679 -2.6583e-05
22:33700965 C T 0.085586 1.2483e-05
22:33702432 C A 0.104629 2.7271e-05
22:33703156 T C 0.033838 1.9988e-05
22:33705684 T C 1.109141 -6.4206e-06
22:33706945 T C 0.040995 3.6673e-06
22:33709565 G T 0.718214 3.3937e-05
22:33726911 T G 0.033955 1.6183e-05
22:33728060 G A 0.074683 1.2507e-05
22:33729399 T C 0.035811 1.1735e-05
22:33730608 T C 0.066757 -1.5547e-06
22:33732607 C G 0.053219 4.7829e-05
22:33733995 T C 0.662671 2.0155e-06
22:33738709 A C 0.064423 -2.7398e-06
22:33742712 G A 0.177913 9.6273e-07
22:33743341 C T 0.644913 -2.2469e-05
22:33746624 A G 0.143884 -2.4730e-05
22:33747028 C T 0.193140 1.9985e-05
22:33749276 C T 0.772610 3.4189e-05
22:33751062 C A 1.841295 -3.9456e-05
22:33751863 T C 0.400418 -1.0791e-05
22:33754332 G T 0.177287 6.0597e-06
22:33776882 G A 0.136490 -1.8903e-05
22:33777684 A G 0.046175 -2.8335e-06
22:33785111 G A 0.598355 8.5583e-06
22:33792824 A G 0.026970 3.6571e-06
22:33795921 T C 0.107236 -1.8603e-05
22:33797362 T C 0.563161 1.7699e-06
22:33797682 C T 0.490022 2.1372e-05
22:33802295 A G 0.100945 4.1079e-05
22:33804804 T C 0.436852 -5.1177e-06
22:33804893 C T 0.174093 -6.4223e-06
22:33805341 C T 0.163671 -7.3553e-06
22:33814926 T C 0.060804 9.8429e-06
22:33820256 T G 0.969369 3.8164e-06
22:33826743 C A 0.038041 5.0537e-05
22:33828432 T C 0.087946 1.7507e-05
22:33834668 G A 0.675632 -8.7458e-06
22:33836233 C T 1.115344 2.3962e-05
22:33843280 C T 0.062326 3.9940e-06
22:33843956 C T 0.058710 -5.1662e-06
22:33846238 G T 0.607096 1.2393e-05
22:33846914 T C 0.477451 8.2721e-07
22:33847291 A G 0.033448 -2.2920e-06
22:33848092 T C 0.127292 -5.4162e-06
22:33856304 G C 0.356820 2.3617e-05
22:33882364 G C 0.141953 -3.9592e-06
22:33887064 A G 0.026739 6.7835e-06
22:33890019 C G 0.379327 2.2927e-05
22:33893601 C T 0.562771 -2.5198e-06
22:33894488 G A 1.295007 -1.8443e-05
22:33895712 T C 1.774860 -7.3128e-06
22:33898451 A C 1.650928 8.6455e-07
22:33898484 A C 1.553628 2.8378e-05
22:33898906 A C 0.792423 1.1235e-04
22:33904754 T C 0.994213 3.5386e-05
22:33906097 T C 0.027080 4.2930e-06
22:33907964 G A 1.103970 5.1475e-05
22:33915503 C T 1.108979 4.6240e-05
22:33917874 A G 0.103587 1.4457e-05
22:33924919 T C 1.188618 4.7349e-05
22:33930525 C G 0.163067 -3.0547e-05
22:33945338 G A 0.203179 1.6929e-05
22:33945678 C A 0.039203 -6.3654e-06
22:33947534 G A 0.134215 5.7998e-06
22:33947792 C T 0.039187 -7.5033e-06
22:33949704 T C 0.042209 -2.9865e-05
22:33950879 A T 0.054514 1.5681e-05
22:33951266 C A 1.035616 2.1070e-05
22:33962949 A G 1.023016 3.2586e-05
22:33966965 G A 0.594009 -3.9979e-05
22:33967686 T G 0.144553 1.1842e-05
22:33969514 G A 0.402022 1.2251e-05
22:33970493 C G 0.212715 8.0284e-07
22:33973354 T C 0.056990 -1.4630e-05
22:33979353 G A 0.024720 -4.8600e-05
22:33983411 G A 0.082642 -1.1370e-05
22:33984757 T C 0.980233 -2.5220e-05
22:33992584 A C 0.139538 2.8582e-05
22:33996191 C T 0.027661 6.3777e-05
22:33997195 C T 0.168750 1.0575e-06
22:34000460 A G 0.068039 -2.5320e-06
22:34002123 A G 0.039778 -1.2459e-05
22:34004270 C T 0.027093 6.1905e-06
22:34005225 T C 0.084018 2.4682e-05
22:34005555 C T 0.020209 -1.2453e-05
22:34010265 C T 0.187820 -1.8682e-05
22:34011334 G A 1.387571 3.3094e-05
22:34012066 A C 0.070925 3.2965e-05
22:34019068 C T 0.021948 -1.4944e-06
22:34021876 G A 1.214906 2.9887e-05
22:34022024 T C 0.033185 1.8382e-05
22:34022284 A G 0.986845 3.2139e-05
22:34025619 A G 0.040008 -1.1970e-05
22:34031711 A G 0.076537 5.7640e-06
22:34032439 G C 0.224498 -9.3697e-06
22:34045258 T C 1.914755 2.2405e-06
22:34045644 T C 0.051284 1.8271e-05
22:34049393 A G 0.106414 2.3012e-06
22:34061221 T C 0.087959 -3.0523e-06
22:34061251 T G 1.287583 2.2996e-06
22:34067054 T C 0.091714 -5.6726e-06
22:34068825 A G 0.119067 -2.0695e-05
22:34070821 C T 0.950582 1.3136e-06
22:34071663 A G 0.054429 7.5571e-06
22:34074960 C T 0.052589 1.2303e-05
22:34077196 C T 0.858118 -6.7245e-06
22:34077804 C T 0.217500 -2.3618e-05
22:34081902 A C 0.144134 -8.6555e-06
22:34085522 T G 0.302599 1.1357e-05
22:34090960 G T 0.399749 1.1599e-05
22:34092189 A G 0.144692 -2.1410e-05
22:34095499 A G 0.425064 -2.0568e-06
22:34098417 A G 1.859615 -6.1667e-06
22:34100211 T G 0.023146 -1.3334e-05
22:34103264 A C 0.050703 -2.0351e-05
22:34104403 A G 0.943110 1.6337e-05
22:34107277 G C 0.090208 -4.0950e-06
22:34109215 A G 0.112345 -2.2566e-07
22:34109454 A G 0.032741 2.2024e-05
22:34110028 C A 0.091870 4.4987e-06
22:34113589 A G 0.378421 5.9189e-05
22:34113903 C A 0.134533 -3.6168e-06
22:34117355 G A 0.072648 -3.4291e-07
22:34119682 T C 0.068380 3.5771e-06
22:34119866 G A 0.094603 6.2045e-06
22:34119898 T C 0.898941 9.2151e-05
22:34121238 C T 0.177865 -1.5883e-05
22:34122129 G A 0.129986 2.6215e-05
22:34128731 A G 0.176430 2.7769e-06
22:34135508 C G 0.059100 -1.7175e-05
22:34137784 G A 0.963916 -2.0315e-06
22:34145542 A C 0.102471 -3.6311e-06
22:34145596 G A 0.180224 5.5962e-06
22:34154020 T C 0.214637 6.2848e-06
22:34154285 T C 0.067445 9.2158e-06
22:34155838 A G 0.043202 6.3904e-06
22:34164768 T C 1.647322 -4.4628e-06
22:34167296 T C 0.029511 1.1860e-06
22:34168009 C T 0.498676 -2.0453e-06
22:34175297 G A 0.207915 -3.8247e-05
22:34176109 A G 0.043290 -3.8428e-07
22:34178318 G T 1.732781 -2.0297e-06
22:34187093 C A 0.069162 1.3960e-05
22:34193122 G A 0.631148 -1.7501e-06
22:34208551 T C 0.090289 -4.1258e-06
22:34210917 C T 0.024078 1.2838e-05
22:34212201 C T 0.062755 1.0047e-05
22:34217757 T C 0.434301 -1.9518e-05
22:34218171 A C 0.045922 3.3114e-06
22:34223010 C T 1.413061 -1.7952e-06
22:34224799 C T 0.278219 -1.8387e-05
22:34227042 T C 0.178559 4.7142e-05
22:34234855 C T 0.025882 -2.9236e-05
22:34235677 C T 0.427040 -1.5697e-06
22:34250471 G A 0.449131 1.6208e-05
22:34252545 A G 1.602825 3.4192e-05
22:34256923 A C 0.539469 -2.3313e-05
22:34258472 A G 0.101179 3.0640e-06
22:34263325 A G 1.155300 1.2590e-05
22:34265402 G A 0.157202 -2.5443e-05
22:34271409 G T 0.031777 -4.0127e-05
22:34271689 A C 0.081149 1.8677e-05
22:34272930 C G 0.235751 -3.7624e-05
22:34274556 G A 1.143855 -3.1378e-05
22:34279012 A T 0.165041 -3.0034e-06
22:34279596 T C 0.023302 9.1528e-07
22:34284173 G A 1.420383 4.5326e-05
22:34294069 T C 0.038408 -2.3975e-05
22:34296093 C A 0.922269 1.0313e-05
22:34297802 C T 0.030514 1.4178e-05
22:34298354 G A 0.064939 4.4674e-05
22:34302336 T C 0.028693 -8.8485e-05
22:34303377 A C 0.294867 1.3478e-06
22:34306103 A G 0.025217 -1.6119e-05
22:34306502 A G 0.064809 2.2225e-05
22:34310779 T C 0.090572 -2.9234e-05
22:34315577 T C 0.038440 2.4380e-05
22:34318741 G A 0.142946 3.8207e-05
22:34319286 C T 0.738633 2.0666e-05
22:34319736 A G 0.257771 2.4162e-05
22:34322368 A G 0.078338 8.5678e-06
22:34325547 A C 0.101396 8.7722e-05
22:34326145 G A 0.214023 -3.1617e-05
22:34326430 G A 0.160769 -2.6109e-05
22:34336619 A G 0.076910 -3.4215e-06
22:34337020 A G 0.024996 2.3053e-06
22:34337383 T C 0.195051 4.7259e-06
22:34342735 G A 0.169228 -2.8060e-05
22:34343697 A C 0.106463 4.0691e-05
22:34352803 A G 0.104350 7.8533e-06
22:34354953 T C 0.796672 8.8016e-06
22:34356096 C T 1.885848 1.3493e-05
22:34356504 G A 0.113928 5.8888e-05
22:34363286 C T 0.267807 -7.7694e-07
22:34365382 G A 0.192166 1.0913e-05
22:34368674 A G 0.036717 -1.8750e-05
22:34378012 A G 0.578182 -5.4873e-05
22:34384135 A C 0.040066 1.4831e-06
22:34391401 A G 0.182734 1.3473e-07
22:34396981 T G 0.923483 -9.2117e-06
22:34397453 A G 1.338637 -1.9406e-05
22:34399754 A G 0.141187 2.2812e-05
22:34411707 T C 0.024110 -1.2832e-05
22:34412897 T C 0.057899 4.1894e-05
22:34413273 G A 0.130586 6.4887e-06
22:34414466 C T 0.844697 -2.8653e-06
22:34419996 T C 0.130482 -3.9487e-05
22:34420138 C T 0.034850 -3.3190e-05
22:34424834 C T 1.515674 -2.7274e-05
22:34432776 C T 0.147795 6.4407e-06
22:34436795 C T 0.840302 -6.1012e-06
22:34437237 T C 0.072810 -3.0209e-05
22:34441255 C T 0.166378 6.5957e-06
22:34447269 C A 0.296182 1.2461e-04
22:34458847 G A 0.038002 -4.3328e-05
22:34460730 T G 0.056549 2.5386e-05
22:34466882 G A 1.374107 -4.2577e-05
22:34467030 G A 0.153096 6.3961e-05
22:34469447 C T 0.092850 -5.0889e-05
22:34473635 A G 0.523243 2.6039e-05
22:34474645 G T 0.093107 -3.6110e-05
22:34475231 G A 0.618408 7.2793e-06
22:34476087 A G 1.413593 -4.0792e-05
22:34477454 T C 0.687735 -1.0120e-05
22:34484181 A C 0.072369 -3.3419e-05
22:34486857 T C 0.049953 -2.2969e-05
22:34488452 A G 0.403476 4.3060e-05
22:34493647 A G 0.038090 4.7756e-06
22:34495223 G A 0.033890 -6.7753e-06
22:34499558 C A 1.401853 4.4854e-06
22:34501541 A G 0.596914 1.8783e-05
22:34503059 G A 0.786801 -5.4003e-06
22:34506382 G A 0.155332 1.1566e-05
22:34509679 A C 0.050203 -8.3085e-06
22:34509709 T C 0.034954 -1.2464e-05
22:34512345 G A 0.100075 2.7230e-06
22:34514810 C A 0.664846 -4.5566e-06
22:34523560 T C 0.044452 4.6853e-06
22:34525115 A G 0.024276 -1.6946e-05
22:34526428 C T 1.443883 1.1831e-05
22:34533451 A G 1.558983 -6.0888e-06
22:34536720 T C 0.066354 -9.6660e-07
22:34537376 C G 0.048301 1.1561e-05
22:34543541 A G 0.410113 -2.0810e-05
22:34549635 G A 0.472333 -2.5084e-05
22:34550083 T C 0.030319 9.3569e-06
22:34552415 A G 0.413547 -8.3107e-06
22:34553443 C T 0.061771 5.6805e-06
22:34560376 T G 0.531598 -2.9342e-05
22:34562535 A G 0.138188 -9.6878e-06
22:34570018 G A 0.043205 2.8377e-05
22:34571858 G A 0.402226 7.3128e-06
22:34574038 T G 0.097826 3.3871e-05
22:34576191 T G 1.462371 -3.9109e-05
22:34583078 A G 0.382024 -2.2283e-06
22:34588728 T C 0.101403 1.7354e-05
22:34590934 A G 0.274639 -3.4286e-05
22:34598662 A G 0.565153 -9.8414e-06
22:34603597 T G 0.069120 -4.3534e-05
22:34605946 T G 0.057912 -2.3256e-06
22:34613273 A G 0.099439 1.0070e-05
22:34620442 A G 0.040742 6.0078e-05
22:34620754 T C 0.349179 8.3706e-06
22:34628912 G A 1.101773 6.0314e-06
22:34642970 G A 1.473634 1.0290e-05
22:34654900 C T 0.286159 -2.7098e-05
22:34658717 A G 0.026957 -3.9095e-06
22:34672001 C T 0.023931 -6.3247e-06
22:34691035 A G 0.849666 -1.4176e-05
22:34692400 C A 0.157744 5.6532e-05
22:34694532 T C 0.037801 1.4041e-05
22:34695593 C T 0.044315 2.7358e-05
22:34696088 A G 0.034279 -2.6665e-05
22:34698408 C T 0.095567 -9.0168e-06
22:34703475 A G 0.028547 -3.4628e-06
22:34708649 T C 0.038320 3.9036e-05
22:34715414 A G 0.634393 -2.3559e-05
22:34719475 T C 0.040794 -1.1387e-05
22:34731050 C T 0.744067 -9.9775e-06
22:34731553 C T 0.079179 3.4577e-05
22:34750997 A G 0.067111 -4.5448e-05
22:34752223 G A 0.553261 2.7177e-05
22:34753379 C G 0.169529 -3.7373e-05
22:34758540 T C 0.810372 -1.0700e-05
22:34770148 C T 0.823856 -1.2181e-05
22:34771389 A G 0.037538 1.0648e-05
22:34773031 A G 0.103996 7.2809e-06
22:34787677 G A 0.077079 -3.5546e-06
22:34793751 A C 0.882991 4.7889e-06
22:34798245 T C 0.919987 -8.3718e-06
22:34799521 A G 0.385938 -1.7450e-05
22:34802655 C T 0.284568 -6.2302e-06
22:34803550 T C 0.378129 3.9786e-05
22:34812086 A G 0.208557 -8.7421e-06
22:34813253 T C 0.442825 1.1717e-05
22:34814862 A G 0.050953 4.7977e-06
22:34818540 C T 0.567289 7.4518e-06
22:34832523 T G 0.410467 -2.1097e-05
22:34835232 T C 0.165751 -4.5110e-06
22:34846202 A G 0.064761 -9.2649e-06
22:34847770 A G 0.050404 8.8016e-06
22:34851109 C A 0.413557 -8.2509e-06
22:34851377 A C 1.424953 -1.5764e-05
22:34855476 A G 0.166839 -9.7790e-06
22:34859565 G A 0.118697 6.0897e-07
22:34859793 G A 0.279699 2.3524e-05
22:34860178 T A 0.297087 -1.0426e-05
22:34862760 C A 0.160156 -1.2525e-05
22:34869455 G A 0.042261 5.7715e-06
22:34875363 C T 0.501357 3.3528e-05
22:34882496 A G 0.051037 1.5485e-05
22:34887654 C T 1.885439 -2.0308e-05
22:34889097 G T 0.189219 -1.9948e-05
22:34890448 C T 0.189436 -2.1301e-05
22:34890704 A G 0.059957 2.8139e-05
22:34892600 T C 0.520468 -6.9105e-06
22:34898385 T C 0.330204 5.3190e-06
22:34902153 A G 0.787197 1.1590e-05
22:34902351 G A 0.073304 -1.3163e-06
22:34911380 T C 0.058068 1.0275e-06
22:34918250 T C 0.041787 5.2196e-05
22:34920388 G A 0.692705 -7.0960e-06
22:34929202 A C 0.072304 9.4518e-06
22:34931124 T C 0.150632 -2.1847e-05
22:34936608 A C 0.036642 1.9535e-06
22:34963722 A G 0.021354 -4.5064e-05
22:34972634 T C 0.191361 -2.3053e-05
22:34973064 C T 1.742191 -4.1204e-06
22:34982457 T G 1.748851 -1.3868e-05
22:34985195 A G 0.075018 5.7168e-06
22:34985697 C G 0.435564 -1.0268e-05
22:34988223 G C 0.040320 -1.5935e-05
22:34988919 G C 0.119534 5.8186e-07
22:34990465 T C 0.054686 4.9350e-06
22:34993160 A G 0.079490 5.0293e-07
22:34997079 A G 1.391499 7.2222e-06
22:35001232 A G 0.054741 9.4056e-06
22:35001433 T C 0.046302 1.8961e-05
22:35001774 C T 0.020838 5.9905e-06
22:35002559 T C 0.129103 -2.2068e-05
22:35003222 G A 0.073583 2.4918e-05
22:35028125 G T 1.823593 2.7161e-05
22:35031598 G A 0.054725 5.2942e-06
22:35036132 G A 0.124695 1.6649e-06
22:35047216 A G 0.086469 3.5772e-05
22:35047355 G T 1.513804 6.8476e-06
22:35047695 C G 1.507436 1.1101e-05
22:35048291 A G 0.080964 1.3668e-05
22:35049402 A G 0.051962 8.7296e-06
22:35066091 A G 0.080081 -6.7935e-06
22:35091071 G A 1.453822 4.6662e-05
22:35092473 G A 0.054484 5.9306e-06
22:35093399 C T 1.527752 5.0643e-05
22:35108876 A C 0.092480 3.5176e-05
22:35109337 A G 0.060979 3.4726e-06
22:35114710 T G 0.049359 2.5082e-05
22:35118171 T C 0.043712 -1.2265e-05
22:35127979 A G 1.893128 1.2978e-05
22:35138148 T C 0.039995 8.9225e-06
22:35140640 C G 0.384069 3.4964e-05
22:35147080 G A 0.062875 6.9899e-07
22:35155956 G T 0.150684 3.5068e-05
22:35157260 G C 0.068575 8.3496e-05
22:35166424 G A 0.025808 -2.7393e-05
22:35167022 C G 0.023834 -2.4485e-05
22:35167637 G A 0.079091 1.0647e-06
22:35167697 G T 0.192455 9.8980e-07
22:35168581 C T 0.092461 -4.0364e-05
22:35182552 G A 1.849997 5.4465e-05
22:35192087 T C 0.062466 -5.4001e-05
22:35203632 A G 0.423285 2.8604e-05
22:35209136 T C 1.111712 2.3172e-05
22:35211032 A G 0.110910 -5.9614e-06
22:35211276 T G 0.645900 -3.7380e-05
22:35221511 C T 0.392933 5.8006e-05
22:35225787 A C 0.036542 -1.9580e-06
22:35236527 T C 1.407497 3.4761e-05
22:35238561 G A 0.080889 3.3704e-05
22:35242735 C T 0.467694 1.4780e-05
22:35245946 A G 0.877493 -1.2448e-05
22:35259690 T C 0.029845 -8.2910e-06
22:35260875 T C 1.200761 1.4409e-05
22:35281938 A G 0.028333 1.7014e-05
22:35291275 C T 0.945230 -9.0815e-06
22:35292292 G T 0.064235 -7.2934e-06
22:35296277 T C 0.025045 4.4943e-05
22:35308197 C T 1.260176 8.4749e-06
22:35317012 T C 0.065679 -1.0014e-05
22:35327772 C A 1.926443 4.2934e-06
22:35328229 T C 0.131862 -7.1032e-06
22:35330223 A G 0.058876 2.1675e-05
22:35331562 C T 1.121287 1.7530e-05
22:35338995 G A 1.608459 4.4997e-05
22:35340428 T C 1.207610 3.3469e-05
22:35340584 A C 1.507459 5.1023e-05
22:35341316 T C 0.469402 2.9642e-05
22:35344317 G A 1.614769 1.3624e-04
22:35344720 T C 0.159685 -2.5364e-05
22:35347360 C T 1.186229 6.3536e-05
22:35347797 C T 0.026515 3.4721e-06
22:35348741 G C 0.032939 -5.1455e-06
22:35353740 A C 0.144676 -2.4057e-05
22:35360118 A G 0.054988 -1.2286e-05
22:35360419 G A 0.106771 2.2418e-07
22:35362559 C T 0.056052 -1.9043e-05
22:35362762 A G 0.115662 2.4288e-05
22:35366127 T G 0.071097 -3.4450e-05
22:35368333 T C 1.117294 4.1610e-05
22:35369739 C T 0.213306 3.9032e-06
22:35371248 A G 0.521010 9.7031e-06
22:35371707 T C 1.482580 6.2144e-05
22:35372628 G A 0.055426 -2.5871e-05
22:35373807 C T 0.020585 -6.5066e-06
22:35375081 T G 0.468068 7.4983e-06
22:35376084 G T 0.450491 -4.3650e-07
22:35378195 T C 1.605801 -1.8184e-05
22:35382268 A C 0.890285 -4.2221e-06
22:35389836 G A 0.150418 9.3024e-06
22:35398125 A G 0.089121 -1.0566e-05
22:35401413 A C 0.814170 -5.8865e-05
22:35402518 A G 1.401119 1.2362e-05
22:35404874 A G 0.026836 -4.5715e-06
22:35412524 A C 1.240951 5.3928e-07
22:35412768 A G 1.083785 -8.6213e-07
22:35419122 C T 0.106005 -1.8510e-05
22:35435980 T C 0.209619 1.5464e-05
22:35438771 A G 0.098215 1.8171e-06
22:35439451 T C 0.178404 -1.8389e-06
22:35440082 A G 1.240691 -7.9485e-07
22:35441637 A G 0.072979 1.3568e-05
22:35442268 T C 0.709784 1.5774e-05
22:35444362 A G 0.038726 1.8276e-05
22:35447136 T C 0.110287 3.4301e-05
22:35450940 C T 0.338309 -2.2127e-05
22:35463162 G A 1.283935 -8.5061e-06
22:35463225 T C 0.117496 -9.0746e-09
22:35463249 T C 0.967665 1.2281e-05
22:35463994 G T 1.887980 -5.5638e-06
22:35466485 T C 0.539076 -2.3497e-05
22:35469757 C T 1.241155 1.5142e-06
22:35472150 G A 0.123773 -1.6275e-05
22:35472266 T G 0.069318 -4.4643e-05
22:35475355 T C 0.020627 3.2857e-05
22:35475457 A C 0.030446 -2.5712e-05
22:35478529 A G 0.111663 -1.9492e-05
22:35481493 T C 0.194552 -2.1401e-05
22:35487542 C A 0.031254 -4.0482e-05
22:35505687 C T 0.127402 4.1206e-05
22:35508826 G A 0.215325 -3.3047e-05
22:35513951 C T 1.677680 -2.0873e-05
22:35517633 A G 0.337731 -2.7543e-05
22:35519853 T C 0.040206 7.4563e-06
22:35522108 A G 0.068789 7.7104e-07
22:35525268 C T 0.060970 -1.4323e-05
22:35526281 G A 0.791368 1.3145e-05
22:35527928 T C 0.030011 -1.6957e-05
22:35530483 C T 0.274373 -5.1405e-05
22:35530868 T G 0.118129 -7.0003e-05
22:35531612 T C 0.132868 2.2896e-05
22:35531698 A G 0.494988 3.6116e-05
22:35531757 C G 0.811690 -9.7784e-06
22:35532059 C T 0.819789 1.4746e-05
22:35532345 A G 1.910380 -4.9487e-05
22:35537967 T C 0.189790 9.7690e-06
22:35538698 G A 1.922077 -2.5907e-05
22:35540218 G A 1.484128 -3.3751e-05
22:35540603 G A 1.457733 -3.3089e-05
22:35541191 C A 0.068792 4.4365e-05
22:35543407 A G 0.435817 1.9728e-05
22:35549193 C G 0.241347 2.0236e-05
22:35554537 A C 0.035224 1.4512e-06
22:35558709 T C 1.893358 -8.8938e-06
22:35579346 T C 1.453695 -4.5170e-06
22:35579481 G A 0.056085 7.9807e-06
22:35588773 C A 1.720515 -2.2303e-05
22:35592652 T C 0.142417 -1.7301e-05
22:35593042 T C 0.174684 1.7534e-05
22:35603836 A G 0.196720 -3.8206e-05
22:35616077 A G 0.086190 -6.7474e-05
22:35664327 C T 1.394290 3.7928e-05
22:35684533 C G 1.766434 1.2337e-06
22:35699103 G T 0.092237 3.7567e-05
22:35703128 C T 1.302530 5.2121e-05
22:35704080 A C 0.080545 1.5365e-05
22:35708569 G A 0.135744 3.9680e-05
22:35711543 C A 0.326147 -5.3784e-05
22:35717246 C T 1.637068 1.3418e-05
22:35722011 A G 0.215685 -2.7662e-05
22:35723739 G A 0.049515 1.0228e-05
22:35723831 G A 1.747468 2.0006e-05
22:35727976 A G 0.049561 2.2194e-05
22:35729721 A G 1.171714 2.6244e-05
22:35733654 A G 1.240710 -7.7937e-06
22:35742762 T C 0.091373 -9.9494e-07
22:35745196 G T 0.560885 1.8180e-05
22:35749400 A G 0.982563 1.4520e-05
22:35750980 A G 0.214517 -6.1474e-06
22:35755340 A G 0.101659 -2.2481e-05
22:35758019 C T 0.099825 -9.6371e-07
22:35764919 G A 0.974092 -1.3867e-05
22:35768057 A G 0.732466 1.9061e-05
22:35772168 A G 0.109738 -1.5070e-05
22:35777185 C G 0.116817 -3.0838e-05
22:35779223 C T 0.101127 3.0907e-05
22:35783413 G A 1.045169 -1.6651e-05
22:35786659 G A 0.032367 -1.6307e-06
22:35787235 T C 0.624461 -2.7879e-06
22:35789263 G A 0.741765 6.9997e-06
22:35793918 G A 0.131144 -4.3863e-05
22:35797833 T G 0.126876 3.1387e-05
22:35798935 A G 0.027914 -7.9302e-07
22:35802661 G C 0.178530 -1.5331e-05
22:35805720 T C 0.084745 5.0046e-05
22:35814215 G A 0.162720 -4.4217e-05
22:35814962 G C 0.154128 4.5636e-05
22:35815296 T C 0.981366 -3.2977e-05
22:35817553 T C 0.531553 -2.1407e-05
22:35831349 T C 0.030741 -1.7512e-05
22:35840396 A G 1.062164 -2.3050e-05
22:35842782 T C 1.571905 -1.9915e-05
22:35843799 T C 0.028070 -2.9655e-05
22:35844298 T C 0.088676 -2.7127e-05
22:35848659 C T 0.273208 -4.6549e-05
22:35855828 A G 1.563485 -1.7970e-05
22:35859158 G A 0.484440 1.4908e-05
22:35860077 C T 0.038775 4.8005e-06
22:35864572 C T 0.070590 4.9282e-06
22:35868337 C T 0.030449 -4.3482e-05
22:35868392 A G 0.294429 5.1983e-06
22:35869319 C A 0.286032 -1.5805e-05
22:35871232 G A 0.247472 1.0844e-05
22:35875615 G A 0.341201 -2.1503e-05
22:35877611 G C 0.345706 -2.1703e-05
22:35879081 T C 0.146994 -7.0839e-05
22:35879139 G A 0.065063 -2.5380e-05
22:35881356 T C 0.061427 5.2686e-06
22:35882281 T G 0.022231 -4.9090e-05
22:35882540 C T 0.692990 -5.3041e-06
22:35885798 T C 0.101870 -3.0426e-05
22:35889624 T C 0.076118 8.6502e-05
22:35890112 C T 0.769618 -6.3096e-07
22:35898803 G A 0.323080 -5.8845e-06
22:35902517 G A 0.601520 -4.9686e-06
22:35902777 G A 0.146455 8.5000e-06
22:35905067 T G 0.755336 -3.2565e-06
22:35910311 A G 0.058857 3.7317e-05
22:35911044 A G 0.073073 -1.6605e-05
22:35913606 G A 1.048545 -1.8416e-05
22:35913976 C A 0.210297 -1.6148e-05
22:35914490 A C 0.134643 -6.7616e-06
22:35915388 C T 1.117275 7.0396e-06
22:35915430 T C 0.069130 -8.3609e-06
22:35916076 T C 0.130998 5.4045e-05
22:35916680 G T 0.096229 1.4822e-05
22:35917546 A G 1.005258 8.3555e-06
22:35918270 C T 0.138525 1.0624e-05
22:35919446 A G 0.295390 1.7108e-05
22:35919837 T C 0.158198 2.2897e-06
22:35922604 G A 0.925817 2.9625e-05
22:35925430 G A 0.505972 -2.4539e-06
22:35933613 T C 0.043981 5.9591e-06
22:35934614 G A 0.944405 6.7401e-06
22:35939369 T C 1.055815 -1.5986e-05
22:35944014 G A 0.842162 1.1969e-05
22:35948435 T C 0.556734 -1.6364e-06
22:35951876 G A 0.328682 -2.0307e-05
22:35952322 A G 1.771195 -2.8568e-07
22:35952603 C A 0.221482 -1.1548e-05
22:35959242 A G 1.336173 9.8910e-06
22:35959734 C G 0.025704 1.4100e-06
22:35961330 A G 0.078244 3.6487e-05
22:35962060 G A 1.646263 -9.8546e-06
22:35964158 G C 1.682140 3.3680e-06
22:35972304 A G 0.441380 -1.0101e-05
22:35975792 C T 0.025425 1.5853e-05
22:35977158 T C 0.882871 -1.9847e-05
22:35979968 A C 0.238052 2.4125e-05
22:35982589 C T 0.021319 -1.6441e-05
22:35982800 A G 0.205652 2.1128e-05
22:35984019 T C 0.021646 4.0301e-05
22:35984385 A G 0.356791 2.9102e-05
22:35985165 G A 0.047824 2.5433e-05
22:35992907 C T 1.953715 1.4424e-05
22:35993783 A C 1.034237 -2.1686e-06
22:35996272 C T 0.134854 1.1849e-06
22:35998588 C T 0.037148 2.5873e-05
22:36001258 C T 1.208255 -1.1177e-05
22:36002985 C A 0.032906 3.1201e-05
22:36007075 T C 0.917199 -2.1790e-05
22:36011129 T G 1.106197 -2.9182e-05
22:36013119 A C 0.039031 -1.2062e-05
22:36014553 C T 0.051988 -1.1128e-06
22:36027062 T C 0.061443 -2.0561e-05
22:36032971 C G 1.287853 -1.5879e-05
22:36034065 C T 0.194360 -2.3548e-05
22:36034818 A G 0.891583 1.3970e-05
22:36038700 A C 0.045318 3.0773e-05
22:36040410 G A 0.135977 -1.1244e-05
22:36043201 A G 0.223770 4.2168e-06
22:36043635 G A 1.959486 -4.0936e-05
22:36044487 A G 0.047954 4.4413e-05
22:36052321 A G 0.028557 1.4329e-05
22:36053342 T C 0.044325 2.1276e-05
22:36053526 G A 0.196324 1.2872e-05
22:36055130 A T 0.023344 2.2226e-05
22:36063884 T C 0.024938 -3.4908e-06
22:36072262 T C 0.731281 1.0300e-05
22:36074043 C T 0.073554 1.0183e-06
22:36080160 A G 0.023182 2.7441e-05
22:36082417 G A 1.153054 9.4658e-06
22:36084791 C T 0.044750 4.4048e-05
22:36085208 A G 0.021750 -4.1235e-06
22:36085347 T C 1.161382 3.9580e-06
22:36094766 T G 0.534523 -8.1278e-07
22:36103951 T C 0.622978 -2.5497e-05
22:36104730 T C 1.370936 -2.7345e-05
22:36107321 T C 0.068536 -1.7355e-06
22:36110465 C T 0.740029 4.4031e-06
22:36110944 T C 0.063706 3.9552e-06
22:36115172 C T 0.668118 -1.5018e-05
22:36122724 A C 0.020403 -2.9310e-06
22:36122930 T C 0.638795 -1.8910e-05
22:36123083 T C 0.534766 -4.1842e-05
22:36124860 G C 0.650580 -2.4896e-05
22:36125876 T C 0.649295 -2.3395e-05
22:36127324 A G 0.085839 -2.6395e-05
22:36128062 A G 0.073404 9.5026e-06
22:36130527 C T 1.392596 -3.0183e-05
22:36130577 A G 0.815235 -7.9733e-06
22:36130786 G T 0.517489 -2.9550e-05
22:36134668 G A 0.304812 -2.1871e-05
22:36165656 C T 0.078465 1.6117e-05
22:36170990 G A 0.037814 1.8002e-05
22:36175768 A G 0.090847 -6.4030e-05
22:36176577 A G 0.244544 5.7833e-06
22:36180535 G A 0.275158 2.5781e-06
22:36183988 T C 0.188040 1.3043e-05
22:36198350 T C 0.061109 -4.0927e-06
22:36202141 A G 0.352062 4.8368e-05
22:36218764 A G 0.056533 -3.6032e-05
22:36233761 C T 0.091302 -1.1355e-05
22:36240057 C T 0.380025 -3.1031e-05
22:36252267 G A 0.142303 -3.2765e-05
22:36269528 T C 0.076218 1.9288e-05
22:36271656 T G 1.901648 -3.4255e-05
22:36283665 G A 0.063264 -3.6936e-05
22:36288106 C T 0.330568 2.9005e-05
22:36288320 A G 1.432032 5.2873e-05
22:36308955 T C 0.025561 -1.2346e-05
22:36311770 G T 0.179530 2.3278e-05
22:36321663 A G 0.095625 8.4710e-06
22:36330938 C T 0.132585 3.4595e-05
22:36339542 T C 0.266031 1.0599e-05
22:36342905 A G 0.038518 -9.9880e-06
22:36360896 A G 0.034237 2.5878e-05
22:36363641 A G 0.059551 -7.9278e-06
22:36375913 A G 0.062391 -1.8164e-05
22:36377903 G A 0.022075 2.2706e-05
22:36406871 T C 0.034610 -1.2721e-05
22:36414359 T C 0.080250 -8.1439e-06
22:36423437 A G 0.177537 -1.6890e-05
22:36427484 C T 1.068068 6.1043e-06
22:36439208 C G 0.199437 -2.9591e-05
22:36449158 T C 0.266456 1.3727e-05
22:36451815 A G 0.202319 -5.3938e-06
22:36452745 G C 0.087712 -2.1874e-05
22:36457613 T C 1.283510 7.8372e-06
22:36460074 C G 0.246040 -3.2740e-06
22:36467031 G A 0.051995 3.1995e-05
22:36475222 C T 0.421139 -4.2388e-05
22:36477019 T C 0.060074 5.3131e-06
22:36480881 T C 0.178689 -2.1678e-05
22:36496283 C G 0.106242 -4.5854e-06
22:36498980 T C 0.625240 2.4125e-05
22:36501713 T C 1.319516 1.7451e-05
22:36517307 C T 0.363020 -1.0024e-05
22:36519002 T C 0.244018 -2.1023e-05
22:36519040 T C 1.167361 2.9392e-05
22:36519596 A C 0.924960 5.1530e-05
22:36527967 G A 0.514168 1.4506e-05
22:36532058 A G 0.272789 6.5364e-06
22:36533785 T C 0.719424 2.9733e-05
22:36537725 A G 0.307185 1.0993e-06
22:36537763 T C 0.120647 -1.6233e-06
22:36537893 G A 0.386169 -5.2449e-05
22:36540261 A C 1.279320 9.8762e-06
22:36541825 T C 0.543189 -2.6306e-05
22:36545137 T A 1.663349 -3.8009e-05
22:36545570 C T 1.331730 -2.1545e-05
22:36546358 A G 0.024292 2.8524e-05
22:36550782 C T 0.678699 1.8524e-05
22:36556823 T G 1.639509 -3.1878e-05
22:36557521 A G 0.110501 -3.2915e-05
22:36560473 A G 0.072671 -1.1722e-05
22:36562951 A G 0.682140 -1.2231e-05
22:36565029 A G 1.081301 -3.9581e-05
22:36569844 G A 1.211748 4.9985e-05
22:36576223 A G 1.504859 2.7720e-05
22:36576940 A G 0.531848 3.6420e-05
22:36583084 C T 0.962082 -1.1681e-05
22:36584713 G A 1.512156 1.5417e-05
22:36587511 T C 0.977893 -1.9398e-05
22:36587704 C T 0.551557 3.1614e-05
22:36588489 G A 0.045081 -2.1254e-05
22:36592731 C T 0.031504 4.6362e-06
22:36592998 C T 1.563209 3.2225e-05
22:36594371 C A 0.177891 8.2642e-06
22:36594631 A G 0.100737 -2.6687e-05
22:36597744 C A 0.200193 -9.6533e-06
22:36598049 G C 0.754129 3.0787e-05
22:36600841 G A 0.704260 -3.2852e-06
22:36605331 T C 1.561856 -3.5827e-05
22:36608205 G A 0.809739 1.6673e-06
22:36609181 T C 0.456954 -2.2619e-05
22:36609634 A G 0.162123 -2.1073e-06
22:36611382 C T 0.657578 4.2255e-06
22:36616445 C T 0.152888 -3.3465e-06
22:36616857 T C 0.053322 -7.9469e-06
22:36618077 C A 0.459109 -2.6345e-05
22:36624231 T C 0.022731 3.8755e-05
22:36626762 C T 0.106119 -2.7358e-06
22:36629633 C A 0.697239 -4.5391e-05
22:36631593 G A 0.918393 4.7424e-06
22:36632643 G T 0.098199 -1.0459e-05
22:36633025 T C 0.819941 3.4043e-06
22:36633744 A G 0.092542 2.7851e-05
22:36633861 A C 0.058048 3.8447e-05
22:36634586 C A 0.247092 -1.8614e-06
22:36635032 C T 0.955568 -1.0077e-05
22:36635967 G A 0.832973 4.4443e-05
22:36643730 C T 0.063946 -2.2285e-05
22:36644108 G A 0.081506 5.3217e-05
22:36644151 A G 0.390239 3.9640e-05
22:36644857 T C 0.384030 -2.0388e-05
22:36648738 T C 0.203935 -1.0972e-05
22:36651231 G T 0.226292 -1.0430e-05
22:36652931 T C 1.388311 -5.3769e-06
22:36655735 A G 0.066721 -2.1789e-05
22:36657740 A G 0.115003 9.1152e-06
22:36657789 C T 1.204046 -2.6316e-05
22:36658855 C T 0.115483 8.5091e-06
22:36661330 A G 1.625523 -2.9752e-05
22:36661646 A G 1.626999 -2.8406e-05
22:36662654 C A 0.106265 4.0692e-05
22:36664002 A G 0.366106 -3.3636e-05
22:36669095 T C 0.501334 5.8318e-05
22:36669145 G A 1.973310 1.9491e-05
22:36670690 T C 0.413651 5.8670e-05
22:36672276 C A 1.255012 5.8011e-05
22:36675364 G A 0.917946 1.8329e-05
22:36677400 A G 0.268563 5.9365e-06
22:36679058 C T 1.269163 4.0975e-05
22:36680825 G C 1.334943 3.0100e-05
22:36684331 T C 0.082376 -2.6600e-06
22:36684358 A C 0.380820 -7.5654e-06
22:36692752 C T 0.025308 -2.7257e-06
22:36693922 T C 0.114733 2.6127e-07
22:36693980 A T 1.303498 2.5195e-05
22:36697486 C T 0.040985 1.9549e-05
22:36704700 T C 0.100374 1.3003e-05
22:36704834 A C 0.137240 1.0954e-05
22:36707661 G A 1.359897 1.2860e-05
22:36708483 A G 1.928868 6.9950e-06
22:36713020 T C 1.953533 1.8902e-05
22:36718351 A G 0.102013 2.7277e-05
22:36719387 T C 0.048509 1.6021e-05
22:36720779 T C 1.186570 -1.6534e-05
22:36722503 T C 0.052845 1.2117e-05
22:36728152 A C 0.126788 1.4646e-05
22:36732992 G T 0.212855 -5.3829e-05
22:36733938 G A 1.313917 4.9470e-06
22:36738145 G A 0.103730 4.7656e-06
22:36740566 C T 1.974894 1.3464e-06
22:36748993 G A 1.919546 -2.4880e-06
22:36751101 A C 1.085787 -1.8626e-06
22:36763048 A G 0.049590 1.1939e-05
22:36764076 G A 0.043442 -7.0945e-06
22:36764788 G A 0.241191 3.0181e-05
22:36765011 A G 0.067981 2.4380e-06
22:36768595 G A 1.356437 1.6074e-05
22:36774812 C T 0.197252 -7.7004e-06
22:36776099 T C 0.040161 2.2129e-05
22:36777765 T G 0.094356 6.0869e-05
22:36782580 A G 0.159971 -2.2067e-07
22:36782759 A C 0.063112 -2.6833e-05
22:36788999 A G 0.066215 4.8668e-05
22:36803933 A G 0.100809 2.6693e-05
22:36807762 T C 0.545123 2.0532e-05
22:36815570 A G 0.766404 5.0485e-05
22:36829999 A G 0.615451 6.0337e-05
22:36831881 A G 0.776898 2.4779e-04
22:36837065 G A 0.095067 2.8641e-06
22:36852471 C T 0.043708 -1.4628e-05
22:36868904 T C 0.180403 2.0416e-05
22:36870845 C A 0.324336 5.5848e-06
22:36874223 T C 0.179919 -7.5801e-06
22:36885159 C A 0.213923 -3.4280e-06
22:36886199 G C 0.021270 2.4033e-05
22:36889930 G A 0.382105 4.6737e-06
22:36891786 C G 1.225186 -4.8946e-05
22:36892369 G A 0.036181 -6.9789e-05
22:36897161 G A 0.026259 -4.3959e-05
22:36897427 C T 0.125490 2.2034e-05
22:36900271 C T 1.619209 -4.5716e-05
22:36900806 G A 1.435791 -5.7954e-05
22:36900812 T C 0.025603 -1.4672e-05
22:36916156 C G 0.106226 1.4305e-05
22:36917349 A G 0.065494 -2.3273e-05
22:36918763 C T 0.027216 2.2517e-06
22:36920062 C T 0.228169 -1.6922e-05
22:36922052 C T 0.128548 -2.7577e-05
22:36922262 G A 0.053072 -7.0221e-06
22:36923144 T C 1.285853 6.7809e-05
22:36923591 T C 0.690072 1.9369e-05
22:36924714 G A 0.473917 1.3424e-05
22:36928457 A G 0.371517 1.1742e-05
22:36939236 T C 0.072375 1.1888e-04
22:36941065 A G 0.826072 1.0701e-04
22:36941503 G T 0.034782 -2.8509e-05
22:36942323 A G 0.585816 5.3088e-05
22:36946643 T G 1.186534 -3.3054e-05
22:36947104 G A 1.278979 -3.8387e-05
22:36948035 T C 0.048155 3.1646e-05
22:36954605 C T 0.057555 -2.6165e-05
22:36954939 T C 1.163372 -4.9027e-06
22:36959500 T C 0.111945 3.0083e-05
22:36962852 T C 0.127873 -2.4727e-05
22:36965284 C T 0.886708 -3.8316e-05
22:36965982 A G 0.058246 1.2870e-06
22:36969134 G A 0.062752 1.9117e-05
22:36969683 G T 0.457671 1.4330e-06
22:36970912 T C 0.664511 -4.5190e-05
22:36976510 T G 0.549080 -2.9423e-05
22:36978260 T G 0.427157 5.7899e-05
22:36983428 A G 0.551579 -3.2809e-05
22:36986092 C T 0.667446 -1.7007e-05
22:36988118 G A 1.818487 -6.5981e-06
22:36992487 C G 0.206032 -2.1395e-05
22:36996189 C A 0.060639 9.3375e-06
22:36998907 T C 1.176657 -2.5492e-05
22:37001495 G T 0.494816 -1.9222e-05
22:37002064 A G 0.042660 3.7535e-06
22:37002653 C T 0.060658 -6.5013e-06
22:37011648 A G 1.285165 3.3897e-05
22:37012281 G T 0.182578 6.1953e-06
22:37012711 G A 0.029855 5.1834e-05
22:37013167 G C 1.518634 3.5327e-05
22:37019410 C T 0.067653 -2.2189e-05
22:37025927 A G 0.048908 3.0121e-06
22:37029920 A G 0.173655 2.8361e-06
22:37032163 G A 0.045912 -1.4524e-05
22:37038424 T C 0.042478 1.9608e-05
22:37042030 A G 0.102643 -1.3803e-05
22:37045113 C T 0.145553 -2.2343e-05
22:37050675 G C 0.547035 -3.8210e-05
22:37059389 T G 0.520455 -2.2720e-05
22:37060652 C G 0.628074 -2.1026e-05
22:37062850 A G 0.197103 3.0344e-05
22:37074505 G A 0.034717 3.6653e-06
22:37077414 T G 0.116846 1.8178e-05
22:37077643 T C 0.299255 -3.6772e-05
22:37078069 A G 0.020887 -3.6543e-05
22:37080738 C G 1.401931 -1.9164e-06
22:37082112 A G 1.324488 2.5460e-06
22:37084139 A C 0.059616 -3.4042e-05
22:37086181 T C 0.142213 -8.3849e-06
22:37087493 A C 1.376759 2.2863e-05
22:37090343 A G 0.555825 -2.4886e-05
22:37096101 C A 0.194107 -4.6852e-05
22:37096927 C T 1.127227 3.7026e-05
22:37101890 C T 0.797178 -3.1510e-05
22:37103563 G A 0.080811 3.2930e-06
22:37104419 C T 0.030728 -1.7916e-05
22:37110264 T C 0.025421 -9.3641e-06
22:37118543 T C 0.809895 1.1785e-05
22:37121731 A C 0.070993 1.6119e-05
22:37122603 C T 1.927660 -5.8223e-06
22:37122724 T C 0.025655 -7.6101e-06
22:37123295 T C 0.044098 1.7733e-05
22:37126789 T G 0.034396 7.8811e-07
22:37129340 T C 0.036334 -1.2351e-05
22:37131707 A G 0.056935 1.1026e-05
22:37134562 C T 0.138207 -2.7595e-05
22:37135103 T C 0.035659 -1.7888e-05
22:37140424 T G 1.651200 2.4864e-05
22:37149351 C T 0.119625 -1.9610e-05
22:37155457 C A 1.469921 7.0833e-05
22:37157847 A G 0.529057 5.6993e-06
22:37162411 G A 0.088439 -1.7022e-05
22:37163329 T C 1.603668 2.9603e-05
22:37177878 T C 0.147909 3.9636e-06
22:37181778 C T 0.122420 -3.4447e-05
22:37184521 G A 0.185106 -1.6041e-06
22:37191418 G A 1.463942 4.6693e-05
22:37192999 G A 0.205305 -6.8400e-05
22:37193502 T C 0.041605 2.5028e-05
22:37193540 G A 0.104357 -6.0843e-05
22:37193703 A G 0.057162 -1.3535e-05
22:37193986 A C 1.337258 2.6059e-05
22:37194716 C A 1.843548 2.3506e-05
22:37195893 T C 0.957700 -5.8806e-05
22:37199132 C T 0.099994 2.5941e-05
22:37200629 A G 0.041839 1.9846e-05
22:37202179 C T 0.295601 -3.7363e-05
22:37204229 T G 1.853899 2.2177e-05
22:37206341 G T 0.894855 4.2330e-06
22:37208952 G A 1.853104 1.3888e-05
22:37209296 C G 1.853915 1.4265e-05
22:37210469 A G 1.038914 1.3128e-05
22:37210677 C T 1.507829 2.1968e-05
22:37211803 A G 0.087238 6.3880e-06
22:37212536 C A 1.815478 -7.7210e-06
22:37214721 T C 1.485952 9.7322e-06
22:37215827 T C 0.036632 6.0783e-06
22:37217354 G A 0.054582 3.0177e-05
22:37225933 G C 0.077611 4.8100e-05
22:37226208 A G 0.315569 5.7630e-05
22:37228338 T C 0.294572 -4.0227e-06
22:37229503 C T 0.056779 -1.9548e-05
22:37235632 A G 0.121319 -2.6013e-05
22:37238408 T C 0.729480 1.8420e-05
22:37243220 C T 1.805896 -2.1187e-06
22:37243662 G T 0.444857 3.3925e-06
22:37245704 C T 0.185798 -3.5743e-06
22:37246947 T C 0.051089 -2.0178e-05
22:37251461 G A 0.128311 5.6402e-06
22:37253239 T C 0.096771 -8.9632e-05
22:37254621 A G 0.264687 3.8730e-06
22:37256351 T G 0.315459 -2.3436e-05
22:37256846 A G 0.907961 8.6580e-05
22:37257712 A C 0.140817 -4.5930e-06
22:37258503 C T 0.609985 -1.2189e-05
22:37259534 A G 0.044864 1.8065e-05
22:37259605 C T 1.580774 1.8664e-05
22:37262753 T G 0.034571 2.2609e-05
22:37262966 T C 0.123909 -1.5295e-05
22:37263618 A G 0.176128 1.5477e-05
22:37263846 C T 1.548769 5.4983e-05
22:37264066 A G 0.108540 1.3188e-05
22:37266023 T C 0.120371 1.1031e-05
22:37269507 C T 1.313050 1.9101e-05
22:37271013 C G 1.459755 2.3735e-05
22:37271882 C T 1.646734 4.6198e-05
22:37273180 G T 0.141901 2.7417e-06
22:37274943 C T 0.035084 8.0637e-06
22:37275555 A G 0.063001 -1.0846e-05
22:37276251 G A 0.984511 2.1539e-05
22:37277701 A G 0.114146 2.6986e-05
22:37279156 A G 0.038031 5.3992e-07
22:37280214 A G 0.093587 3.0692e-05
22:37285894 A G 1.510146 5.7502e-06
22:37290201 A C 0.094888 2.8952e-06
22:37291789 G A 0.047538 -2.3409e-06
22:37293910 A G 0.029644 1.2493e-07
22:37296596 C T 0.029732 1.8277e-05
22:37307054 A G 0.124994 -2.3535e-05
22:37307594 T G 0.067344 2.2091e-05
22:37307865 C T 0.050038 3.8589e-07
22:37308691 T C 0.304494 -5.8628e-05
22:37309959 A G 0.038168 -4.0100e-06
22:37310046 A G 0.968701 1.9515e-05
22:37314600 A G 0.097638 1.4948e-06
22:37315967 A G 0.050203 -1.0968e-05
22:37318515 C T 1.025256 3.4581e-05
22:37321860 A G 0.205513 4.8094e-05
22:37322820 G T 0.185272 -7.2260e-05
22:37323988 T C 0.886987 4.0148e-05
22:37324740 C T 0.040310 2.2444e-05
22:37325833 T C 0.070788 5.7559e-05
22:37326443 C G 0.112182 3.4430e-05
22:37326794 A G 0.040135 1.5559e-05
22:37327707 T C 0.039924 3.0955e-05
22:37328051 A G 0.064624 1.9532e-05
22:37329339 A G 0.055543 -1.4050e-05
22:37329545 G A 1.447473 1.9395e-06
22:37330082 C T 0.872449 -1.0441e-05
22:37333936 T C 0.040346 3.5322e-05
22:37337409 T C 0.595164 -8.7127e-08
22:37339018 T C 0.123796 -6.4235e-06
22:37339064 G C 0.029582 3.2231e-05
22:37340429 G A 0.208966 2.7528e-05
22:37340591 T G 0.289560 -2.6031e-05
22:37342719 C T 0.592960 1.3978e-05
22:37343000 A C 1.383566 1.1396e-05
22:37343442 A G 0.048528 3.4304e-05
22:37343466 T C 1.772007 1.8223e-05
22:37344580 T C 0.054627 1.4193e-05
22:37347609 A C 0.869099 2.7999e-08
22:37347831 T G 0.220262 8.6962e-06
22:37347959 T C 0.269589 -2.0829e-06
22:37348019 T C 0.092431 1.2071e-05
22:37354910 C T 0.164583 -1.8836e-05
22:37355706 A G 0.389028 2.4514e-05
22:37359649 C T 0.114769 -1.1282e-05
22:37361857 G A 0.194217 -2.0572e-05
22:37365039 T C 0.065384 3.3152e-06
22:37365274 T C 0.114237 -1.6280e-06
22:37365352 G A 0.129233 4.5919e-05
22:37366826 C T 0.134757 -8.2119e-05
22:37367536 T C 0.332606 1.0623e-06
22:37368022 T G 0.571454 -2.2540e-06
22:37374429 A G 0.280180 1.4969e-05
22:37383047 T C 0.534441 -2.5381e-05
22:37383241 G T 0.046156 -1.8668e-05
22:37386128 G A 0.028433 -7.9716e-06
22:37387257 C T 0.139538 -2.2951e-05
22:37390141 G A 0.089286 3.5850e-05
22:37394294 A G 0.400434 -1.3083e-06
22:37398195 T C 0.394387 -6.6608e-06
22:37401532 A G 0.891904 -1.3298e-05
22:37402819 C T 1.555809 -3.2803e-05
22:37404167 C A 0.201923 -8.4186e-05
22:37404409 C G 0.048866 -3.0857e-05
22:37405210 G C 0.118849 2.3183e-05
22:37407109 C G 0.069672 2.9579e-05
22:37407194 A G 0.101477 -2.4471e-05
22:37417326 T C 0.037421 3.7303e-06
22:37420890 T C 0.106473 -1.7539e-05
22:37423486 G T 0.472852 -1.4595e-05
22:37425202 A G 0.335466 1.6537e-05
22:37429805 G A 0.087530 -2.5345e-05
22:37432693 A C 0.042553 -1.6261e-05
22:37437172 A G 0.025068 -3.3150e-06
22:37439033 G A 1.738666 1.8933e-05
22:37442255 G A 0.064693 -9.7398e-06
22:37453256 T G 0.271117 2.4772e-06
22:37454236 T C 0.025872 -2.0557e-05
22:37455874 C T 0.038538 -1.1283e-05
22:37462813 A G 0.047639 1.3982e-05
22:37462926 A G 0.768524 5.3312e-06
22:37467392 C G 0.739682 -4.2823e-06
22:37470224 C T 1.073976 3.5224e-06
22:37470640 A G 0.036954 -3.4784e-05
22:37471290 A G 0.247510 -1.9223e-06
22:37474079 A G 0.783169 -2.4771e-05
22:37477732 T C 1.156192 1.1308e-05
22:37478775 G A 0.424720 9.8763e-05
22:37479864 C T 0.039440 2.3749e-05
22:37480269 G A 0.481888 5.0703e-05
22:37480605 T C 0.122290 2.3627e-05
22:37484848 A G 0.029962 9.7257e-06
22:37485724 C T 0.775778 -5.1783e-05
22:37488981 G A 0.831175 -7.2551e-05
22:37494915 A G 0.774363 -3.9584e-05
22:37495635 A G 0.435733 6.2688e-05
22:37495822 G A 1.256216 6.1466e-07
22:37498026 T C 0.627129 -1.0443e-04
22:37499565 A G 0.059538 -2.8012e-06
22:37499692 G A 0.815303 -2.4502e-05
22:37506680 C T 0.854133 -3.7883e-05
22:37507019 A G 0.255122 8.5180e-05
22:37509965 C A 1.744057 -4.0053e-05
22:37513316 A G 0.688641 -1.2653e-04
22:37516789 T G 0.043179 -5.7592e-06
22:37516985 G A 1.690433 -3.9256e-05
22:37520225 G A 1.048084 -9.0660e-05
22:37524619 T G 0.351961 2.3794e-05
22:37524990 T C 0.056831 -3.2285e-05
22:37525731 G A 0.592931 3.1886e-05
22:37525766 A C 0.029693 8.4505e-06
22:37528098 T C 0.651265 1.4008e-06
22:37529432 A G 0.043452 2.2434e-05
22:37532126 A G 0.041329 -2.3963e-05
22:37532441 A G 0.295984 4.4520e-05
22:37532954 A G 0.060272 -2.9475e-06
22:37533786 G C 0.885020 9.7070e-05
22:37534034 A G 0.867278 7.5865e-05
22:37534976 T C 0.154031 6.7298e-05
22:37539188 A G 0.402784 3.3782e-06
22:37541831 C G 0.640862 2.4547e-05
22:37542670 T C 0.020111 3.8608e-06
22:37543173 A G 1.529904 5.8866e-05
22:37544438 A G 0.037937 -2.6879e-05
22:37544486 A G 0.523201 -2.0630e-05
22:37547987 T C 0.084096 8.4861e-07
22:37551607 G A 0.631673 -3.1368e-05
22:37551751 T C 0.787054 1.2485e-05
22:37554229 C T 0.038061 -4.3965e-05
22:37554839 G C 0.748819 -4.8238e-05
22:37558356 A G 0.438602 -1.8862e-05
22:37559394 C T 1.957314 1.2719e-06
22:37559801 T G 0.069188 -4.8681e-06
22:37560170 G A 0.020348 -3.8768e-06
22:37560667 T G 1.952923 1.5626e-05
22:37560751 T C 1.082360 -1.5255e-05
22:37562254 C A 1.969762 -1.9037e-05
22:37565492 T C 1.191166 -9.9626e-06
22:37567490 A G 0.314352 -3.4586e-05
22:37567827 A G 1.871348 1.8999e-06
22:37571497 G A 1.521913 1.9559e-05
22:37572236 G A 0.032880 2.2015e-05
22:37574264 T C 0.556656 -2.9158e-06
22:37574783 G C 0.052297 6.7609e-06
22:37575398 T C 0.493158 4.0215e-05
22:37575803 T C 0.035042 -5.0084e-06
22:37577052 T C 0.048817 2.2332e-06
22:37578388 T C 0.027044 -1.2420e-05
22:37578652 A G 0.122215 2.3244e-05
22:37581383 T C 0.383335 5.5342e-05
22:37581422 C G 0.465594 -4.3600e-05
22:37581485 A C 0.843986 -7.2851e-05
22:37586018 T C 0.038697 1.3965e-06
22:37589775 C G 0.023136 1.6868e-05
22:37591318 A G 0.847290 -6.3234e-05
22:37596679 A G 0.091818 -2.7752e-06
22:37599065 T G 1.074829 -2.7048e-05
22:37605524 G A 0.224796 -4.6485e-05
22:37607457 C G 1.013071 1.5025e-06
22:37611862 T G 0.855064 2.1449e-05
22:37613309 T C 0.888022 6.0299e-06
22:37620472 A G 0.273886 4.6382e-05
22:37621269 C A 1.422558 -2.7377e-06
22:37622486 A G 0.113227 -5.1211e-05
22:37630788 C T 1.747835 -1.8056e-05
22:37631008 T C 0.308139 2.6522e-05
22:37631358 G A 0.028907 -3.7364e-05
22:37632295 A G 0.035363 -2.3939e-05
22:37632770 A T 0.539190 -1.2183e-05
22:37633775 A G 0.311015 -1.3147e-05
22:37637653 C G 0.275885 -2.5131e-05
22:37641996 A G 0.847375 -3.8579e-05
22:37644621 T C 0.200923 -7.0010e-05
22:37648403 C T 0.024902 -4.9564e-06
22:37649529 A G 0.062729 1.0276e-05
22:37649646 C T 0.277638 1.0936e-05
22:37660178 T C 0.407783 1.3185e-05
22:37660255 G A 0.734485 2.8961e-05
22:37666786 T C 0.365990 -1.6780e-05
22:37667636 G T 0.344431 1.5231e-05
22:37671896 A G 0.591143 -3.3012e-05
22:37674547 A G 0.700709 -3.8308e-05
22:37675218 G A 1.714098 1.8284e-05
22:37677392 T G 1.521260 5.4148e-06
22:37677949 A C 0.421191 -2.8311e-05
22:37678204 T C 1.102046 2.8562e-05
22:37678531 C T 0.021747 -6.7957e-06
22:37679671 T C 0.510766 -1.9923e-05
22:37679763 G A 1.253191 -2.2541e-05
22:37681986 A G 1.186586 9.4958e-06
22:37683393 A C 0.666401 -2.8253e-05
22:37685739 A G 1.140642 -9.7580e-06
22:37686902 A G 0.036970 -3.3766e-05
22:37696555 G A 1.133981 -2.2246e-05
22:37698667 G A 0.122861 3.0200e-05
22:37699377 C T 1.256612 -4.1949e-06
22:37702902 C T 0.059532 -4.1876e-07
22:37703471 T C 0.063174 2.5079e-06
22:37703957 T C 0.031566 -3.2637e-05
22:37710569 T G 0.736072 -3.9118e-05
22:37713813 A G 0.969895 -3.9210e-05
22:37714945 G T 1.865454 -1.2222e-05
22:37715544 A G 0.646429 -3.1592e-05
22:37720268 G A 0.626029 8.6492e-06
22:37720292 T C 0.133163 -3.8033e-06
22:37726974 C T 0.115574 -1.3213e-05
22:37728254 C T 1.119407 1.2001e-05
22:37730433 T C 0.304355 1.1932e-05
22:37731438 T C 0.051502 6.0594e-06
22:37737276 A G 0.045532 5.6190e-05
22:37739324 A G 0.722647 4.3547e-05
22:37751847 G A 0.760318 4.5274e-06
22:37753256 C T 0.635146 1.7643e-05
22:37754246 T C 0.022555 2.3082e-06
22:37755323 T C 0.022221 -1.0614e-05
22:37755604 T C 0.126954 -1.6033e-06
22:37756431 C T 0.041413 -4.6475e-05
22:37757099 G A 0.783166 -2.1360e-05
22:37757798 G A 0.683431 -5.9776e-06
22:37758272 C T 1.890249 9.2302e-06
22:37770357 G A 0.765424 -3.0652e-05
22:37770630 A G 0.605110 5.8484e-06
22:37771158 A G 0.870050 -3.5527e-05
22:37775228 G T 0.856645 -1.4047e-05
22:37779713 T G 1.428378 -2.6097e-05
22:37780522 C G 0.574794 2.4243e-05
22:37781874 T G 1.545094 -2.7275e-05
22:37784161 T C 0.396072 -3.4558e-05
22:37787221 A G 0.771452 -4.3000e-05
22:37790602 T C 0.113542 -1.0455e-05
22:37792590 G A 0.417611 -2.6698e-05
22:37797800 C T 0.926787 -3.9989e-05
22:37800175 T C 0.198836 -6.9215e-05
22:37800399 C G 0.043277 1.0170e-05
22:37805874 A G 0.727552 -2.3626e-06
22:37806783 A G 0.054157 -1.3717e-05
22:37810707 C A 1.241480 1.4980e-06
22:37812495 T C 0.058908 5.8647e-07
22:37818011 T G 0.090786 -2.2241e-05
22:37818111 C T 0.692237 3.0047e-05
22:37820415 C T 0.055416 2.0017e-05
22:37827248 A G 0.688352 7.8316e-06
22:37836819 G T 0.032351 -4.2212e-05
22:37843260 T C 0.583960 -1.1259e-05
22:37843741 A C 0.056643 2.0498e-05
22:37843990 T G 0.331275 -1.2916e-06
22:37845116 T C 0.099192 5.0884e-06
22:37845613 T C 0.087816 2.4496e-05
22:37846010 C G 0.362747 -7.7623e-06
22:37846448 G A 0.705620 2.7127e-05
22:37858354 C T 0.037090 6.8075e-06
22:37866063 A G 0.037106 -1.2027e-08
22:37879472 A C 0.134403 -1.2789e-05
22:37882988 A G 0.134893 -6.0078e-06
22:37886629 T C 0.036671 1.0446e-05
22:37896749 C T 0.444263 2.0130e-05
22:37899434 G A 0.199222 3.9443e-07
22:37899804 T C 0.037295 -5.0970e-05
22:37902177 C T 0.626136 3.0801e-05
22:37903578 G A 1.072768 -1.8937e-05
22:37905173 G A 0.296636 -2.1399e-06
22:37908225 G A 0.141317 4.1977e-04
22:37908435 C T 0.807208 -1.5150e-05
22:37908610 C G 0.215390 4.9650e-05
22:37910713 A G 0.065773 9.9452e-06
22:37910803 C T 1.158228 2.1150e-05
22:37915100 G A 0.104876 2.7066e-05
22:37922414 C T 0.517469 1.2586e-04
22:37923963 T C 0.080879 5.6171e-05
22:37927668 G A 0.406916 7.5760e-05
22:37931755 G C 0.522351 8.6918e-05
22:37937829 G C 0.573320 -1.1410e-05
22:37943299 A G 0.107255 2.0015e-05
22:37943481 A G 0.066637 4.0629e-06
22:37951451 G A 0.598572 -8.6927e-06
22:37951581 C T 0.048655 1.9064e-05
22:37959214 C T 0.647481 -4.9410e-06
22:37960051 G A 0.156683 -9.9012e-06
22:37960365 A G 0.816663 6.8527e-06
22:37961091 A G 0.186080 9.9363e-06
22:37961120 A G 0.029998 1.4938e-05
22:37966060 C T 1.198060 -1.2712e-05
22:37968265 A G 0.038736 2.1787e-06
22:37973153 A G 0.047483 1.1566e-05
22:37974295 C G 0.929796 -3.2503e-05
22:37977418 T A 1.949037 2.2712e-05
22:37977481 T C 0.160938 -1.4218e-05
22:37977612 C G 0.068480 8.6920e-06
22:37978750 A G 0.424762 -8.8474e-05
22:37982012 C A 0.035996 2.3064e-05
22:37984294 C T 1.138204 -2.2591e-05
22:37985387 T C 0.062151 -3.7353e-06
22:37992699 G A 0.160928 -4.0217e-05
22:37997451 C T 1.103789 -1.3701e-05
22:38001541 A G 0.027346 -9.6108e-06
22:38003624 T C 1.147938 -3.3746e-06
22:38004362 A G 0.060937 -2.5088e-05
22:38012466 G T 1.070717 -4.2157e-06
22:38013809 A G 1.907504 4.5981e-06
22:38026059 A G 0.035470 -1.5850e-05
22:38032709 G A 0.603350 3.1468e-05
22:38035349 C T 0.536882 -1.3132e-05
22:38035562 G A 0.198271 -3.4551e-05
22:38039634 G C 0.162483 -5.5187e-05
22:38040097 T C 0.049051 9.5106e-06
22:38041015 T C 0.062060 -1.9556e-05
22:38051999 T C 0.860550 1.4880e-05
22:38053908 T C 0.034188 1.5987e-05
22:38057610 A G 0.139480 -7.0046e-05
22:38060850 A G 0.848644 1.0203e-05
22:38061637 T A 0.020082 5.1410e-05
22:38062589 A G 0.021530 1.9172e-05
22:38065880 T C 0.117720 1.3052e-05
22:38067238 G A 0.145747 -5.0490e-05
22:38071511 C T 0.669951 4.4623e-05
22:38077935 T C 0.119102 1.3859e-05
22:38081571 G C 1.563157 1.9434e-05
22:38083101 C T 0.437998 3.2410e-05
22:38085523 A G 0.732748 2.3838e-05
22:38088643 T G 0.082853 -1.8947e-05
22:38100040 A G 1.560109 3.1924e-05
22:38106089 A G 1.900954 1.5986e-05
22:38115556 A G 1.809019 3.8574e-06
22:38119213 A G 1.241145 -2.3209e-05
22:38121013 G C 0.089403 1.2581e-06
22:38121152 A C 0.920046 8.1179e-06
22:38121652 G C 0.032887 -2.4740e-06
22:38130459 T G 0.565274 2.7404e-05
22:38130472 C T 1.901651 1.7280e-05
22:38135319 A G 0.069010 2.1719e-05
22:38136546 A G 0.043841 -2.7685e-05
22:38136587 C A 0.318734 -4.4266e-05
22:38151516 A G 0.034984 7.3346e-06
22:38158608 C T 0.167618 1.0028e-05
22:38163777 G C 0.124977 3.0875e-05
22:38170046 T C 0.047139 -2.8107e-06
22:38175477 T G 1.261075 -2.4766e-05
22:38176270 T C 0.043754 -1.2006e-05
22:38180747 A G 0.136046 -5.9133e-05
22:38186400 G A 1.391787 -3.2483e-05
22:38188029 A C 0.034961 7.0843e-06
22:38193637 C T 1.878655 1.8638e-05
22:38202552 C T 1.713744 2.3054e-05
22:38204089 T C 1.119190 -1.8856e-05
22:38205989 C T 0.595187 4.1046e-05
22:38212624 T C 0.021098 3.1457e-05
22:38216579 T C 0.052868 7.2555e-06
22:38228802 A G 0.024954 1.7983e-05
22:38251686 C T 1.315835 -5.6912e-05
22:38272894 C G 0.104366 -4.4663e-05
22:38273303 G T 0.757105 4.6591e-05
22:38273749 C T 0.830435 4.6777e-05
22:38278741 A G 0.045922 4.3807e-07
22:38282897 T C 0.422013 -1.0536e-06
22:38283643 A G 0.020072 -1.7853e-05
22:38290052 A G 0.138723 4.6797e-05
22:38306893 T C 0.059081 8.3187e-05
22:38323352 A G 0.146283 1.2808e-05
22:38323507 T G 0.489938 1.6644e-05
22:38328597 G A 0.076089 -9.9780e-06
22:38339298 G A 0.074274 -4.3479e-06
22:38364552 C T 1.266914 -2.9416e-05
22:38375839 G C 0.115967 1.9556e-07
22:38382304 A G 0.049025 -2.5162e-06
22:38386876 T C 0.027385 6.6462e-06
22:38388217 A G 0.032202 -4.5227e-07
22:38392662 T G 0.048450 2.5239e-05
22:38402311 T C 0.023139 -1.2998e-05
22:38423264 T G 0.038791 1.1302e-05
22:38435786 T G 0.095466 -1.8054e-06
22:38447444 A G 1.138003 -1.1874e-05
22:38451080 C A 0.627814 -1.3615e-06
22:38455469 A T 0.582840 1.0426e-05
22:38459430 T C 0.036684 7.2508e-09
22:38462680 T C 0.620118 2.7292e-06
22:38463652 G T 1.251837 1.8683e-05
22:38473812 G T 0.077695 5.8216e-05
22:38474696 G A 1.446334 3.7232e-05
22:38474952 T C 1.154767 1.7545e-05
22:38477275 A G 0.212537 1.7723e-06
22:38478666 G C 0.020906 2.9562e-05
22:38487029 G A 0.829932 5.3236e-06
22:38491765 T G 0.359277 -2.0722e-05
22:38496930 C T 0.034058 -4.8819e-05
22:38499523 G A 1.013344 -1.9049e-06
22:38500270 T G 0.052706 1.2252e-05
22:38517880 G T 0.914498 -3.9973e-05
22:38522887 G A 0.896111 -3.3036e-05
22:38523065 C T 1.199154 -4.4112e-05
22:38528888 T C 0.024525 -5.6299e-06
22:38533089 C T 0.048162 6.7577e-06
22:38535222 T C 0.130333 -9.1837e-06
22:38544298 G A 0.708651 -7.2611e-05
22:38546033 C T 0.776648 -9.6086e-05
22:38560836 T C 0.068260 -6.9470e-06
22:38565838 C T 0.081827 7.8510e-06
22:38569006 G A 0.945444 -5.8007e-05
22:38577755 A G 0.028554 -4.1540e-05
22:38580917 T G 1.197466 7.1135e-05
22:38587223 A G 0.042348 4.4219e-06
22:38590623 A G 0.084236 -7.1022e-06
22:38591190 T C 1.730450 -4.7901e-06
22:38593807 C T 1.795649 1.0296e-05
22:38597378 T G 1.119365 4.4484e-05
22:38598041 T C 0.596641 -5.6216e-05
22:38605927 A G 0.085751 2.9314e-05
22:38606780 G A 1.713880 2.0508e-05
22:38614090 C T 0.614088 -6.4237e-05
22:38614472 T C 0.027749 3.2762e-05
22:38620057 A G 0.543647 -3.6089e-05
22:38622471 T G 0.045708 3.1082e-06
22:38623853 T C 0.046922 6.7924e-06
22:38625404 C A 1.970096 -4.9063e-06
22:38627339 A G 0.040414 -1.6482e-05
22:38627429 G A 0.069282 7.0000e-05
22:38628584 A G 0.596508 -3.0827e-05
22:38628643 A G 0.052225 1.7205e-05
22:38630272 C T 0.942838 -3.1092e-05
22:38633145 G A 0.027369 2.6479e-05
22:38636795 G A 1.679277 3.6944e-06
22:38646900 A G 0.023032 6.6786e-06
22:38652531 A G 0.100319 -1.1540e-05
22:38652642 G C 0.040050 -1.7637e-05
22:38653322 T C 0.027051 2.9190e-05
22:38653875 G A 0.029978 2.2710e-05
22:38658577 C G 0.799911 -2.2874e-05
22:38659322 T C 0.074320 1.6780e-05
22:38659518 A G 0.034854 -1.3239e-05
22:38663819 G A 1.187969 -3.6975e-05
22:38671786 A G 0.028719 4.3579e-06
22:38673234 A G 0.652901 2.2010e-06
22:38678663 C T 0.343473 -1.8836e-05
22:38679405 G T 0.234420 -2.8315e-05
22:38680361 C T 1.589909 1.4650e-05
22:38683637 C G 1.037905 -1.2771e-05
22:38685131 C T 0.382917 2.4765e-06
22:38687693 C T 0.074469 -3.7683e-06
22:38690899 T C 0.023247 1.0419e-05
22:38693520 T C 0.063670 1.9872e-05
22:38695406 T C 1.758381 3.8917e-05
22:38701618 A C 0.173902 3.2786e-05
22:38708404 C A 1.685145 2.7098e-05
22:38708506 A G 0.134176 1.6235e-05
22:38715222 A G 1.062495 1.4492e-05
22:38719189 G A 1.256417 5.9651e-05
22:38719962 T C 0.250737 -9.5511e-06
22:38725141 C T 0.044422 -1.1976e-05
22:38739491 T C 0.178270 -2.5356e-05
22:38740101 A G 0.034730 -1.3821e-05
22:38740853 G C 0.978409 -4.8396e-05
22:38744184 C T 0.531218 -2.7824e-05
22:38746745 A C 0.347206 -1.2838e-05
22:38747922 T C 0.038736 2.6609e-07
22:38768797 T C 0.048645 -1.0681e-05
22:38777738 T C 0.025574 -4.6440e-06
22:38778965 T C 0.034263 3.5006e-06
22:38789936 A G 0.981005 8.0677e-05
22:38791067 A G 0.134585 1.4254e-06
22:38791832 T C 0.037583 -2.1259e-05
22:38795842 T C 0.020579 -1.0888e-05
22:38804536 A G 0.029423 1.3832e-05
22:38809602 C A 1.065585 -2.3659e-06
22:38811111 T C 0.034669 -5.1635e-07
22:38817047 G A 0.205987 -5.7645e-05
22:38819613 A G 0.540570 2.9339e-06
22:38823136 C T 1.227065 -5.2586e-06
22:38823895 A G 0.038181 -1.7027e-05
22:38832096 T C 0.063927 -6.5065e-05
22:38832112 A G 0.071717 3.0436e-06
22:38832410 A G 0.071752 8.4252e-06
22:38832559 T C 0.086329 -5.8463e-07
22:38848204 G A 1.091445 1.0076e-05
22:38849787 T C 0.324605 -1.9826e-06
22:38852396 A G 0.562300 -6.5487e-06
22:38864513 T C 0.134020 -5.9994e-05
22:38864835 T C 0.078815 -1.0455e-05
22:38865221 G A 0.079435 4.6516e-05
22:38865863 T C 0.132628 -3.0691e-05
22:38875549 T C 1.956951 2.1042e-05
22:38877582 A G 0.026515 -1.8566e-06
22:38887057 C T 0.070236 2.4426e-05
22:38889657 T C 0.588342 6.8594e-06
22:38898815 C T 0.161223 7.0448e-06
22:38901526 C T 0.027505 2.9731e-06
22:38907849 T C 1.913638 4.3305e-05
22:38912665 G A 0.084044 -2.3616e-05
22:38918894 G T 0.505365 -1.4843e-05
22:38921214 T C 0.041884 -2.9339e-05
22:38925719 C A 0.707502 -1.7288e-05
22:38928269 G T 0.075190 -1.2991e-05
22:38932631 C T 0.047993 9.1869e-06
22:38933740 A G 0.098826 1.3705e-05
22:38951615 C T 0.042238 -4.9209e-06
22:38958260 A G 0.041368 -3.4099e-05
22:38962429 A G 0.080331 9.6615e-06
22:38962551 C A 0.103383 8.2733e-06
22:38979154 A G 0.042540 -1.2715e-05
22:38982031 A C 0.042378 -2.6103e-05
22:39016182 C T 0.662992 -9.5865e-06
22:39016403 G A 0.342477 2.8259e-05
22:39019853 T C 0.232281 3.0227e-06
22:39022553 A C 0.080211 -2.2548e-05
22:39026739 T C 0.103487 6.6025e-06
22:39032252 C T 0.053092 4.4828e-05
22:39034786 T C 0.042121 -2.8068e-05
22:39046854 G T 0.076861 2.7783e-05
22:39052567 C T 0.029482 -1.1266e-05
22:39057468 C A 0.020127 2.1599e-05
22:39065172 G A 0.570483 3.7899e-06
22:39067524 G A 0.563125 4.1014e-06
22:39082412 T C 0.040557 -2.6592e-05
22:39090350 C T 0.023445 -1.3497e-05
22:39094562 C T 0.069571 3.4398e-05
22:39094619 C A 0.611936 -8.3989e-06
22:39095987 G A 0.042488 -2.6373e-05
22:39101338 G A 0.098566 8.7832e-06
22:39107001 A G 0.569733 -1.6637e-06
22:39109559 A G 0.201598 1.7081e-05
22:39115673 T C 0.171389 -2.2974e-05
22:39119397 A G 0.040424 -9.6986e-05
22:39120162 T G 0.053946 1.0315e-05
22:39132748 A G 0.694831 -1.8607e-05
22:39134207 T C 0.229204 3.3073e-06
22:39138332 A G 0.041300 -2.6016e-05
22:39147235 C A 0.223900 1.9160e-06
22:39150993 T C 0.034503 2.6694e-05
22:39154316 C T 0.109430 2.6511e-06
22:39159201 C T 0.822229 1.7253e-05
22:39163362 T C 0.057237 -2.7122e-05
22:39163856 A G 0.622614 7.8984e-07
22:39165780 A G 0.068954 8.7378e-06
22:39168596 A C 0.075806 -9.2232e-06
22:39169721 C A 0.308104 3.1366e-05
22:39172111 T C 1.708145 -3.8891e-06
22:39172259 G C 0.040537 -5.9904e-06
22:39176065 T C 0.091970 -2.2424e-05
22:39178701 G A 0.604905 6.6899e-06
22:39181795 T C 0.068776 -5.5606e-06
22:39184639 C A 1.618817 -2.2188e-05
22:39189032 T C 0.038726 1.1583e-05
22:39195645 G A 0.064368 3.4849e-05
22:39213327 T C 0.200313 -3.8234e-06
22:39213489 C T 0.985176 -1.0984e-05
22:39215233 T C 0.090666 1.0133e-06
22:39219953 C A 0.805822 2.6873e-05
22:39222598 A G 0.070558 -2.8254e-05
22:39222652 A G 0.792786 2.6093e-05
22:39224123 A G 0.383274 3.0591e-06
22:39230064 A G 0.039080 1.5531e-06
22:39231066 T C 0.052537 -2.5932e-05
22:39232459 C T 1.158370 3.4939e-05
22:39243709 A G 0.078740 -2.4878e-06
22:39246716 G A 0.026629 5.2600e-07
22:39254513 T G 0.024016 2.1788e-06
22:39255957 C T 0.071340 -2.0942e-05
22:39260032 T C 0.759663 2.8281e-05
22:39265385 A G 0.036454 3.7227e-05
22:39268785 T G 1.620047 -3.0210e-06
22:39271237 A G 0.038168 -4.8932e-05
22:39276000 A G 0.391323 4.0104e-05
22:39276060 T C 0.091837 -1.2337e-05
22:39276845 G A 0.048025 -1.6840e-05
22:39281774 G T 0.452270 -8.8485e-06
22:39290954 G T 1.238812 1.5611e-05
22:39300265 C T 0.460881 -1.4643e-05
22:39306630 A C 0.475851 -9.1509e-06
22:39316732 G A 0.727649 4.8149e-05
22:39319033 T C 0.037772 2.1355e-05
22:39319986 T C 0.353386 1.2975e-05
22:39320828 T C 0.366194 3.5103e-05
22:39321323 A G 0.188170 -6.4643e-06
22:39332374 A C 0.046029 1.2034e-04
22:39332623 T C 1.274824 3.9315e-06
22:39343292 A G 0.905329 5.7415e-05
22:39347093 A G 0.186989 2.9539e-05
22:39350222 A G 0.556903 -3.1140e-05
22:39351466 A G 0.271052 3.1361e-05
22:39352175 A G 0.042481 2.9556e-05
22:39352654 A G 0.134533 -5.1255e-05
22:39353172 C A 0.521565 2.2213e-05
22:39358037 C A 0.162022 1.2727e-05
22:39392196 C T 0.139291 1.8475e-06
22:39392296 G A 1.014126 -5.4820e-06
22:39399738 C T 1.062956 2.1644e-06
22:39400832 A G 0.570120 -1.8427e-05
22:39414523 T C 0.057944 1.9167e-06
22:39414699 G C 0.765090 6.0376e-07
22:39415780 G A 0.703643 8.0727e-07
22:39420601 C T 0.692533 3.5166e-06
22:39425328 A G 0.049083 -2.9529e-05
22:39429209 G A 1.071239 3.9388e-05
22:39440199 T G 0.033533 -2.4992e-05
22:39441203 T C 1.066238 3.1610e-05
22:39445554 A G 1.063407 2.8614e-05
22:39448465 A G 0.134653 4.1755e-05
22:39462113 A G 0.021160 2.1117e-06
22:39472543 G A 1.964007 -1.3992e-05
22:39473847 G A 0.148078 1.1934e-05
22:39477123 C T 0.866515 3.4838e-05
22:39477566 G A 0.057153 -1.4154e-05
22:39480697 G A 1.319652 -8.7980e-07
22:39481012 T G 0.092522 2.8873e-06
22:39482371 G C 0.144796 1.5184e-05
22:39482809 A G 0.201569 4.8060e-06
22:39486298 T C 0.026385 -2.1006e-05
22:39487665 G A 1.187472 -4.0482e-05
22:39488481 A G 0.128174 -1.9571e-05
22:39488560 G A 1.940601 1.2999e-05
22:39493294 C T 0.239763 -7.6021e-06
22:39493898 A G 0.051326 -1.3317e-05
22:39496336 G T 1.450881 -9.6311e-06
22:39496412 C G 0.900967 -2.5076e-06
22:39497454 C G 0.919598 -5.2402e-06
22:39498038 C G 0.912704 -6.9853e-06
22:39506976 G A 0.132167 -1.4437e-05
22:39507014 A C 0.065637 3.0281e-05
22:39507337 C T 0.022695 -1.9559e-05
22:39507887 G A 0.826296 6.6263e-06
22:39510995 G A 0.192516 -4.3789e-06
22:39514163 T C 0.038901 9.8037e-06
22:39518377 G A 0.069308 -9.6093e-05
22:39520815 G A 0.868382 1.7960e-05
22:39526063 T C 0.027434 3.5918e-06
22:39526760 G A 1.944389 1.5509e-05
22:39537168 A G 0.292657 -4.3849e-05
22:39537872 A G 0.133851 5.1586e-06
22:39537932 C T 1.192228 -1.9813e-05
22:39537966 A G 0.080665 2.7250e-05
22:39540803 A G 0.064459 -8.8655e-06
22:39542292 A G 0.880508 9.1406e-06
22:39543000 T C 0.156893 -2.9792e-05
22:39551438 A G 0.023451 -3.5299e-06
22:39565241 A G 1.215883 -2.7033e-06
22:39567910 G A 0.125217 -2.1097e-05
22:39569150 T C 0.256836 7.3974e-08
22:39571434 C T 1.684704 -2.6470e-05
22:39571918 T C 0.045094 4.4932e-06
22:39572598 A G 0.125948 1.1354e-05
22:39573724 A C 0.836102 1.5975e-05
22:39574124 T C 0.074310 1.9129e-05
22:39574481 T C 0.039930 7.6188e-06
22:39575221 G A 0.156702 -2.1307e-05
22:39575322 G T 1.739139 5.9639e-06
22:39575692 A C 1.163969 -2.1974e-05
22:39575900 A G 0.119346 1.0482e-05
22:39577471 A G 0.080191 -7.1352e-05
22:39581277 A C 0.543991 -2.1492e-05
22:39582668 T C 1.181649 1.4184e-05
22:39584437 G T 0.545065 -1.2598e-05
22:39585922 C T 0.554952 -2.4966e-05
22:39590754 G A 0.965711 -3.2639e-06
22:39603929 A G 1.213747 1.0340e-05
22:39618289 T C 0.047035 -3.0758e-05
22:39620002 A G 0.042235 -8.2889e-06
22:39622096 T C 0.056403 2.1775e-06
22:39624052 G A 0.839672 -5.7049e-07
22:39626375 C A 1.437407 4.9315e-05
22:39626542 A G 0.039411 -4.6345e-06
22:39626572 A G 0.096716 8.6857e-05
22:39629096 T C 0.888314 2.1656e-05
22:39629329 A C 0.997459 -2.1286e-05
22:39629609 A G 0.092629 8.7820e-06
22:39631768 T G 0.133647 -4.7619e-05
22:39632931 G A 1.919500 9.3880e-06
22:39642694 A G 0.759987 1.4151e-05
22:39645316 G A 1.491207 -2.9292e-06
22:39646422 G A 0.058207 -2.6542e-05
22:39646737 G T 0.171607 1.7141e-06
22:39654517 T C 0.028125 -5.1762e-06
22:39658626 C T 0.929222 4.3085e-05
22:39658958 A G 0.267524 6.5362e-05
22:39659773 T C 0.327062 2.2986e-05
22:39661087 G A 0.054322 -4.1989e-05
22:39662550 T C 0.344953 -1.5272e-06
22:39665395 G A 0.881313 1.3287e-05
22:39670851 T G 0.378901 -2.4542e-06
22:39677838 A G 1.004398 8.3088e-06
22:39687484 G A 1.784276 3.0584e-05
22:39688786 A G 0.066293 1.7550e-06
22:39691893 A C 1.759066 1.7303e-05
22:39696043 T C 0.254554 -3.0218e-05
22:39698078 A G 0.059649 -7.2925e-06
22:39699465 T C 0.046983 3.4484e-05
22:39703314 T C 0.026535 1.5200e-05
22:39708017 T C 0.200524 3.0511e-05
22:39708067 T C 0.131258 -1.3053e-05
22:39708279 A G 0.300155 9.2438e-05
22:39708357 T C 0.418517 5.9252e-07
22:39710244 A G 0.997598 2.6789e-06
22:39729792 A C 1.906189 7.3645e-06
22:39738379 T C 0.026363 2.5024e-05
22:39738725 C T 1.125474 -1.4546e-06
22:39739638 G C 1.527135 1.1865e-05
22:39746821 T C 0.149389 -1.8687e-05
22:39747780 A G 0.601494 1.0299e-05
22:39748371 T C 0.534120 -2.6638e-05
22:39751251 C G 0.453361 2.2006e-05
22:39760883 A C 0.605587 2.8457e-05
22:39762311 G A 0.061943 -4.9709e-05
22:39764824 C T 1.311969 1.1835e-05
22:39768080 T G 0.282130 2.8929e-06
22:39771114 A G 0.047434 -9.0351e-06
22:39780819 T C 0.028122 -3.2464e-05
22:39793066 G T 1.377701 -1.7114e-05
22:39798127 G A 0.204305 -9.1846e-05
22:39800050 A G 0.047587 -1.4753e-05
22:39830123 G A 0.380664 9.8543e-06
22:39830560 T C 0.020280 1.2865e-05
22:39831104 T G 0.034649 3.1076e-05
22:39843409 T C 1.496878 -3.9422e-06
22:39865475 G A 0.892592 2.6541e-06
22:39872073 G A 0.320915 1.7045e-05
22:39872700 T C 0.254950 1.4264e-05
22:39875966 G T 0.973920 -9.0766e-06
22:39876838 G A 0.058392 1.0499e-05
22:39877087 T G 0.027207 -8.7150e-06
22:39877342 A G 0.060171 3.5375e-05
22:39877556 T G 0.025830 -6.1975e-05
22:39877821 A G 0.051067 -8.1645e-07
22:39881140 G T 0.251496 7.2738e-05
22:39884942 A G 0.067714 1.0273e-07
22:39886057 A G 0.063680 2.9995e-05
22:39897792 A G 0.725449 -7.3310e-06
22:39897849 T G 0.410561 -3.2855e-05
22:39905549 T C 0.114669 1.3351e-06
22:39909726 A G 0.022276 -2.1491e-05
22:39912969 T C 0.033338 -6.1898e-05
22:39932516 A G 0.610689 -4.2926e-06
22:39939913 G A 0.082227 6.1674e-05
22:39941154 G A 0.450741 -1.0783e-05
22:39941935 T C 0.066215 -4.6205e-05
22:39947068 C T 1.117152 -2.2957e-05
22:39963092 T C 0.386364 -2.2946e-05
22:39963426 G A 1.018371 -1.7995e-05
22:39965471 A G 0.605103 6.6580e-06
22:39973986 T G 0.034792 8.7490e-06
22:39974808 C T 0.214922 2.2834e-05
22:39980137 T C 0.027674 -2.0810e-05
22:39984836 T G 0.120962 -2.3826e-05
22:39985283 A G 0.738185 1.0562e-05
22:39988178 A C 0.075433 -5.2228e-05
22:39991692 T G 0.076959 -2.6317e-07
22:39993834 T C 1.813852 1.1228e-05
22:39994841 A G 0.126318 -3.5158e-05
22:39997710 G A 0.045948 6.8984e-07
22:40010383 A G 1.019293 1.6093e-05
22:40011273 T G 0.696976 4.4763e-06
22:40014584 G A 1.839478 1.2599e-05
22:40014952 A G 0.145903 -7.2508e-06
22:40020876 G A 0.333327 -2.8185e-05
22:40023636 C T 0.355470 4.7667e-05
22:40025446 G T 0.038009 6.9495e-06
22:40026309 A G 0.632816 -2.2146e-05
22:40029845 A G 0.025645 -3.1246e-05
22:40031771 T C 0.054858 -2.2364e-05
22:40044389 A G 0.120271 1.1641e-05
22:40046176 C T 0.373423 -3.0338e-05
22:40046282 C T 0.303313 -1.7168e-05
22:40049185 T G 0.054994 -1.8703e-05
22:40049724 C T 1.572278 -7.1938e-06
22:40058186 G A 1.016031 -4.8252e-05
22:40063931 A G 0.142940 -1.6143e-05
22:40067818 T C 0.905942 2.3069e-05
22:40075733 A C 0.025051 7.3278e-06
22:40084674 T C 0.050550 -2.8182e-06
22:40092864 G A 0.950118 3.8975e-05
22:40098459 G A 0.092672 -1.8074e-05
22:40098844 A G 0.132469 4.5845e-05
22:40102459 C G 0.944623 1.7427e-05
22:40102918 A G 0.223566 3.2635e-06
22:40116547 A G 0.064783 5.7967e-05
22:40117397 A G 0.400717 1.6202e-05
22:40118460 A G 0.048577 2.5004e-05
22:40122607 T C 0.033990 -2.0055e-05
22:40127293 T C 0.993077 3.5591e-06
22:40132034 G C 0.044526 -4.0653e-06
22:40133233 C T 0.253733 -1.3938e-06
22:40135558 G A 1.734345 3.5341e-05
22:40158228 C T 0.050232 2.8938e-05
22:40171274 T C 0.046844 2.2713e-05
22:40181588 C T 0.160000 -3.9773e-06
22:40188800 C T 0.206055 2.5458e-05
22:40204329 A G 0.049986 -1.5265e-05
22:40207399 A G 0.042420 -4.0450e-06
22:40218102 G A 0.047710 2.8229e-05
22:40281305 G A 0.027012 3.9566e-05
22:40283427 G A 0.099439 -5.2280e-06
22:40288753 A G 0.041462 3.9646e-05
22:40290834 G A 0.109771 -7.5943e-06
22:40293487 G A 0.029628 -7.3796e-06
22:40308017 A C 0.037051 -1.1481e-05
22:40313370 C A 1.952280 -2.0520e-05
22:40314235 C A 0.098297 -9.8056e-06
22:40326509 C T 0.046204 3.5818e-05
22:40336845 C T 0.465692 -2.1959e-05
22:40344774 G A 0.419815 -1.4665e-05
22:40357667 A G 0.104736 1.1647e-05
22:40358148 T C 1.085534 -2.1945e-05
22:40363433 G A 0.030848 1.8949e-05
22:40369367 A G 0.030650 -8.5058e-06
22:40382151 A G 0.592425 -3.3816e-05
22:40390238 A G 0.563388 6.4836e-06
22:40400164 A G 0.031170 1.9071e-05
22:40401240 T C 0.044854 -2.1218e-05
22:40404116 T C 0.031640 -5.0485e-05
22:40406350 A G 0.020501 -1.8888e-05
22:40415140 T C 0.563161 -9.7952e-06
22:40415617 C T 0.637850 -2.1049e-05
22:40420786 G C 0.312239 2.9013e-05
22:40434172 T G 0.062696 -6.7631e-07
22:40436973 C G 0.411279 -3.3410e-06
22:40454069 G T 0.457243 -1.2844e-05
22:40469249 C G 0.130359 1.7283e-05
22:40476546 G A 0.060139 3.2101e-05
22:40477813 T C 0.066358 3.3740e-05
22:40479570 C G 0.055997 -9.2602e-07
22:40481736 A G 0.123991 -1.8246e-05
22:40526214 G A 0.663840 -4.3528e-05
22:40538717 C G 0.405550 -9.7352e-06
22:40541981 G A 0.419731 -1.2386e-05
22:40542864 T C 0.040527 -1.6810e-06
22:40549383 G A 0.097933 -5.4721e-05
22:40549441 C A 0.114828 -6.3734e-05
22:40552119 A G 0.232190 -1.3642e-05
22:40587118 A G 0.033575 -3.5802e-05
22:40592458 A G 0.068688 -2.7280e-05
22:40604945 G T 1.198937 -1.3990e-04
22:40621877 G T 0.271127 -4.6043e-05
22:40629980 T C 0.063148 -4.5412e-06
22:40648972 T C 0.068360 1.9924e-05
22:40652873 G A 0.410555 -1.0945e-05
22:40670894 G A 0.042816 1.5820e-05
22:40676672 G T 0.209807 1.1347e-05
22:40680700 T C 1.497575 2.2339e-05
22:40686126 A C 1.934681 -7.2490e-06
22:40697377 G A 0.698437 -5.6924e-05
22:40697581 T C 1.357817 -6.6401e-05
22:40698362 T C 0.034153 -2.7071e-05
22:40725149 G A 0.065212 2.1509e-05
22:40726762 G A 1.028024 -6.3617e-05
22:40727723 C A 0.038106 1.1849e-05
22:40729614 G A 0.356684 -1.9737e-05
22:40731134 A C 0.130774 -1.6793e-05
22:40734860 G A 0.044416 2.1414e-05
22:40738280 C T 0.027671 4.4181e-05
22:40738486 A G 0.045675 -2.5866e-05
22:40739116 G A 0.355879 -1.8133e-05
22:40741520 T C 0.060804 3.9048e-05
22:40757228 C A 0.288603 -5.0832e-05
22:40759308 G A 0.271887 -5.9718e-05
22:40770353 A G 0.052255 -1.5144e-05
22:40775481 A C 0.113276 -2.8662e-05
22:40779964 A G 0.106875 2.0527e-05
22:40783780 C G 0.374049 -1.3959e-05
22:40797647 C T 0.025347 -3.8571e-05
22:40805868 A G 0.033604 1.6375e-05
22:40810951 C T 0.114240 -3.2611e-05
22:40811146 A C 0.126792 9.2448e-07
22:40813931 A G 0.102269 -5.0417e-05
22:40820151 C T 0.597855 1.9131e-05
22:40823284 C A 0.042533 8.6468e-06
22:40826534 C T 0.184425 2.1592e-05
22:40831256 A G 0.071966 -1.5957e-05
22:40833842 G A 0.372293 -1.3886e-05
22:40852140 T C 0.062739 2.3608e-05
22:40877635 A C 0.187313 1.6565e-05
22:40900856 C T 0.184545 1.8069e-05
22:40942021 A G 0.171000 3.5398e-07
22:40946307 C A 1.294017 8.5870e-06
22:40952799 G T 0.049736 6.6088e-05
22:40953197 T C 0.040066 -3.8964e-05
22:40986372 G C 0.135172 -6.4169e-06
22:40989374 C T 0.197804 4.6776e-06
22:40990077 G A 0.113104 -2.2019e-05
22:40996367 T G 0.195863 3.4021e-06
22:40999221 A G 0.040057 2.3746e-06
22:41002252 C A 0.032955 -3.3268e-05
22:41009015 C T 0.084262 -1.3188e-05
22:41009391 G A 0.042634 -4.8104e-06
22:41018165 C T 0.689063 7.9792e-05
22:41023464 G A 0.195382 -8.7567e-06
22:41029136 C T 0.021650 3.4012e-05
22:41031579 C T 0.031556 -8.9202e-06
22:41038054 T C 0.090552 3.6854e-05
22:41042091 C A 0.379632 5.4612e-06
22:41045892 T G 0.074255 3.4197e-05
22:41049315 T C 1.632293 1.3015e-06
22:41050608 G T 1.055299 7.3078e-05
22:41054954 A G 0.061135 1.7906e-05
22:41061691 A C 0.082256 1.0715e-05
22:41075543 G A 1.249374 2.5619e-05
22:41075695 T C 1.210248 3.8923e-05
22:41076671 G T 0.288353 -2.4757e-05
22:41078473 C T 1.008011 2.7201e-05
22:41078533 G A 0.116408 -3.8114e-05
22:41081489 T C 0.361114 -2.4103e-05
22:41095958 C T 1.117772 1.0653e-05
22:41097445 G A 0.283370 -2.2604e-05
22:41109202 C G 0.044890 2.7259e-06
22:41110066 A G 0.033847 -6.1576e-07
22:41135189 A G 0.090023 2.0502e-05
22:41135715 G A 0.281481 -2.4988e-05
22:41138784 T C 0.128866 -3.6483e-05
22:41143058 G A 0.410389 -4.9579e-05
22:41163489 C T 0.028625 -1.5403e-05
22:41166135 G A 0.678611 4.9911e-05
22:41195082 A G 0.043131 -3.2872e-06
22:41195121 T C 0.039469 -6.7531e-06
22:41210141 C T 0.041537 9.1338e-06
22:41215672 C T 0.522838 9.2085e-06
22:41215737 G C 1.946308 -1.0306e-04
22:41240651 G A 0.033776 -2.8934e-06
22:41264541 G T 0.067516 5.5997e-05
22:41272143 C T 1.065679 -1.8143e-05
22:41275124 C A 0.121657 -2.8737e-05
22:41298977 G A 0.117096 -2.0939e-05
22:41321602 C T 0.025395 3.3198e-06
22:41340057 G T 0.115113 -3.2515e-05
22:41340247 G C 0.053202 1.3347e-04
22:41346645 C T 0.090471 4.7081e-06
22:41386788 A G 0.026554 1.8736e-05
22:41389334 A G 0.059158 6.4767e-05
22:41396353 C T 0.157952 -3.9134e-05
22:41401228 G A 1.091461 4.2661e-06
22:41405753 G A 0.133582 -2.1526e-05
22:41406919 A G 0.597466 4.1725e-05
22:41423627 C G 0.694240 4.9297e-05
22:41424903 A C 0.069837 3.2849e-06
22:41431342 A C 0.572499 -2.2386e-05
22:41431490 C T 0.231018 1.4174e-05
22:41437796 A G 0.032543 -5.6520e-05
22:41468915 G A 0.044546 3.1763e-05
22:41469213 G A 0.437774 -5.2079e-05
22:41469714 A G 0.064641 3.5325e-06
22:41476337 C T 0.747105 -2.7587e-05
22:41490926 C T 0.118417 -1.3858e-05
22:41494925 A G 0.111705 2.2068e-05
22:41500750 A G 0.028638 1.0993e-05
22:41513094 T G 1.266333 3.7649e-05
22:41513727 A G 0.020858 2.3261e-05
22:41532025 G A 0.058405 2.3925e-05
22:41536452 C T 0.041287 -7.0200e-06
22:41540984 G T 0.033075 -1.6535e-05
22:41545623 A G 0.072645 -1.7671e-05
22:41548008 G A 0.576215 -1.8415e-05
22:41553917 T G 0.047214 9.1705e-06
22:41564708 A C 0.173759 -1.2136e-05
22:41568185 A G 0.091711 1.1307e-05
22:41572541 T C 0.046373 -1.0303e-05
22:41574383 C A 0.070220 5.4207e-06
22:41584351 A G 0.689913 7.1145e-05
22:41600097 A G 0.074514 -5.7414e-06
22:41610240 T C 0.039966 9.0553e-08
22:41615376 T C 0.576209 -2.4728e-05
22:41627606 A G 0.730139 -3.5285e-05
22:41642411 T C 0.071330 -2.5349e-05
22:41646738 G A 0.871092 -4.7225e-05
22:41654030 A G 0.040693 1.5768e-05
22:41654955 G A 1.556374 -7.7672e-05
22:41655340 A G 0.037603 1.0867e-05
22:41680898 T C 0.326618 -1.8081e-05
22:41701770 A G 0.051557 -1.0297e-05
22:41703510 A C 0.045325 -6.5553e-06
22:41704143 T G 0.650905 -1.3166e-05
22:41704872 T C 0.867067 -4.1870e-05
22:41719248 T C 0.123186 1.3076e-05
22:41720319 C T 1.929673 -7.5919e-05
22:41721344 A C 0.177466 7.8157e-06
22:41722864 C T 0.494401 -9.3588e-06
22:41736090 A G 0.035415 3.1057e-07
22:41742283 A G 0.115727 1.1080e-05
22:41745430 T C 0.032909 -7.8995e-05
22:41746212 C T 0.497657 -6.7666e-06
22:41752747 A G 0.451540 -2.5986e-06
22:41753059 A G 0.467263 1.7868e-06
22:41757647 A G 0.452867 -4.8036e-06
22:41757770 A C 0.093688 3.0279e-05
22:41768862 T C 0.514830 -2.8193e-05
22:41769083 C T 0.219872 -5.1627e-05
22:41776646 C G 0.447820 5.2180e-07
22:41783206 A G 0.044789 1.0430e-05
22:41783659 T C 0.458528 7.2236e-06
22:41791536 C T 0.958651 -2.5983e-05
22:41797758 A G 1.577462 -6.2865e-06
22:41797846 T C 0.097070 1.3719e-05
22:41811620 C T 1.558889 -2.9845e-06
22:41813886 T C 1.594898 -4.8071e-06
22:41831322 A G 0.056367 -3.0185e-06
22:41848204 G A 0.128729 1.1324e-05
22:41849430 A G 0.037285 -2.0973e-05
22:41856785 G A 0.038476 -4.1369e-05
22:41878367 C T 0.072694 3.5672e-05
22:41888112 A G 0.056649 -3.1461e-06
22:41895409 A G 0.402096 1.2341e-05
22:41906827 A C 0.037801 -8.8636e-06
22:41923121 T C 0.061784 3.4164e-06
22:41927228 A G 0.104305 -8.1409e-06
22:41929175 G T 1.036087 -1.8910e-05
22:41931074 G A 0.388704 -1.8001e-06
22:41940872 G A 1.886205 -5.2485e-05
22:41946976 A G 0.059941 -5.5804e-06
22:41976472 C T 0.057685 1.8905e-05
22:41983938 T C 0.880310 -3.8213e-05
22:42015765 T C 1.621017 -1.2570e-06
22:42016526 T C 0.091302 1.3359e-05
22:42023714 G A 0.048830 -3.6299e-05
22:42038786 T C 0.110890 1.5566e-05
22:42041391 G A 0.052543 -1.1272e-06
22:42043970 A G 0.065225 9.4649e-06
22:42058592 G T 0.020316 2.1344e-06
22:42062767 A G 0.602711 -2.8619e-05
22:42070374 C A 0.193662 -6.3619e-06
22:42089623 C T 1.622397 1.7164e-06
22:42095658 G T 0.062184 -2.8770e-06
22:42108598 C A 0.131644 -3.8476e-06
22:42121789 G T 0.867220 -2.6112e-05
22:42126683 T C 0.050142 2.2902e-05
22:42127999 C T 1.592727 1.1492e-05
22:42128461 A T 0.045367 -2.1500e-05
22:42144372 A G 0.108453 1.0103e-05
22:42147179 A G 0.723839 3.3300e-05
22:42150146 T C 1.637922 9.2198e-07
22:42151926 T C 0.056620 -5.7030e-05
22:42152988 C A 0.877516 -1.5447e-05
22:42167358 G T 0.030504 -3.6565e-05
22:42207425 C G 0.034961 -2.1129e-05
22:42210985 C T 0.689212 -1.7751e-05
22:42218856 G A 0.545532 -2.1203e-05
22:42223410 T C 0.052975 2.4322e-05
22:42230472 A G 0.033198 -3.5964e-05
22:42232291 A G 1.415943 2.2080e-05
22:42233050 T C 0.143459 -1.3034e-05
22:42238027 C A 0.314744 9.4821e-06
22:42239348 C G 0.257488 1.7470e-05
22:42243582 A G 0.050606 -3.1018e-05
22:42261360 T C 0.081743 -2.8394e-05
22:42265430 A G 0.239091 1.2756e-05
22:42269532 T C 0.232002 -8.4069e-06
22:42274287 A G 0.205029 -1.3794e-05
22:42276742 C G 0.533445 -3.3240e-06
22:42279506 C G 0.260270 -4.7617e-05
22:42279653 G A 0.646432 -2.1606e-05
22:42283550 G T 0.190926 1.3765e-05
22:42290490 T C 0.027223 -3.1579e-05
22:42295250 G C 0.494839 -1.5727e-05
22:42295992 A G 0.040411 2.5712e-05
22:42301014 G A 0.162720 -4.2746e-06
22:42309244 A G 0.162051 -4.1099e-08
22:42315371 T C 0.161006 -8.9895e-08
22:42321251 G A 0.449183 -4.0156e-06
22:42336172 A G 0.550966 -1.6059e-05
22:42338152 A G 0.231473 2.7853e-06
22:42341308 G A 0.394004 5.2388e-06
22:42341934 G A 0.162337 3.9163e-06
22:42347060 C T 0.908705 -2.6061e-05
22:42348094 C G 0.242989 4.0384e-06
22:42356886 C T 0.701929 -2.7309e-05
22:42359793 A G 0.225721 9.2518e-06
22:42363161 G A 0.139457 2.4551e-05
22:42364432 T C 0.096330 -1.4182e-05
22:42392091 A G 0.077484 -1.3760e-05
22:42396150 A G 0.957097 2.7975e-05
22:42416056 G A 0.958720 2.5755e-05
22:42445174 A G 0.051388 9.8925e-06
22:42448761 T G 0.021286 -5.4964e-05
22:42458827 C G 0.195246 -2.7890e-05
22:42463366 T C 1.213095 3.6218e-05
22:42463814 T C 1.363429 7.7655e-06
22:42464645 T C 0.027379 -2.2326e-05
22:42473860 G C 0.449196 5.6691e-06
22:42480007 T C 0.066072 -1.4011e-05
22:42502486 T C 0.171146 2.2335e-05
22:42514190 C T 0.642459 -2.4727e-06
22:42524310 A C 0.023130 -2.3480e-05
22:42543960 T C 0.436590 -6.7969e-05
22:42549103 T C 0.149649 7.7285e-06
22:42563529 G T 0.435015 -7.6759e-05
22:42569124 C G 0.150369 9.8624e-06
22:42578054 T G 0.048181 -6.9617e-05
22:42583871 C T 0.033442 -5.4687e-06
22:42584395 A G 0.125555 -1.7076e-05
22:42584612 C A 0.106431 5.6615e-06
22:42584918 A G 0.039138 -1.6178e-05
22:42593624 A G 0.038447 -1.2267e-05
22:42606257 T C 0.445395 1.6914e-05
22:42610099 C T 0.174759 9.4580e-07
22:42611265 G C 0.021497 -4.7421e-05
22:42612296 T C 0.065394 -1.5579e-07
22:42616513 T C 0.044938 -6.0714e-06
22:42622369 C T 0.140807 5.4761e-06
22:42630772 T C 0.102120 1.6667e-05
22:42640518 A G 0.052274 -3.2210e-05
22:42658821 T C 0.107664 -9.4592e-06
22:42659964 A G 0.079510 2.4888e-06
22:42661935 C A 0.088286 2.9783e-05
22:42670293 T G 0.410779 -5.1613e-05
22:42670965 C T 0.922603 2.4882e-05
22:42672124 G A 1.069198 3.8387e-05
22:42682786 A G 0.161123 -1.5457e-05
22:42688724 G T 0.287606 1.6916e-05
22:42690000 T C 0.095684 -2.2728e-06
22:42690262 G A 0.023058 -4.3388e-05
22:42691238 T C 0.945113 1.8161e-05
22:42691296 G A 0.830467 5.2240e-05
22:42696300 A G 0.280530 2.2792e-04
22:42697216 G A 1.234621 3.3449e-05
22:42697966 T C 0.298609 -3.5336e-05
22:42709334 T C 0.520137 -1.4931e-05
22:42713044 C T 1.041784 4.3396e-05
22:42716632 A G 0.552167 -1.7477e-05
22:42723032 T C 0.846580 4.3975e-05
22:42730837 T C 0.082908 -1.3740e-05
22:42747478 G A 0.836797 1.7838e-06
22:42747847 A C 1.728393 1.3049e-05
22:42752927 G A 1.012863 1.0829e-05
22:42758726 T C 0.039330 3.0636e-06
22:42761285 T C 0.031105 -1.2895e-05
22:42772101 T C 0.029696 1.5292e-05
22:42773943 T C 0.059042 -2.0485e-05
22:42784944 T C 0.072791 -6.8813e-06
22:42789950 A G 0.030608 -2.2694e-05
22:42790618 T C 0.334836 7.4508e-05
22:42796743 G A 0.266323 -1.3770e-05
22:42798637 C T 0.197009 -1.3783e-06
22:42802470 T C 0.068925 1.2249e-05
22:42806731 C A 0.162093 1.3208e-05
22:42812820 T G 0.033354 -1.4487e-05
22:42813753 C T 0.526661 -3.5782e-05
22:42817666 T C 0.038268 5.9976e-05
22:42817792 C T 0.099524 2.3318e-05
22:42819155 G A 1.218389 2.8001e-05
22:42822283 C T 0.844853 3.3242e-05
22:42832748 G T 0.050223 -1.8393e-05
22:42855277 C T 1.302008 2.4861e-05
22:42858713 G A 0.782705 6.0698e-05
22:42861043 T G 0.142063 7.0150e-05
22:42865011 A C 0.199651 4.6923e-05
22:42867898 G A 0.572281 9.3648e-05
22:42868369 C G 0.474290 4.0838e-05
22:42869453 C A 0.472602 2.8990e-05
22:42871115 G T 0.905066 -6.9541e-06
22:42872086 T C 1.565702 -1.6752e-05
22:42875373 A G 0.050369 -2.6601e-05
22:42876982 T G 0.264535 7.0334e-06
22:42877543 A G 1.047077 -5.4287e-06
22:42906679 G C 0.273759 2.1228e-05
22:42911257 G A 0.733962 4.8786e-06
22:42914033 C T 0.032611 -6.8493e-06
22:42915843 T C 0.085024 7.6030e-06
22:42939708 G A 0.076916 -2.7987e-05
22:42941519 T C 0.060888 3.6036e-05
22:42946974 A G 0.038827 -3.0099e-06
22:42973201 A G 0.269050 -5.9478e-06
22:42981508 C A 0.096229 2.4019e-05
22:42984153 T C 0.108219 9.7397e-07
22:42989935 A G 0.037528 2.5477e-05
22:42992536 A C 0.163317 4.2274e-06
22:43010817 A G 0.283802 -3.7186e-06
22:43010821 T C 0.032286 3.8583e-05
22:43011403 C T 1.585936 -4.2281e-05
22:43013554 T C 0.269589 3.4727e-06
22:43020234 T C 0.060314 -2.9092e-05
22:43021554 G A 0.344486 2.3679e-05
22:43021607 T C 0.233949 1.5672e-06
22:43021954 C T 0.052378 -3.8325e-06
22:43023939 T G 0.254622 5.3982e-06
22:43023980 A G 0.721515 3.8380e-05
22:43024701 A G 0.032575 3.0833e-05
22:43032742 T C 0.289508 1.3287e-05
22:43032870 T G 0.181581 -8.3179e-06
22:43041837 C A 0.295114 6.6904e-06
22:43044149 C T 0.098060 -4.0397e-05
22:43052604 G A 0.174382 -1.8719e-06
22:43058837 G A 0.937940 5.1262e-05
22:43062797 C T 0.036464 5.1449e-05
22:43064030 A T 0.388301 8.1405e-06
22:43071309 C T 0.072525 1.8918e-05
22:43080028 T C 0.358790 -3.7756e-05
22:43082826 T G 0.980707 6.6463e-05
22:43089055 C G 1.154878 1.5826e-04
22:43089849 C T 0.738672 1.3726e-04
22:43090714 A G 0.204049 -1.6076e-05
22:43092912 T C 0.169328 -2.1546e-05
22:43096507 T C 0.416378 4.0967e-06
22:43099621 T C 0.090854 -1.0822e-06
22:43099957 T C 0.053728 -4.3573e-05
22:43100856 T C 0.546957 -4.9397e-05
22:43108926 C A 0.160214 -1.1509e-05
22:43112475 T C 1.342883 -1.8269e-05
22:43114824 G A 0.402164 2.9188e-05
22:43115576 C T 1.186570 -3.2455e-06
22:43120111 T C 0.522808 -2.3780e-05
22:43120209 T C 0.260380 -7.5236e-06
22:43126236 A G 0.026505 -1.5307e-05
22:43135731 C T 0.040501 -1.8205e-05
22:43139528 G A 0.233316 6.8118e-05
22:43141409 T G 0.157406 -2.8828e-05
22:43142778 C T 0.040936 -1.7161e-05
22:43145097 T C 0.048213 1.4676e-05
22:43145466 T C 0.486942 2.7206e-05
22:43145641 G A 0.137957 2.1462e-06
22:43148872 A G 0.046357 3.4623e-05
22:43153807 G A 0.080987 -8.0017e-06
22:43154299 G A 1.193406 -6.9213e-06
22:43155449 G A 0.124150 -2.5036e-05
22:43159948 T C 0.661814 -2.0003e-05
22:43160756 C T 0.977558 -7.2316e-06
22:43161242 T C 1.034945 -9.4363e-06
22:43162952 T C 1.609147 -2.1972e-05
22:43164811 T C 0.063086 -1.3982e-05
22:43172308 C T 1.558863 -6.9960e-06
22:43172646 A G 0.665342 -3.6691e-05
22:43180418 C A 0.625724 9.3839e-06
22:43182751 C T 0.714715 -4.9331e-05
22:43187236 T C 0.063148 7.9144e-07
22:43195109 C T 0.035464 -1.3735e-05
22:43195114 C G 0.032549 2.5892e-07
22:43206950 C A 1.105239 5.3673e-05
22:43212635 A G 0.023032 -3.3002e-06
22:43218397 C T 0.062596 -2.4805e-06
22:43230701 C T 0.059360 8.1411e-06
22:43240703 A G 0.171568 -3.9695e-06
22:43244928 C T 0.256213 4.1196e-05
22:43255049 A G 0.039469 4.6855e-06
22:43290583 C T 0.987585 5.3390e-05
22:43298426 A C 0.049278 2.3176e-05
22:43300010 A C 0.632310 1.9055e-05
22:43303882 A G 0.052105 -8.1034e-06
22:43313051 T C 0.119927 9.6001e-06
22:43314066 G A 0.130839 1.5917e-05
22:43314271 T A 0.150090 -1.7800e-05
22:43316728 T C 0.020517 -1.2253e-05
22:43320242 G A 0.039524 8.0031e-06
22:43327526 T C 1.104467 6.6312e-05
22:43330183 G T 0.165044 2.3920e-05
22:43331540 T C 0.036772 2.1618e-05
22:43333156 A G 0.621504 3.6209e-05
22:43339467 T C 0.054260 -4.0571e-06
22:43341718 T C 0.055302 1.0561e-05
22:43346878 C T 0.070522 2.5882e-05
22:43347699 A G 0.050242 3.3071e-05
22:43356609 C A 0.050193 -4.7344e-07
22:43361848 C T 0.131527 4.6302e-05
22:43371787 T C 0.045565 2.5610e-05
22:43382162 G A 0.051894 -1.6623e-05
22:43386716 A G 0.057419 1.9690e-05
22:43390319 A G 0.145413 1.3819e-05
22:43397036 T C 0.897360 3.5617e-05
22:43401604 C A 0.236887 5.5952e-05
22:43407464 T C 1.102971 5.1136e-05
22:43414728 T C 0.058519 2.4144e-05
22:43419366 T C 0.261123 3.1529e-05
22:43419385 T C 0.029222 2.9729e-05
22:43421472 A G 0.269887 2.8729e-05
22:43426262 G A 0.321833 6.1855e-06
22:43427776 A G 0.590279 -1.3708e-05
22:43430077 A G 0.174658 -6.9374e-06
22:43434623 T G 0.747381 -5.7851e-06
22:43447238 T C 0.052933 3.2947e-06
22:43455432 A G 0.210755 9.2042e-06
22:43456450 T C 0.110024 -1.8931e-07
22:43458018 G T 0.116227 -2.8016e-07
22:43461275 C T 0.562093 -1.6311e-05
22:43461778 G A 0.104847 -1.1449e-05
22:43465063 T C 0.078163 -2.2034e-05
22:43465814 G A 0.103763 -1.3769e-05
22:43473405 A G 0.394193 1.5620e-05
22:43479422 G T 1.537879 1.6394e-05
22:43480926 A G 0.604960 -3.8619e-06
22:43481366 A G 0.029816 9.6230e-08
22:43481948 T C 0.065004 2.2794e-05
22:43483242 T C 0.930358 1.9937e-05
22:43486745 C T 0.073219 -2.5928e-08
22:43492592 A C 0.045263 6.3118e-06
22:43497898 G A 0.918643 -1.9622e-06
22:43497970 C A 0.052125 1.0827e-05
22:43498114 A G 0.231849 -8.5462e-07
22:43499741 A G 0.136594 8.6629e-06
22:43499817 A G 0.058110 2.4583e-05
22:43500212 T G 0.998286 -6.2219e-06
22:43503547 C T 0.857038 1.6386e-06
22:43505071 T C 0.265830 -2.6622e-05
22:43516133 A C 0.293354 1.8332e-05
22:43518275 G A 1.748397 2.1583e-05
22:43520105 T C 0.021211 -1.9220e-05
22:43529314 C G 1.361439 -9.9087e-06
22:43530700 C G 0.642725 6.4928e-07
22:43534794 C T 1.072424 1.4044e-05
22:43542792 A G 0.026161 -4.4067e-06
22:43543954 C G 1.372780 1.6641e-05
22:43544029 T C 0.056023 1.6182e-05
22:43544598 T A 1.891875 -3.2619e-06
22:43551513 G A 0.656014 1.2414e-06
22:43553460 C G 0.141937 1.7242e-05
22:43556922 G C 0.788057 9.9905e-06
22:43558972 A G 0.502399 -3.2038e-06
22:43559137 T G 0.502191 -1.2666e-06
22:43559712 T C 0.079649 -3.0548e-05
22:43560962 T C 0.558558 -1.4298e-05
22:43562247 C T 0.100156 1.4305e-06
22:43562439 A G 1.305961 9.2648e-06
22:43563711 G A 1.436229 2.7967e-05
22:43565855 T C 0.753054 1.0799e-05
22:43566559 T C 0.060473 -1.9837e-05
22:43567936 A G 0.073284 1.1137e-05
22:43568512 T C 0.491434 6.2429e-06
22:43569302 T C 0.494183 1.6569e-06
22:43575129 T C 0.111043 -1.8677e-07
22:43577214 T C 0.808990 -1.0569e-06
22:43577328 T C 0.049064 9.6832e-06
22:43578786 A G 0.249679 1.1956e-05
22:43579049 C T 0.223287 -2.0065e-05
22:43579322 A G 0.650321 -6.4581e-06
22:43579774 A G 0.023704 -3.5601e-07
22:43586327 A G 0.046828 -1.5583e-05
22:43592621 A G 0.061408 1.1820e-05
22:43593132 G C 1.464309 4.0397e-06
22:43596394 C T 0.090610 -7.5269e-06
22:43603288 T C 0.042390 4.4917e-05
22:43605127 T C 0.066575 2.3314e-05
22:43605708 A G 0.072333 -3.6612e-06
22:43607868 G T 0.056257 1.3742e-05
22:43609197 G A 0.068974 3.1653e-05
22:43610207 G A 1.374033 -9.3460e-06
22:43610867 A C 0.036925 -3.5214e-05
22:43611321 A C 0.188449 -1.9209e-05
22:43613588 T C 0.297525 -2.4010e-06
22:43617039 C A 0.629830 1.2776e-05
22:43623395 G C 1.450621 -1.8656e-05
22:43625758 G A 0.580493 -5.2605e-05
22:43628777 T C 0.140220 1.9424e-05
22:43631736 T C 0.056821 2.4218e-05
22:43632864 A G 0.122884 -2.0269e-05
22:43635207 T C 1.095963 -3.1203e-05
22:43635595 A G 0.058133 -4.8990e-06
22:43636729 G T 0.047908 2.3610e-06
22:43639665 A C 0.081616 -8.3457e-06
22:43640215 T C 0.138240 -4.1151e-05
22:43640376 A G 0.020325 -1.2861e-05
22:43640512 C T 0.226974 1.8009e-05
22:43645094 C T 0.189806 7.3338e-06
22:43645133 G A 0.490620 1.9920e-05
22:43646613 A G 0.750821 -2.7328e-05
22:43646647 A G 0.022133 4.0710e-06
22:43647416 G A 1.122832 -2.4101e-05
22:43649701 C T 0.461177 3.9949e-05
22:43650729 T C 0.728915 2.5207e-05
22:43650988 C T 0.035681 9.2114e-06
22:43656066 A C 0.020910 -1.8367e-06
22:43656940 C G 1.816806 1.8215e-05
22:43657040 A G 0.254220 3.6198e-05
22:43661080 T C 0.338816 -6.6220e-06
22:43664665 T C 1.079977 3.0952e-05
22:43666473 G C 0.080422 -1.5268e-05
22:43669012 G A 1.868002 1.3049e-05
22:43671383 T G 0.854392 -5.6103e-06
22:43671763 A G 0.024759 -1.2922e-05
22:43673471 C A 0.131372 -1.1782e-05
22:43673800 C T 0.662574 1.3637e-05
22:43678135 T C 0.027038 -1.4648e-05
22:43681537 T G 0.046003 -3.0853e-05
22:43681909 G A 0.061674 -1.8547e-05
22:43683088 A G 1.483946 -1.1321e-05
22:43688504 C T 0.053955 2.2611e-05
22:43688666 G A 0.605421 2.0543e-05
22:43692768 A G 0.046490 1.8146e-05
22:43696688 T C 0.023438 -1.6570e-05
22:43700923 G A 1.735962 -2.7938e-05
22:43701218 A G 0.032319 -1.5971e-05
22:43703273 A G 0.046597 -8.2192e-07
22:43705158 A T 0.097375 -6.2674e-05
22:43707996 A G 1.149538 -3.0661e-05
22:43711080 C G 0.969415 -1.7721e-06
22:43711182 C T 0.270241 -6.4853e-06
22:43715707 T C 0.062709 -2.4743e-05
22:43715862 C T 0.282406 -1.0524e-05
22:43717635 G A 0.036399 5.1029e-06
22:43719422 T C 0.040881 4.3349e-05
22:43721519 C A 0.484404 -4.0308e-05
22:43721994 G A 0.063871 -4.6315e-05
22:43724633 G A 1.241016 -2.9923e-05
22:43729172 A G 0.095693 3.6424e-06
22:43729401 C T 0.589351 -2.7825e-05
22:43734518 G T 0.123510 -5.4354e-05
22:43735558 T C 0.080704 -3.2803e-05
22:43742379 A G 0.094288 9.8211e-06
22:43745368 C A 1.031991 -8.5506e-05
22:43746132 G T 0.188196 -1.0608e-04
22:43746418 G A 0.069243 -1.5142e-05
22:43748081 T G 0.504356 -4.2908e-05
22:43752423 T G 0.140375 -3.6929e-05
22:43754290 C G 0.110092 2.4639e-05
22:43754675 A G 0.058788 -1.9345e-05
22:43755827 G A 1.723917 1.7543e-06
22:43763757 T G 1.165979 2.0978e-05
22:43767846 T C 0.051144 -3.8157e-05
22:43776080 G A 0.110559 3.9625e-06
22:43781128 G T 1.767050 -3.8139e-06
22:43781881 T C 0.055065 -3.8886e-05
22:43783190 C T 0.892531 -1.4301e-05
22:43787437 A G 0.058230 -1.9204e-05
22:43789037 T C 0.126668 -6.3525e-05
22:43805809 T C 0.031433 -5.4583e-05
22:43810009 T C 0.064040 -6.6292e-06
22:43810219 A G 0.469129 1.9564e-06
22:43811779 G A 1.753230 -7.0651e-06
22:43812896 T C 0.025395 -4.7816e-05
22:43813897 A G 0.285441 1.2722e-05
22:43814822 C T 0.135708 2.7302e-05
22:43824009 G A 0.571220 -2.6943e-06
22:43824618 G T 1.101929 2.3683e-05
22:43826267 A G 1.143472 2.1997e-05
22:43830353 T C 0.185428 -4.5426e-07
22:43830910 T C 0.080107 -2.5320e-05
22:43832593 A G 0.068224 -1.6698e-05
22:43836198 G T 1.110264 6.4666e-06
22:43841431 G A 0.154430 -1.3700e-05
22:43851782 G T 0.140242 3.6241e-06
22:43856640 C T 0.685622 -1.7177e-05
22:43857328 T C 1.688524 -2.7093e-06
22:43865625 A G 0.625919 8.5329e-06
22:43869281 G T 0.165180 3.4250e-05
22:43870800 A G 0.025343 1.0841e-05
22:43873671 G C 0.167838 -1.6842e-05
22:43874812 T C 0.053365 8.3033e-06
22:43876153 T C 0.773084 4.9471e-06
22:43883747 A G 1.053115 4.1882e-06
22:43896685 A G 1.133933 1.5459e-05
22:43897433 T C 0.061768 2.7351e-05
22:43899418 C T 0.844999 3.4649e-05
22:43900427 A G 0.053887 -3.9136e-07
22:43906772 T C 0.414586 -1.5131e-05
22:43927320 A G 0.087595 -1.2581e-05
22:43931494 C T 0.193737 -3.9329e-06
22:43932421 C A 1.491564 -4.7166e-05
22:43937438 C T 0.332061 -1.7369e-05
22:43938054 G A 0.805958 3.1974e-05
22:43944477 T G 0.039524 -3.0177e-06
22:43949009 A G 0.028683 3.3454e-05
22:43950853 G T 0.110530 -3.2728e-05
22:43954770 T C 0.082405 -6.4956e-06
22:43956566 T C 0.084924 -1.1727e-05
22:43970057 G C 1.044205 -1.9668e-05
22:43976396 A G 1.459174 -1.3915e-05
22:43982546 C T 0.384329 1.4839e-06
22:43986515 A G 1.428089 -2.0371e-05
22:43989444 C T 0.257511 -1.0491e-05
22:43996843 A C 0.086186 -1.4452e-05
22:43998724 G A 0.461313 -5.8830e-06
22:44001851 A G 0.166845 3.7531e-06
22:44024237 T C 0.030806 -7.9570e-06
22:44024381 A G 0.239931 7.6330e-05
22:44031042 C T 0.080581 -1.8780e-05
22:44035303 A G 0.474884 -1.9715e-05
22:44042383 C A 0.042566 -4.5635e-05
22:44052846 G A 0.187537 -9.7720e-06
22:44054817 T C 0.245832 -1.1088e-05
22:44078507 C A 0.448632 -8.5598e-06
22:44079557 A G 0.268618 8.5724e-06
22:44079680 A G 0.251704 -1.1334e-06
22:44083002 C T 0.116158 -7.0186e-06
22:44083442 C T 0.971563 5.4485e-05
22:44092396 A G 1.233349 3.9904e-05
22:44092683 A G 0.031111 -3.5890e-05
22:44109768 G A 0.031725 -1.2895e-05
22:44126517 T C 0.176761 -3.7841e-06
22:44129156 G T 0.105152 3.1068e-06
22:44131786 C T 0.108956 8.5423e-06
22:44131803 T C 0.034458 -1.8435e-05
22:44138332 T C 0.110702 -3.4084e-05
22:44143638 T C 0.036512 -7.6261e-06
22:44146279 C G 0.058915 -1.8012e-06
22:44147012 C T 0.113805 -6.5323e-06
22:44147788 A G 0.020458 7.8318e-06
22:44149935 C A 1.901661 1.3737e-05
22:44151656 G A 0.032572 8.6361e-06
22:44161261 A T 0.021387 9.9878e-06
22:44173530 G A 0.985264 -3.6501e-06
22:44178103 C T 0.209232 5.1492e-05
22:44179105 C T 0.109576 4.5680e-06
22:44183913 C A 0.312778 -2.1955e-05
22:44193626 C A 1.038164 -1.9976e-05
22:44196183 T C 0.107888 9.1556e-06
22:44202454 A G 0.145932 5.8554e-06
22:44205335 A G 1.529936 -2.6352e-05
22:44209288 T G 1.661512 -1.6871e-05
22:44222744 T C 0.106599 -1.9174e-05
22:44223239 C T 0.120329 1.1543e-05
22:44227025 T C 0.039745 2.0599e-05
22:44238974 A G 0.091662 2.1192e-06
22:44248504 A G 0.410772 -7.2395e-06
22:44248601 T C 0.439715 -3.7719e-05
22:44251189 A G 0.327105 -2.4057e-05
22:44272285 G T 0.212160 3.1359e-07
22:44273276 A G 0.044877 -4.2703e-06
22:44274114 A C 0.184100 -3.7674e-05
22:44279315 C T 0.961066 5.3938e-06
22:44282276 G A 0.729772 -5.0076e-06
22:44285118 A G 0.027392 7.1105e-06
22:44285258 A G 0.039333 1.1160e-05
22:44286950 A G 0.190332 -1.1356e-05
22:44287403 C T 0.062904 -2.2007e-05
22:44290576 A G 0.240801 7.6870e-06
22:44291658 T C 0.221816 3.2547e-05
22:44292088 G T 0.692017 -2.4358e-05
22:44293787 T C 0.109560 -1.8622e-05
22:44293814 C A 0.077170 1.6450e-05
22:44295103 G A 0.100160 -3.7589e-06
22:44295424 G A 0.700530 -1.9310e-05
22:44296372 T C 0.435700 -3.7824e-05
22:44296812 T C 0.051060 3.3111e-05
22:44297686 T A 0.485433 1.6573e-04
22:44298838 A G 1.345028 5.9422e-05
22:44298992 A G 0.100319 -1.1039e-05
22:44305065 A G 0.110361 1.5025e-05
22:44307535 T C 0.603636 9.9987e-05
22:44310518 G A 0.185226 -1.7829e-05
22:44314205 A G 0.050651 1.9797e-05
22:44314617 A G 1.099903 -1.3210e-05
22:44318244 T C 0.072901 -1.7392e-05
22:44322970 T G 0.251045 -1.4182e-06
22:44323074 A G 0.868703 4.7628e-05
22:44324104 T C 0.403226 -1.0040e-05
22:44324727 G C 0.432308 -9.9738e-05
22:44325996 A G 0.314118 -7.4851e-05
22:44327219 T C 0.074443 -3.8485e-05
22:44329580 T C 0.029462 -1.6528e-05
22:44332570 A G 0.326381 -6.7018e-05
22:44332685 T A 1.931565 5.5549e-05
22:44336107 A G 0.030738 1.5745e-06
22:44341300 A G 0.147370 4.5224e-05
22:44341398 A C 0.210709 1.1005e-05
22:44342116 G A 1.179293 -6.2894e-05
22:44355693 G A 0.042033 -6.4191e-06
22:44357900 A G 1.156472 -7.7684e-05
22:44360001 C T 0.033935 -2.6960e-05
22:44368122 G A 0.310901 -5.2890e-05
22:44379838 G A 1.159565 -6.1526e-05
22:44380033 C T 0.252321 3.0067e-05
22:44384279 G C 0.209998 1.1975e-05
22:44386281 T C 0.454503 -3.7773e-05
22:44388208 T C 1.787882 -1.6148e-05
22:44388281 T G 0.067948 -4.7389e-05
22:44391686 A G 0.357278 -9.1534e-06
22:44394402 T C 0.358790 -6.2135e-06
22:44395451 C T 0.773792 2.5689e-06
22:44400698 A G 0.920318 -2.2683e-05
22:44401871 T C 0.412084 1.1897e-05
22:44402974 T C 0.112601 2.9499e-05
22:44403184 A G 0.046260 3.4285e-05
22:44404484 G A 0.045098 3.1875e-05
22:44405981 T C 0.174557 -1.2202e-05
22:44407559 A G 0.088864 -1.4094e-06
22:44407599 C T 0.337985 8.5294e-06
22:44408241 C T 0.987708 -2.8259e-05
22:44409993 A G 0.171918 -3.0141e-06
22:44411804 G A 0.030582 1.4194e-05
22:44412635 C T 0.043851 1.6390e-05
22:44413945 A C 0.038265 -1.2490e-06
22:44415523 G A 1.784630 -1.9002e-05
22:44416429 G A 0.486838 5.7517e-05
22:44417927 G A 0.066487 -5.4870e-06
22:44418039 A G 0.058642 6.6276e-06
22:44418321 T C 1.004736 3.2252e-05
22:44419871 C T 0.639165 3.6111e-06
22:44422046 C A 0.219340 1.1410e-05
22:44422501 T C 0.196441 -1.1461e-05
22:44424108 T C 1.197560 6.7169e-06
22:44424649 C T 0.599757 -2.2812e-06
22:44425836 C T 0.025266 1.7745e-05
22:44426272 A G 0.075728 -5.3668e-06
22:44429417 A G 0.204133 6.0815e-06
22:44429604 T G 1.323193 1.4071e-06
22:44435552 A G 0.388753 -5.6917e-06
22:44444042 A G 0.031958 1.7801e-06
22:44448402 A G 0.038911 -3.9150e-06
22:44452022 T C 0.316536 1.6201e-05
22:44460147 A G 0.586488 1.4972e-05
22:44466935 G T 0.753376 2.5889e-05
22:44467070 A G 0.172327 2.5006e-05
22:44467446 A G 0.020689 2.1567e-05
22:44467899 C T 1.521851 3.8992e-05
22:44471488 A C 0.095398 -5.1256e-05
22:44471876 C T 0.315832 2.1278e-05
22:44472281 A G 0.058824 -2.0671e-05
22:44474024 T C 0.064027 -7.2781e-07
22:44475243 C G 0.916913 -1.3596e-05
22:44483881 C G 0.826722 1.5631e-05
22:44485397 G T 0.116178 1.2043e-05
22:44487014 G C 0.178111 -1.2586e-05
22:44487581 G C 0.168046 8.2240e-05
22:44488632 T G 0.056010 -1.2674e-05
22:44489022 A G 0.936018 -6.3731e-06
22:44489868 C T 1.514730 1.7341e-05
22:44489896 C T 1.179520 1.3419e-05
22:44493451 G C 0.169315 6.3788e-05
22:44493823 G A 0.223504 3.9284e-05
22:44494527 T C 0.067228 -5.0364e-05
22:44495529 A G 0.306299 2.8313e-05
22:44498057 G A 0.150623 -2.2073e-05
22:44498134 T C 0.399623 -1.0344e-05
22:44499343 C A 0.087498 2.4661e-06
22:44499643 C T 0.178267 -1.3098e-05
22:44499859 T C 0.067835 -1.1568e-05
22:44500143 G A 0.287661 2.4848e-06
22:44503633 A C 0.581026 5.3504e-05
22:44503719 T C 0.508864 -6.4166e-06
22:44504197 G C 0.037876 1.9099e-05
22:44505332 A G 0.033588 -6.5284e-06
22:44511918 T C 0.038401 2.0095e-05
22:44513828 T C 0.133235 4.8889e-07
22:44514242 G A 0.662570 2.6494e-05
22:44515275 C T 0.174463 6.2079e-05
22:44515711 A G 0.037233 2.4254e-05
22:44518876 T C 0.124331 -1.3228e-05
22:44518951 T C 0.027239 4.1607e-05
22:44521275 T C 0.273529 9.2294e-06
22:44522312 C T 0.554605 5.6858e-06
22:44522350 C G 0.648847 -5.8018e-06
22:44523593 A G 0.314559 6.4013e-06
22:44524143 A G 0.062216 8.2823e-07
22:44524270 T G 0.921191 -4.9005e-06
22:44526105 C A 0.051242 4.5801e-05
22:44526130 G A 0.439634 -2.9060e-06
22:44530286 A G 0.094626 1.9820e-05
22:44530420 C T 1.090325 -3.6286e-05
22:44530454 T C 0.279281 3.1135e-05
22:44532145 A G 0.108862 2.3439e-05
22:44544028 A G 0.600182 -1.0740e-04
22:44548944 G A 0.481541 -4.7823e-05
22:44551755 G A 0.093425 1.2769e-05
22:44554779 G A 1.792764 2.8384e-05
22:44557063 A G 0.364480 -2.7032e-05
22:44559492 T C 0.069435 -1.0474e-05
22:44559645 T C 0.788804 2.4806e-05
22:44560839 G A 0.318639 1.9506e-05
22:44562756 G A 0.038914 -2.9394e-05
22:44566434 A G 0.746839 6.9390e-06
22:44566906 A G 0.083168 3.4659e-05
22:44566985 T C 0.754057 1.1501e-05
22:44567644 C T 1.423084 4.4493e-05
22:44569142 G A 0.256930 3.2206e-05
22:44569722 T C 0.410172 -9.1909e-07
22:44576085 G A 1.227273 1.1369e-04
22:44579695 A G 0.878217 4.0679e-05
22:44581046 T C 1.649899 -2.3776e-05
22:44581403 G A 0.171922 -1.5464e-05
22:44584158 C T 1.929630 1.4488e-05
22:44585958 C A 0.641288 2.1423e-05
22:44586522 T C 0.698164 2.5921e-05
22:44594135 G A 1.851104 -2.4484e-07
22:44595439 T C 0.418387 -1.5706e-05
22:44598606 T C 0.736419 1.6460e-06
22:44599258 A C 0.899295 -5.8652e-06
22:44603684 C T 1.696444 8.4828e-06
22:44609159 G A 0.516518 -4.4724e-06
22:44625419 G T 0.441776 -2.1374e-05
22:44625800 A G 0.158987 -1.2347e-05
22:44640134 C A 0.251451 -2.0543e-06
22:44641624 G A 0.467496 -3.5781e-06
22:44643161 C T 0.145442 -1.2408e-05
22:44643912 T C 0.097323 -4.1401e-05
22:44645332 A G 0.197132 2.2645e-06
22:44645692 T C 0.163135 -1.5213e-05
22:44646119 T C 0.047908 1.4401e-05
22:44648093 T G 0.197061 1.5170e-06
22:44649665 C T 0.064332 1.8080e-05
22:44653054 G T 0.069058 1.3240e-05
22:44654646 A G 0.024259 -1.1159e-05
22:44654739 G C 1.781390 -7.2374e-05
22:44657628 T C 1.358576 -4.8672e-05
22:44658268 T C 0.480902 -5.7302e-06
22:44660937 T C 0.075842 2.3210e-05
22:44662621 C T 0.181967 -1.1175e-05
22:44664764 G A 0.082311 -2.9930e-06
22:44664866 A G 1.250341 -4.8760e-05
22:44677081 C T 0.913375 -9.6671e-06
22:44681317 A G 0.043137 -9.6879e-06
22:44681612 G A 1.256391 1.1595e-06
22:44682737 T C 0.039064 1.9185e-06
22:44686967 G A 0.033429 3.5999e-05
22:44687571 T C 0.084408 -1.8452e-08
22:44688150 G T 1.894744 -6.6474e-05
22:44689290 T C 0.390324 -3.4503e-05
22:44691640 G A 0.323018 -3.0556e-05
22:44693518 C T 0.126691 -9.0779e-06
22:44695088 T C 0.967220 -2.7755e-06
22:44695199 A G 0.033198 -4.0878e-05
22:44697742 G A 1.189374 -1.1179e-05
22:44699433 T C 1.605947 4.8320e-05
22:44700267 T C 0.035048 -2.1016e-06
22:44700587 A G 0.425589 2.6881e-05
22:44701372 T C 0.055731 -2.1150e-06
22:44701693 T C 0.150892 -3.1835e-05
22:44703502 A G 1.353691 -5.1195e-06
22:44703893 A C 0.087780 2.1041e-05
22:44705240 A G 0.147750 -1.9621e-05
22:44706649 A G 0.024555 -4.4140e-06
22:44707716 G T 0.517901 2.4094e-05
22:44709754 A G 0.124789 9.5406e-06
22:44710758 C T 0.987458 -2.1465e-05
22:44710984 A G 0.189180 3.1184e-05
22:44714544 T C 0.324881 -7.3886e-06
22:44715032 A G 0.104441 -2.7268e-05
22:44715824 A G 0.292384 -1.5825e-05
22:44718472 G C 0.372153 8.0509e-05
22:44720583 G A 0.469009 5.2909e-05
22:44721664 A C 0.311697 1.5832e-05
22:44722542 A G 0.114321 1.5173e-05
22:44723271 A C 0.992356 -7.8184e-06
22:44725343 A G 1.418163 -1.8060e-05
22:44734901 A C 0.067711 -1.8386e-05
22:44737788 T G 0.200251 -1.6970e-05
22:44738402 G A 0.032114 2.1551e-05
22:44738406 G A 0.433474 1.2041e-05
22:44739132 A G 0.062304 3.2800e-06
22:44739706 T C 0.045688 -2.3702e-05
22:44740415 T C 0.063683 9.9077e-06
22:44740724 A G 0.678196 1.7610e-05
22:44742005 A G 0.047077 -4.7972e-06
22:44742796 G C 0.064173 4.0065e-05
22:44744315 G A 1.449044 2.2999e-05
22:44744453 C T 0.530141 8.0815e-06
22:44744884 A G 0.400960 7.5651e-06
22:44745765 T G 0.033192 1.3513e-05
22:44745963 T C 0.048269 3.2932e-05
22:44746729 A G 0.258205 -2.0224e-05
22:44747100 T C 0.549814 1.2108e-05
22:44751105 A G 0.664683 3.2076e-06
22:44751158 G A 0.539508 -3.5776e-05
22:44752950 C T 0.263727 2.3600e-05
22:44753219 A G 0.454643 -8.3254e-06
22:44754168 C T 0.097576 -1.9059e-05
22:44754444 T C 0.079386 -1.0261e-05
22:44754963 A G 0.295974 -3.2092e-05
22:44756803 A G 0.245287 1.5549e-05
22:44757439 A G 0.713225 -2.2961e-05
22:44758421 A G 0.098407 1.8455e-05
22:44758515 T C 0.078763 -2.2591e-05
22:44759519 G A 1.341399 -2.6787e-05
22:44760039 A G 0.360008 2.6466e-06
22:44760732 T C 0.513779 1.6871e-05
22:44760984 T C 0.176846 -1.2004e-05
22:44761314 T C 0.072148 -2.7635e-05
22:44761797 A T 0.746871 -2.9446e-05
22:44762021 A G 0.037963 1.5738e-05
22:44762762 G A 0.477756 3.4885e-06
22:44763277 C T 1.236296 5.3514e-06
22:44763352 C G 0.383154 1.2103e-05
22:44764343 T C 0.079088 1.9518e-05
22:44765694 A G 0.302303 -1.1126e-05
22:44767582 A G 0.718701 -1.8451e-05
22:44775695 T C 0.478642 6.5394e-06
22:44778329 A G 1.601127 1.0294e-06
22:44778354 G A 1.323485 2.9293e-05
22:44779501 G T 0.107576 1.4739e-05
22:44780843 A G 0.040128 6.5037e-06
22:44783779 G A 1.033935 6.5165e-06
22:44788913 T C 0.806559 -1.0913e-06
22:44790471 T C 0.021085 -3.6740e-05
22:44791807 C T 0.437164 -4.3402e-05
22:44793300 G T 0.038830 -3.8494e-06
22:44796136 T G 0.318743 -3.0441e-05
22:44797723 A C 1.808204 4.7037e-07
22:44799094 G T 0.700342 3.1765e-05
22:44800640 G A 0.149944 1.3495e-05
22:44804565 T G 0.260422 -4.2971e-05
22:44804977 A G 0.168877 -8.8838e-05
22:44805830 T C 1.590847 4.3108e-06
22:44817955 T C 1.483777 5.7195e-05
22:44818900 C T 0.597693 1.9100e-05
22:44823095 C A 0.667248 -2.5272e-05
22:44823127 C T 1.367613 1.2735e-05
22:44823445 A G 0.627188 6.8501e-05
22:44826561 T G 0.033572 1.3908e-05
22:44827204 T C 0.027560 -2.8491e-06
22:44833082 A G 0.488383 1.4861e-05
22:44833455 C T 1.306364 7.4826e-06
22:44833655 A G 0.073774 -2.6540e-05
22:44834394 C A 0.073846 -1.8647e-05
22:44835978 T G 0.537385 -1.5216e-05
22:44836301 T C 0.486381 -8.7139e-06
22:44838469 G T 1.029430 -1.8227e-05
22:44840030 G A 0.036814 2.1913e-05
22:44841560 G A 0.858537 1.2380e-05
22:44843171 A G 0.037272 6.0714e-06
22:44844922 A G 0.888266 4.7859e-05
22:44848451 A G 0.022633 5.9061e-06
22:44848782 G A 1.565975 -1.0753e-05
22:44855856 A G 0.402577 1.3796e-05
22:44856378 C A 0.470099 2.6896e-05
22:44862071 C A 0.085339 -1.4955e-05
22:44869030 G A 0.021474 -9.9204e-06
22:44875600 A C 0.089056 9.2420e-06
22:44875708 T C 0.116353 1.8271e-07
22:44875959 A C 0.108307 -2.0445e-05
22:44879762 T C 0.559266 -8.6060e-06
22:44886297 T G 0.098738 -4.3095e-06
22:44888397 A G 0.089072 -2.7963e-05
22:44891910 C T 0.139437 7.8701e-07
22:44891940 T C 0.812888 4.1051e-06
22:44894913 G A 0.218616 -3.6571e-05
22:44922455 A G 0.128356 -3.6239e-05
22:44923076 A C 0.023850 1.8157e-05
22:44926003 G A 1.134682 -2.6886e-06
22:44926403 T C 0.104779 -1.7311e-05
22:44926599 G A 0.955899 -1.6212e-05
22:44927809 T C 0.064180 4.7722e-05
22:44928276 G A 1.014356 -3.1267e-05
22:44931592 A C 0.736173 2.0211e-05
22:44932250 A G 0.060788 -3.4933e-06
22:44933382 A G 0.622644 5.4638e-06
22:44936055 T G 1.922090 -4.3922e-05
22:44937441 A G 0.666118 -9.5374e-06
22:44937711 A G 0.135568 1.8127e-05
22:44942000 T G 0.109628 -1.7886e-05
22:44943014 A C 1.269975 4.9028e-05
22:44947908 G A 1.047389 -1.2935e-05
22:44957948 A G 0.145647 1.9898e-06
22:44965113 C T 1.688865 -6.0959e-06
22:44965364 G A 0.197249 -2.5947e-06
22:44967767 G C 1.399159 -6.2906e-06
22:44970914 T C 0.082282 1.3764e-06
22:44974738 A G 0.936947 -4.6783e-05
22:44975213 T C 0.884948 4.6794e-05
22:44979441 A G 0.035133 -5.8090e-06
22:44980840 A G 0.595827 1.3253e-05
22:44986013 A G 0.138152 4.1423e-07
22:44988209 C T 0.984891 2.2700e-05
22:44992815 A G 0.046630 -1.4070e-05
22:44994468 C T 0.586378 6.0588e-06
22:44996319 C T 0.204296 -1.8334e-05
22:44996472 G A 1.060398 -4.3110e-05
22:44997169 C G 0.389635 -3.5325e-05
22:44998325 A G 0.131372 2.6059e-06
22:45001390 C T 1.216393 9.0331e-06
22:45002492 C A 0.209908 -8.3431e-06
22:45004364 A G 0.058665 4.0662e-06
22:45007563 C G 0.618031 -1.7739e-05
22:45009229 C T 1.911506 -4.1590e-05
22:45011401 T C 0.024879 -1.8450e-05
22:45012097 A G 0.584797 1.9589e-06
22:45014765 C T 0.140041 1.7602e-05
22:45017735 C A 0.417842 6.8320e-06
22:45020588 A G 0.094041 1.8790e-05
22:45025635 T C 1.881699 6.2057e-06
22:45026504 A G 0.183986 4.7687e-06
22:45034600 C T 0.081912 1.6087e-05
22:45035629 C A 0.089809 -1.6296e-05
22:45040298 C T 0.192247 -2.8229e-05
22:45041675 C G 0.913843 1.4404e-05
22:45046319 A G 0.081214 4.4092e-06
22:45051377 A C 0.498760 -9.4146e-06
22:45053586 C T 0.161460 -1.4672e-05
22:45056757 A G 0.078705 -3.6220e-06
22:45058431 C T 0.720275 -4.4196e-06
22:45063495 G A 0.445045 -8.3885e-06
22:45065544 C T 0.474442 -8.8397e-07
22:45066035 A G 1.015694 -1.4073e-05
22:45066418 A G 1.051716 -4.1839e-06
22:45067165 T C 0.203250 -1.9947e-05
22:45069410 T C 0.165375 -1.4707e-05
22:45073039 C A 0.079494 6.2313e-06
22:45073575 T C 0.165884 -1.8317e-07
22:45075116 G A 0.030728 2.2771e-05
22:45075738 C T 1.269770 -3.2725e-05
22:45080638 T G 1.078750 3.6917e-05
22:45080755 A G 0.678936 3.8263e-06
22:45081330 G A 0.129466 -8.5887e-06
22:45082168 C A 0.133105 -9.0162e-06
22:45083619 A C 0.035477 -2.0705e-05
22:45085018 A C 0.841162 4.4668e-06
22:45085284 C T 0.438813 -9.9593e-07
22:45088880 T C 0.044637 -1.4726e-05
22:45090008 G A 1.046656 2.3725e-05
22:45092400 C A 0.047311 -2.8331e-05
22:45093175 A G 0.026950 -6.3395e-06
22:45094393 A G 0.197664 4.0667e-06
22:45095261 A G 0.241389 3.3387e-05
22:45095466 G A 0.038080 -1.5784e-05
22:45095527 T C 0.143362 2.4934e-05
22:45099466 G T 0.107956 -1.3046e-06
22:45099826 T A 0.588988 -1.2909e-05
22:45099854 C T 0.142076 3.5175e-05
22:45110732 C T 0.161389 2.3926e-06
22:45110765 C T 0.235014 -7.5506e-07
22:45111398 A G 0.023649 -5.8678e-06
22:45112276 C T 0.115908 -1.1488e-05
22:45114672 A C 0.021140 1.8467e-05
22:45115000 A G 0.074722 4.6405e-06
22:45115757 T C 0.714023 -4.7759e-06
22:45116494 A G 1.671023 -1.7143e-05
22:45117395 A G 0.044984 -5.4676e-06
22:45117594 C T 0.862143 -4.8924e-05
22:45118624 T G 0.281968 -4.8240e-05
22:45123503 C G 0.317007 2.6526e-05
22:45123746 G C 0.045974 -2.9387e-06
22:45124895 G A 0.583528 3.4357e-06
22:45125680 T C 0.071921 3.8235e-06
22:45125832 A G 0.039570 1.1371e-05
22:45131360 T C 0.044753 5.6705e-06
22:45132491 G A 1.429069 -2.3281e-05
22:45132687 A G 0.119719 -2.8624e-05
22:45133340 A G 0.186512 -6.3194e-05
22:45134197 A G 1.424041 9.4970e-06
22:45134339 G A 0.242217 -6.1548e-05
22:45139569 T C 0.021374 -6.8067e-06
22:45140077 A G 0.140492 -1.7936e-05
22:45144106 T G 1.434447 7.5172e-06
22:45144268 T C 0.062998 -3.4022e-05
22:45149613 C A 0.574167 -8.7281e-06
22:45150659 T C 1.106651 9.8091e-07
22:45151106 T C 0.042712 -2.5322e-05
22:45151716 C A 0.444022 -1.4788e-05
22:45154502 A G 0.062463 -1.9678e-05
22:45155288 T C 0.572629 1.3521e-05
22:45155509 T G 0.098144 -2.1575e-05
22:45156143 G A 0.071454 2.1924e-05
22:45157103 A G 1.372501 8.2817e-06
22:45160232 C G 0.423661 -3.1956e-05
22:45160577 T G 0.038440 1.7414e-06
22:45160622 T G 0.329266 1.0793e-05
22:45162122 T G 1.682772 2.3983e-05
22:45163228 T C 0.640648 1.5792e-05
22:45165408 A C 0.086336 -5.0976e-06
22:45165859 G C 0.675839 -3.2394e-06
22:45169167 T C 0.037480 -1.1745e-05
22:45169376 T C 1.702491 1.2528e-05
22:45169885 G T 0.021870 -1.6946e-05
22:45170122 G A 0.113409 -1.6330e-05
22:45171729 A G 1.559353 1.0245e-05
22:45174712 A G 0.243492 -4.4714e-05
22:45177040 G C 1.771173 2.6257e-05
22:45177118 A C 0.032111 1.2028e-05
22:45178565 A G 0.045091 -3.0925e-06
22:45180366 A G 1.866996 6.2829e-06
22:45181011 C G 0.313910 -1.5836e-05
22:45183014 G A 0.123202 2.5045e-05
22:45183545 C T 0.956561 4.7077e-05
22:45187219 G A 0.560405 1.4871e-04
22:45187306 A G 0.046013 6.3979e-06
22:45187679 A G 0.070253 2.0583e-06
22:45188196 C T 0.810155 -4.9035e-06
22:45188671 T C 0.909123 -1.9934e-06
22:45189299 A G 0.323096 3.2780e-05
22:45192621 G A 0.453396 3.7103e-05
22:45197642 A G 0.607103 -1.4635e-05
22:45198009 G A 0.874133 2.5384e-05
22:45199719 C T 0.794828 2.7843e-05
22:45203246 A G 0.071642 4.4478e-05
22:45205323 T C 0.081094 1.0697e-05
22:45208033 A G 0.118810 4.5871e-05
22:45210666 A G 0.499007 -9.5313e-05
22:45211499 G A 0.090406 -3.8212e-05
22:45211932 C T 1.867479 -1.2563e-06
22:45215613 G C 0.429556 -4.4355e-05
22:45216340 T C 0.549132 -4.1164e-05
22:45216899 T C 0.025191 -3.0250e-05
22:45218487 G C 0.038648 4.2498e-05
22:45218675 G A 1.934077 -1.1233e-05
22:45222806 G A 0.437839 1.1666e-05
22:45224832 G T 0.058146 -2.0954e-05
22:45225346 A G 0.115590 -1.8022e-05
22:45230436 T C 0.290722 2.0700e-06
22:45231892 G A 0.390226 8.0675e-06
22:45234658 T C 0.047795 3.9184e-07
22:45235428 A G 0.083038 -2.0704e-05
22:45236935 A C 0.061927 4.5420e-05
22:45237570 G C 0.169523 -1.4134e-05
22:45238877 A G 0.098732 -2.1317e-05
22:45240256 G T 0.717795 -3.9632e-06
22:45241303 T C 0.111767 7.8251e-05
22:45242240 A G 0.147610 3.1655e-05
22:45244930 T C 0.513006 -1.3658e-05
22:45245359 T C 1.244151 -4.0688e-05
22:45248498 G C 0.407984 -1.2817e-05
22:45248580 T C 0.045133 2.6961e-06
22:45253503 T G 0.225429 -4.8636e-07
22:45255484 C A 0.536058 -2.4221e-05
22:45255637 C G 0.368008 -2.4672e-05
22:45256142 A C 1.036740 -3.2985e-06
22:45256820 G A 0.818162 -6.3551e-05
22:45258333 G C 0.263694 7.2733e-06
22:45258373 C G 0.062995 2.3410e-05
22:45258457 G A 0.248922 -2.5138e-05
22:45258539 A G 0.315150 5.7880e-05
22:45259235 A G 1.394095 -3.6777e-05
22:45260956 T C 0.103367 -1.8448e-05
22:45261209 C G 0.520082 -3.5766e-05
22:45264599 T C 0.420490 -1.1973e-05
22:45265633 T C 0.100225 3.4911e-06
22:45267423 C G 0.202140 -3.2816e-05
22:45277826 T G 1.212988 -1.2358e-05
22:45278031 C A 0.033844 -1.4265e-05
22:45279649 T C 0.839361 1.3430e-05
22:45285070 G A 0.213767 -3.2992e-05
22:45286357 G A 0.044874 -8.7797e-06
22:45290068 T C 0.155423 -2.9099e-05
22:45292126 T G 0.055747 5.8205e-05
22:45292178 A G 0.027369 -2.3200e-06
22:45292244 T C 0.212520 -6.3196e-06
22:45296002 T C 0.081139 -4.7828e-06
22:45300035 C G 0.116262 -2.3862e-05
22:45302868 T C 0.151122 -8.2766e-06
22:45304058 A G 0.357878 3.3826e-05
22:45312345 T C 0.139175 -1.4470e-05
22:45318725 A G 1.772925 -1.6732e-05
22:45322792 C T 0.031374 1.6394e-05
22:45323989 T C 0.834908 -1.5047e-05
22:45325461 C T 1.912580 7.0786e-07
22:45332417 A G 0.025080 3.8491e-05
22:45332676 T C 1.395874 8.3870e-07
22:45333327 T C 0.028979 -1.1660e-05
22:45333805 T C 0.170286 -6.2508e-06
22:45348592 G A 0.407935 -8.0271e-06
22:45362884 A G 1.577540 1.6726e-05
22:45378539 A G 0.182802 -7.3079e-06
22:45380889 A G 0.104360 1.6047e-05
22:45386409 T C 0.327017 2.2471e-05
22:45386997 A G 0.069152 1.5618e-05
22:45403010 G A 1.459073 1.7415e-05
22:45406439 G A 0.171175 1.1113e-05
22:45406566 T G 0.098417 -2.4070e-05
22:45407499 C T 1.690170 -1.1392e-05
22:45408406 G T 1.348329 1.2198e-05
22:45415430 A C 0.398717 -1.1085e-05
22:45415987 A G 0.729626 8.0827e-06
22:45416349 T C 0.043854 -1.0841e-05
22:45417158 A G 0.134712 -3.4094e-05
22:45420487 T C 0.426190 6.8658e-07
22:45425095 A G 1.062492 -5.2958e-06
22:45426220 G A 0.098865 -3.6338e-06
22:45427311 A G 0.271341 9.3431e-06
22:45428606 G T 0.156666 -6.6026e-06
22:45432045 C T 0.137584 3.3853e-05
22:45432634 G A 0.628382 7.5811e-05
22:45438091 C A 0.953760 1.6696e-05
22:45439944 G A 0.117197 -7.2788e-06
22:45440434 C G 0.314689 -4.3852e-05
22:45444397 C G 0.076468 -1.9363e-05
22:45444888 A G 0.027083 6.3108e-05
22:45445274 C T 0.149409 1.3889e-05
22:45446331 G C 0.958100 1.3214e-05
22:45446714 T C 0.162132 3.8508e-06
22:45446874 G A 0.532747 1.3873e-05
22:45447052 T G 0.035694 4.6954e-05
22:45447241 A G 0.767378 -4.5990e-05
22:45447318 C T 0.986270 -1.2324e-05
22:45449702 A C 0.153200 3.5786e-05
22:45451191 C T 0.099971 4.2769e-06
22:45451355 G A 1.519670 2.8843e-06
22:45451727 A C 1.021413 2.0075e-07
22:45455427 C T 0.062726 -4.9820e-07
22:45456139 A G 0.695490 3.2779e-05
22:45456900 C T 0.092613 -1.5932e-05
22:45457082 G C 0.112523 8.1958e-06
22:45457915 A G 0.053988 -3.3080e-05
22:45457967 A G 0.059486 5.6014e-06
22:45459669 A G 1.318325 -3.0339e-05
22:45461071 T C 0.045088 -5.4496e-06
22:45463797 G T 0.021117 -3.0611e-05
22:45465029 T C 0.370728 2.1341e-05
22:45466710 A G 0.149639 -5.7715e-06
22:45469482 T C 0.091370 2.1557e-06
22:45469983 T C 0.054439 -4.2995e-05
22:45471360 C A 0.021267 -2.8094e-05
22:45471607 C T 0.946480 -6.3269e-06
22:45472046 T C 0.430062 3.5760e-05
22:45475874 T C 0.060385 -2.0780e-06
22:45478124 T C 0.627840 -6.6496e-05
22:45481272 G A 0.037272 2.0905e-05
22:45482258 C G 0.380881 3.2855e-05
22:45494144 A G 0.510737 -2.6930e-05
22:45495756 G A 0.130281 -8.5112e-06
22:45497738 C T 0.576718 -4.0342e-05
22:45497905 C T 0.487351 1.6469e-05
22:45498187 A G 1.056792 -3.4544e-05
22:45498909 C T 1.369216 -5.2456e-05
22:45501429 T C 0.415920 -1.5212e-05
22:45502829 C T 0.165644 3.1090e-05
22:45503517 A G 0.292864 -1.9217e-05
22:45505755 T C 0.076627 1.3022e-05
22:45517196 C T 0.801680 1.4017e-05
22:45518762 T G 0.032169 -1.0451e-05
22:45519040 T G 1.400197 -4.8580e-05
22:45523391 A G 0.634604 -2.8923e-04
22:45523909 T C 0.531770 9.8524e-06
22:45527845 T C 0.505855 -4.6360e-05
22:45535724 A G 0.097190 1.2774e-06
22:45539841 T G 0.929919 6.8250e-06
22:45551559 C T 1.953491 -2.8105e-05
22:45553139 C T 0.022640 -1.2922e-05
22:45557251 C T 1.353211 -1.6965e-05
22:45561004 G C 0.091289 -3.6062e-06
22:45573450 C A 0.378434 7.9467e-06
22:45577110 C T 0.294237 -7.4562e-05
22:45579502 T G 0.036344 -1.5893e-05
22:45580836 C G 1.060525 8.5691e-06
22:45584396 A G 0.238477 -2.3401e-05
22:45584931 C T 0.083515 5.1491e-06
22:45588531 C G 0.174814 -2.8865e-07
22:45588604 T C 1.096252 -1.1896e-05
22:45589490 G A 0.376727 1.4533e-05
22:45592354 A G 0.103006 -7.4737e-06
22:45595278 C G 0.806279 3.9480e-06
22:45599504 T C 0.194931 3.4060e-07
22:45605360 T C 0.121024 6.4536e-06
22:45606506 A G 0.633329 1.2170e-05
22:45608977 A G 0.263645 -7.8254e-07
22:45609416 C T 0.053387 5.4524e-06
22:45611337 T C 1.484874 2.4338e-05
22:45612969 T C 0.209658 -1.6201e-05
22:45618888 T C 0.183532 -1.5082e-05
22:45618889 G A 0.777973 5.9737e-06
22:45621091 A G 0.084723 6.6309e-06
22:45623487 T C 0.075972 1.9770e-05
22:45624439 G C 0.100958 5.9987e-05
22:45627967 A G 0.180854 -2.0247e-05
22:45630662 T C 0.936207 1.8011e-05
22:45631597 A G 0.473835 1.3588e-05
22:45631941 A G 0.073622 1.2315e-05
22:45635216 T C 1.393151 1.7900e-05
22:45637002 C G 1.083580 1.5090e-05
22:45642157 A G 0.080113 5.0203e-06
22:45642907 C T 0.900710 1.6603e-05
22:45644825 A G 0.220596 6.4561e-06
22:45647431 C G 0.893871 1.4635e-05
22:45651881 T C 0.061038 6.7571e-05
22:45653411 T G 0.502425 1.1024e-05
22:45657513 A G 0.061437 -1.2618e-05
22:45660094 G A 0.359459 -4.3213e-05
22:45668012 T C 0.799272 -2.4076e-05
22:45668106 T C 0.183892 -8.2401e-06
22:45668682 T C 0.464731 -3.0885e-05
22:45669729 T C 0.340013 -3.2827e-06
22:45670133 A G 0.050674 -1.0789e-05
22:45671343 G A 0.910065 -3.0400e-05
22:45672574 T C 1.224076 3.1519e-05
22:45674199 T C 0.057023 1.2769e-05
22:45674505 A G 1.177608 2.3892e-05
22:45675375 T C 0.094973 1.3273e-05
22:45675881 C A 1.437398 2.1750e-05
22:45680155 A G 0.093051 3.1594e-05
22:45682334 T C 0.087725 2.6092e-05
22:45683304 C G 1.531335 4.3420e-05
22:45686044 T C 0.302761 -5.5359e-05
22:45690462 G A 0.089481 7.2634e-05
22:45693878 G A 1.924671 -9.3356e-06
22:45693923 A G 1.322100 4.7711e-05
22:45703075 G A 1.253090 6.6722e-05
22:45707916 C T 0.171737 9.5844e-07
22:45713764 A G 1.782906 -8.0527e-06
22:45714398 T C 1.942549 1.9379e-06
22:45716830 A G 0.033750 2.2430e-05
22:45718743 G A 1.239659 5.8120e-05
22:45719811 T C 0.162587 -2.2908e-06
22:45723807 C G 0.542322 -7.9217e-05
22:45726345 G A 1.755239 -1.0245e-05
22:45728370 A G 0.513808 -7.1172e-05
22:45731731 A G 1.751480 -3.0182e-06
22:45737787 G A 0.112082 9.2164e-06
22:45741537 G T 0.140522 2.0990e-05
22:45744546 A G 1.753320 1.7344e-06
22:45746491 G A 0.153716 -7.3701e-05
22:45749966 C G 0.112231 -5.8061e-06
22:45749983 T G 1.062008 5.9638e-05
22:45757987 T C 1.752473 2.7175e-06
22:45766603 T C 0.025853 1.8268e-06
22:45767391 T C 0.226338 -6.3111e-05
22:45767421 T C 0.336563 -7.0883e-06
22:45781304 C T 0.055276 2.2020e-05
22:45799276 C T 0.937388 -4.9042e-05
22:45804887 C T 0.031491 -2.3146e-05
22:45806071 C T 0.106051 -2.4462e-05
22:45809624 A C 0.806682 -5.9851e-05
22:45812648 C G 0.153456 4.0297e-05
22:45813687 A G 0.294458 -2.0187e-05
22:45821935 A G 0.321256 -2.1517e-05
22:45821956 G C 0.621890 -1.9980e-05
22:45822347 T C 0.178183 1.1656e-05
22:45828776 G T 1.862179 -6.1565e-06
22:45830187 T C 0.032017 2.5827e-05
22:45830747 G A 0.941075 -3.4768e-05
22:45837410 G A 0.570457 -2.5976e-05
22:45842404 T G 0.323515 -2.6698e-06
22:45846371 T C 0.392446 -7.8702e-06
22:45848152 T C 0.021137 -1.2983e-05
22:45851175 T C 0.075183 -2.5157e-05
22:45853108 T C 0.081821 2.4497e-05
22:45855095 G A 0.102672 -2.6134e-05
22:45855672 C G 0.037330 3.9822e-05
22:45856865 G A 0.082204 4.7932e-05
22:45858097 A G 0.246663 1.2612e-05
22:45860831 A G 0.578332 -4.1325e-06
22:45864934 T C 1.148107 -8.6199e-05
22:45871507 G C 0.113552 5.3774e-08
22:45872813 A G 0.063300 -5.3474e-05
22:45877453 C T 0.150658 -1.5949e-05
22:45878439 A C 0.151934 -1.6135e-05
22:45879432 T C 0.858901 -8.2888e-05
22:45879644 T C 0.077306 -3.5091e-06
22:45881315 A G 0.568477 -3.6975e-05
22:45886998 G A 0.681662 -4.2484e-05
22:45891235 C A 1.590984 -3.9799e-05
22:45892656 G T 0.148594 -6.5573e-07
22:45894098 T C 0.050972 4.5773e-06
22:45897997 C T 1.358881 3.8594e-05
22:45898074 C T 1.007439 1.0066e-04
22:45899802 C A 0.080834 -3.3554e-05
22:45905373 G A 0.058571 -8.0423e-06
22:45909099 G A 0.167939 -1.8805e-05
22:45910381 C T 0.631930 1.4343e-06
22:45912590 C A 1.051024 -8.5320e-06
22:45914051 C T 1.880531 -7.0619e-06
22:45917155 C G 0.908464 -3.8647e-05
22:45919646 G A 0.643229 -3.4130e-05
22:45922207 T C 0.138986 -1.0122e-05
22:45927045 C T 0.201848 1.2193e-05
22:45929391 A G 1.695318 -3.9182e-05
22:45929427 C A 0.331772 -2.3635e-05
22:45929577 C T 1.764421 -3.0427e-05
22:45936350 A G 0.811554 4.8866e-05
22:45936643 T C 0.034844 -3.4516e-05
22:45942726 T G 1.721310 3.2258e-05
22:45942808 A G 0.045308 1.7198e-05
22:45943677 A G 0.990684 -1.9531e-05
22:45945914 A G 0.065235 1.3707e-05
22:45954876 C T 1.120644 1.1793e-05
22:45959439 G A 0.063050 -1.4039e-05
22:45959897 A G 1.213854 1.7378e-05
22:45965149 T C 0.188534 -7.2540e-08
22:45967526 A G 1.272967 1.1328e-05
22:45968110 A G 0.038262 2.3990e-05
22:45969722 A G 0.101864 8.9108e-06
22:45970029 T C 1.548558 5.3501e-06
22:45971158 C T 0.695999 1.5200e-05
22:45971880 A G 0.996170 -4.9921e-06
22:45972017 G A 1.182643 -3.7995e-06
22:45974757 G A 1.222991 -4.4458e-05
22:45978925 T C 0.075904 -1.4050e-05
22:45980908 A C 0.165972 1.8469e-05
22:45983901 G A 0.907825 -3.0290e-05
22:45985371 C T 0.041190 4.0566e-05
22:45986536 A G 0.094596 -3.1825e-05
22:45990039 T C 0.727747 -3.4688e-05
22:45992149 T C 1.188498 -5.7110e-05
22:45993743 G A 0.047830 -4.5738e-05
22:45994021 G T 1.981324 -3.5129e-06
22:45996110 G A 0.321480 -1.9404e-05
22:45996298 G A 0.050833 -3.7777e-05
22:46002319 T C 0.087319 -7.5179e-05
22:46002688 T C 0.098813 -4.0391e-05
22:46005170 C T 0.043776 -1.0786e-06
22:46008464 A G 0.067393 7.8077e-07
22:46009063 G A 0.924583 -1.5467e-05
22:46009408 T C 0.362478 1.0771e-05
22:46010621 G A 0.060152 6.4517e-06
22:46015594 G T 0.281608 1.8518e-05
22:46021378 G C 0.063131 -1.2378e-06
22:46022070 G A 1.192464 -1.4010e-06
22:46023645 G A 0.077124 -9.9095e-06
22:46026992 T G 0.039430 3.3396e-05
22:46031344 A G 0.060755 -3.3333e-05
22:46032523 C T 0.347800 3.0677e-05
22:46035254 A C 0.041611 -1.0325e-05
22:46038908 T C 0.707450 -7.3886e-06
22:46039331 G C 0.042225 1.8898e-05
22:46044479 T C 0.028810 9.8497e-06
22:46045856 A G 0.021990 1.5344e-05
22:46049288 T C 0.068834 4.1699e-05
22:46060541 T C 0.334761 3.5169e-05
22:46066265 A G 0.039434 3.3194e-05
22:46068694 T G 0.105525 -2.6971e-05
22:46069687 A G 0.079948 -2.0240e-05
22:46070249 T C 0.044958 3.6351e-06
22:46078549 G A 0.082778 -1.5110e-05
22:46080620 T C 0.025447 1.5798e-05
22:46084828 A G 0.022046 -2.0940e-05
22:46096862 G A 0.093139 -5.1598e-06
22:46097122 G T 0.673924 -2.2064e-05
22:46107105 A G 1.535493 -7.2942e-06
22:46118267 G A 0.165761 2.4550e-06
22:46126927 A G 0.031829 2.2728e-05
22:46142514 C G 1.069584 1.9641e-05
22:46142665 A G 1.303238 -3.3306e-05
22:46144326 T C 0.048467 -5.1953e-05
22:46144520 G A 0.117622 -3.3018e-06
22:46145261 G A 0.051602 -2.1259e-06
22:46147495 T C 0.056993 -8.5816e-06
22:46148151 A G 0.029884 -1.5505e-06
22:46151322 A G 0.039826 3.6454e-05
22:46151418 C T 0.317724 4.0040e-06
22:46155548 G C 0.457408 -2.2704e-05
22:46164098 T G 0.047652 1.1638e-05
22:46177845 C T 0.086897 3.5336e-06
22:46185280 T C 0.078653 6.5778e-06
22:46202175 G T 0.023201 3.1502e-06
22:46207955 C T 1.694487 -1.0939e-05
22:46210122 C G 0.040518 2.4393e-07
22:46213841 C T 0.271741 -2.3252e-06
22:46228200 T C 0.212339 -1.2910e-05
22:46229798 T C 0.140580 2.5155e-05
22:46229891 T C 0.070094 1.7409e-05
22:46230427 G A 0.148139 2.2064e-06
22:46236425 A G 0.825375 5.6448e-06
22:46237230 A C 0.056698 -2.9554e-06
22:46240717 T G 0.041261 -7.7356e-06
22:46242359 G A 0.210631 1.3897e-05
22:46251187 T C 0.038775 -9.6517e-06
22:46256780 T C 0.081996 -2.9031e-06
22:46257649 A G 0.030472 1.6952e-05
22:46260210 T C 0.172775 -1.6865e-05
22:46261687 G A 0.164287 3.2700e-06
22:46261909 C T 0.078874 1.6433e-05
22:46262042 A G 0.090770 1.2260e-06
22:46263438 A G 0.022055 -1.0537e-05
22:46266434 A G 1.944363 -3.5067e-05
22:46270236 T C 0.036493 -1.3176e-05
22:46273803 A G 0.219551 1.3040e-05
22:46273902 T C 0.055192 -1.5794e-05
22:46274399 A G 0.099040 2.5520e-05
22:46275529 T C 0.365639 2.8113e-05
22:46278238 A G 0.118430 -2.0325e-05
22:46278408 T C 0.241350 -2.6784e-05
22:46281887 A G 0.152060 -1.1324e-05
22:46282759 T G 0.187310 -9.8985e-06
22:46287720 A G 0.030261 -7.4576e-06
22:46288100 T C 0.047211 1.4679e-06
22:46289699 T C 1.752038 1.7398e-05
22:46290571 C T 0.070512 -2.1952e-05
22:46292939 A G 0.050385 1.3273e-05
22:46293266 T C 0.197035 -7.7118e-06
22:46293440 C T 0.130508 9.9188e-07
22:46293608 A C 0.117512 -1.6915e-05
22:46297809 G A 0.095346 -3.3793e-05
22:46302035 A C 0.084554 8.6428e-06
22:46303347 T C 0.398970 -1.3169e-05
22:46304440 C A 1.048869 -2.1667e-05
22:46305756 T G 0.157877 -4.7780e-05
22:46305919 A G 0.115496 3.0767e-05
22:46307893 T C 0.342194 -1.7271e-05
22:46308383 G A 0.148162 8.3930e-06
22:46311903 A G 0.168481 -2.2524e-05
22:46313510 A G 0.245186 -1.5876e-05
22:46313688 T C 0.106401 7.9472e-06
22:46316057 A G 0.688780 -4.0490e-05
22:46316508 C T 1.735926 2.9031e-05
22:46316805 G T 0.171617 -3.0116e-05
22:46318178 C G 0.257926 -1.3500e-05
22:46321994 T C 0.208681 5.2361e-06
22:46323342 G A 0.139954 -3.6311e-06
22:46323861 T C 0.083885 -8.2582e-06
22:46325021 T C 0.087907 1.0669e-06
22:46325996 C T 0.100215 -6.4346e-07
22:46329149 T C 0.699339 -2.4277e-05
22:46330601 A C 0.046506 1.2040e-05
22:46332463 T C 0.073979 1.0985e-05
22:46334234 C T 0.613695 -3.7761e-06
22:46336203 A C 0.113111 5.2052e-06
22:46336343 T C 0.131459 -1.2535e-05
22:46337043 G C 0.290073 -2.0500e-05
22:46340538 T C 0.332532 -1.6910e-05
22:46340717 A G 0.491707 -1.5480e-05
22:46347519 T C 1.201803 1.4588e-05
22:46347765 A G 0.063501 5.2322e-06
22:46348143 A G 0.039761 7.8083e-06
22:46349015 C T 1.194334 6.4244e-06
22:46350526 G A 0.815507 -8.0446e-06
22:46351350 A G 0.041053 -1.6940e-05
22:46351482 A G 0.337329 -3.2832e-05
22:46353619 G A 1.190465 2.1208e-05
22:46360402 T C 0.024126 -3.6993e-05
22:46362396 G A 1.134741 -1.1063e-05
22:46364161 A G 0.632336 -1.1609e-06
22:46365928 A G 0.039609 -3.7938e-06
22:46379353 T C 0.056000 -3.1378e-05
22:46381234 G A 0.514236 9.1004e-07
22:46381302 A G 0.099147 3.2607e-05
22:46381414 A G 0.292413 1.1467e-06
22:46387296 C T 0.036084 1.7639e-05
22:46391346 T C 0.098362 2.7611e-05
22:46391695 T C 0.061035 1.5148e-05
22:46394928 T C 1.213747 2.7989e-05
22:46396925 G A 0.500068 -1.5473e-05
22:46398254 C G 1.096933 3.1404e-07
22:46400334 A G 0.124172 4.1695e-05
22:46403383 T C 1.048220 -4.9017e-06
22:46403715 A G 0.564706 4.4570e-06
22:46406695 G A 1.233281 3.2264e-05
22:46406782 A C 0.111468 2.4460e-05
22:46407865 A G 0.049012 -3.7726e-05
22:46411918 T C 0.117619 -1.8551e-05
22:46411969 A G 0.625896 -1.3520e-05
22:46414664 G A 0.755644 -3.2850e-06
22:46420465 C T 0.754586 -2.6442e-06
22:46422215 A G 0.032358 1.7252e-05
22:46422922 A G 0.029758 2.1235e-05
22:46428306 C T 0.675693 -2.8416e-05
22:46433442 A G 0.152654 1.9968e-05
22:46434086 T C 0.189761 -1.4190e-05
22:46441375 T C 0.047220 1.6494e-05
22:46443835 T C 0.818594 6.8944e-06
22:46445002 G C 0.616814 1.2679e-05
22:46447097 T C 0.671292 8.5814e-06
22:46447714 C T 0.202776 4.4737e-06
22:46448488 C T 0.029037 1.9191e-05
22:46455398 G A 0.028670 6.2490e-05
22:46456963 T G 0.181396 1.4769e-05
22:46458123 G T 0.939787 6.3441e-07
22:46459132 T G 0.709353 9.2056e-06
22:46461934 G A 0.041228 4.2899e-05
22:46470291 G A 0.077994 1.0684e-05
22:46470495 C G 0.141174 -4.2327e-05
22:46471448 T C 0.035750 1.2379e-05
22:46477858 T C 0.096781 2.4477e-05
22:46480480 A G 0.041186 4.6073e-05
22:46480602 T C 0.491337 -1.2747e-05
22:46481735 T G 0.030011 -4.2479e-06
22:46482948 C T 0.427715 5.3684e-05
22:46486508 C T 0.583694 -1.4002e-05
22:46487216 A G 0.480788 -1.1472e-05
22:46488664 T C 0.051333 2.4340e-05
22:46490352 A G 0.754379 6.3564e-06
22:46493852 T C 0.675008 3.2915e-05
22:46494656 T C 0.147860 5.5336e-05
22:46496056 A G 0.053929 -3.1659e-05
22:46499106 T C 0.029621 4.3392e-05
22:46499120 C G 0.709132 1.6142e-05
22:46499890 G A 0.166650 3.4784e-05
22:46502870 T C 0.429471 -5.7959e-06
22:46505819 T A 0.116846 1.1620e-05
22:46510664 A G 0.106168 -1.1214e-05
22:46510954 T C 0.109219 -5.4662e-05
22:46516131 T C 0.473180 -2.1043e-06
22:46519263 T C 0.161418 1.3150e-05
22:46525009 A G 0.088244 -1.8680e-05
22:46525414 T G 0.127606 1.5770e-05
22:46527916 A G 0.028696 2.5374e-05
22:46527955 A G 1.014681 1.1565e-05
22:46539004 T C 0.173931 2.4414e-05
22:46539636 C T 1.425969 2.8338e-05
22:46553234 T C 1.431195 2.2127e-05
22:46561713 G A 0.280141 3.7820e-06
22:46569171 A G 0.338666 5.1382e-05
22:46570342 G A 0.041358 -1.5319e-05
22:46572744 A G 0.170188 -2.9387e-06
22:46576036 C T 0.152018 -2.9737e-05
22:46580923 G A 0.152560 6.5496e-06
22:46582072 C T 0.048652 -3.5465e-05
22:46586110 A G 0.191059 -4.5017e-06
22:46587463 G C 0.062349 3.3151e-05
22:46592168 C T 0.231736 -4.0378e-05
22:46615144 A G 0.414843 -3.7723e-05
22:46615625 A G 0.043987 -1.0316e-06
22:46625638 C T 0.034555 6.0204e-05
22:46626444 G A 0.099514 1.0658e-05
22:46627603 T C 0.221060 -4.2880e-05
22:46629479 G A 0.228376 -4.4960e-05
22:46630634 C G 0.359943 -2.7850e-05
22:46632875 A G 0.057974 3.4663e-05
22:46638670 A C 0.155904 3.5789e-05
22:46644168 G A 0.362481 -2.2605e-05
22:46644177 A G 0.112614 1.5661e-05
22:46655779 C G 0.205987 -2.8840e-05
22:46656479 G A 0.296886 -2.4270e-05
22:46657308 C T 0.025074 7.1535e-06
22:46664412 T C 0.024827 3.4853e-06
22:46665209 A G 0.044864 8.4742e-06
22:46682976 T C 0.203315 -1.5730e-05
22:46684906 T G 0.037178 1.4185e-06
22:46689065 C T 0.116587 3.9292e-06
22:46689468 A G 0.202867 -1.3462e-05
22:46699857 T C 0.038220 -9.2653e-06
22:46709881 A G 0.209047 -2.1441e-05
22:46714748 T C 0.063222 -3.5904e-06
22:46719054 C T 0.126509 -5.3527e-05
22:46719100 G C 0.214039 -2.3739e-05
22:46722256 G A 0.451592 -5.8011e-05
22:46722400 C T 1.840656 -2.9252e-05
22:46724558 C T 1.847433 -3.4108e-05
22:46728858 T C 0.094155 1.2582e-05
22:46731689 T G 0.209729 -1.5423e-05
22:46732380 T C 0.076637 3.5572e-05
22:46736830 G A 0.044130 3.9885e-06
22:46747207 T C 0.054793 1.8502e-05
22:46747808 G C 0.054312 -3.8836e-06
22:46748481 C T 0.070038 2.2682e-06
22:46756315 T C 0.063053 -4.3854e-06
22:46758573 T G 0.300946 -3.7429e-05
22:46759674 A G 0.123406 -4.1757e-05
22:46760086 T C 0.301096 -4.5174e-06
22:46761497 G C 0.439151 -2.4798e-05
22:46762360 A G 0.028096 -1.0350e-05
22:46763671 G A 0.262214 -3.9575e-06
22:46770174 A G 0.309691 -2.8822e-05
22:46780521 C T 0.337030 -2.5790e-05
22:46782382 T C 0.155579 -1.7739e-05
22:46786315 C T 0.349592 -2.0534e-05
22:46786808 A C 0.150142 -1.2273e-05
22:46787694 G A 0.333934 -1.8390e-05
22:46787697 G A 0.332295 -2.1387e-05
22:46791289 C T 1.954656 -1.8894e-05
22:46794819 A G 0.034626 1.2765e-07
22:46797606 T G 0.135614 -1.7122e-05
22:46799957 A G 0.029281 4.6936e-06
22:46802870 A G 0.053391 1.0316e-05
22:46805772 T C 0.072755 1.6023e-05
22:46807234 C T 0.185424 -2.6359e-07
22:46813134 A G 0.085372 2.3001e-06
22:46813336 T C 0.117830 -1.8528e-05
22:46817373 G A 0.425742 2.2411e-05
22:46821309 T C 1.419987 -1.5528e-05
22:46823558 A G 0.052832 8.4387e-06
22:46823910 T C 0.171159 1.2631e-05
22:46823952 T C 0.111072 -1.4395e-05
22:46827982 A G 0.137130 -3.3103e-05
22:46829377 A G 0.040722 7.1709e-06
22:46829422 A G 0.034795 5.0397e-07
22:46829927 C T 0.042436 1.4641e-05
22:46831590 G A 0.109358 -2.6163e-05
22:46831965 G T 0.211433 -3.8988e-05
22:46834376 C T 0.145929 1.5801e-05
22:46834518 G T 0.142823 -1.1352e-05
22:46835338 A G 0.184405 -2.9373e-05
22:46837114 G A 0.768667 -1.0968e-05
22:46838626 A G 0.025003 -2.1014e-05
22:46839091 A G 0.063488 -1.8592e-05
22:46842637 C G 0.197547 -7.9773e-06
22:46847773 A G 0.555767 -1.5187e-05
22:46851714 G A 0.194727 4.6109e-05
22:46852930 C A 1.286707 1.0354e-05
22:46853292 C T 1.542361 -2.7954e-05
22:46855322 G A 0.864399 1.8785e-06
22:46856846 A G 0.184707 2.9263e-05
22:46857482 A G 0.064287 -9.5684e-07
22:46858083 T G 0.937128 -3.0622e-05
22:46858342 A C 0.370501 2.9075e-05
22:46858505 A G 0.053481 -4.0506e-06
22:46859075 G T 0.269245 5.9081e-06
22:46860872 A G 0.032127 6.4252e-06
22:46867968 A G 0.027661 -3.5208e-05
22:46869224 A G 0.051424 -1.6553e-06
22:46869411 A G 0.270131 1.6782e-05
22:46870068 T C 0.049025 -1.1561e-05
22:46872748 G A 1.418536 -2.3161e-05
22:46876773 A G 0.030170 1.7226e-05
22:46879277 T C 0.049113 1.4845e-05
22:46879523 T C 1.749156 2.6426e-05
22:46882961 G A 1.069685 2.9062e-05
22:46883221 A C 0.024649 -5.0004e-06
22:46883693 A G 0.101000 2.0536e-05
22:46888399 T C 0.684827 1.7988e-05
22:46890299 G A 0.025269 2.6967e-05
22:46896334 T C 1.408649 3.0015e-05
22:46898583 A G 0.084083 -1.0710e-06
22:46898743 T C 0.876217 1.7407e-05
22:46902610 C G 1.541443 6.3450e-05
22:46906551 A G 1.374464 1.5113e-05
22:46907779 G A 0.180711 -2.0446e-05
22:46909355 T G 1.223202 3.2556e-05
22:46909662 T G 0.023373 -1.2312e-05
22:46910763 A G 0.035552 1.9342e-05
22:46911296 C T 0.174187 7.0176e-05
22:46912974 A G 0.034779 3.1725e-05
22:46914145 A G 0.021913 -2.1690e-05
22:46914277 A C 0.344522 -2.1122e-05
22:46915621 T G 0.422681 -2.9816e-05
22:46916280 C T 0.435914 -1.9314e-05
22:46918736 A G 1.327484 -4.3221e-06
22:46920187 T C 0.460774 5.2874e-06
22:46920538 T C 1.174197 -9.7243e-06
22:46921040 G A 0.614850 7.9483e-06
22:46922134 A C 0.840471 -5.6921e-06
22:46923038 G A 0.802472 4.3823e-05
22:46924254 G A 1.253512 -3.9424e-05
22:46926701 A G 0.857197 -2.4259e-05
22:46926904 T C 0.104986 -2.8368e-05
22:46927667 T C 0.140966 5.9454e-05
22:46928266 A G 0.844947 -3.7304e-05
22:46928488 T C 0.035087 3.3263e-05
22:46929692 G A 1.863747 -1.0361e-05
22:46930107 T C 0.517313 -1.9891e-05
22:46931077 C G 1.864519 -8.5075e-06
22:46931402 C G 0.074427 -1.3746e-05
22:46934813 G A 1.357421 2.8444e-05
22:46939326 C T 0.029320 2.5976e-06
22:46943687 G A 0.746563 3.9169e-05
22:46946709 A G 1.525756 3.4238e-07
22:46958507 C A 0.472290 -6.8921e-05
22:46972080 A G 0.450660 -9.7714e-05
22:46975488 A G 0.022101 -1.4770e-06
22:46976557 A G 0.409467 -2.5033e-05
22:46976950 T C 0.327312 -4.6907e-06
22:46978776 G A 0.840182 1.3380e-05
22:46979914 T G 0.503071 -8.6704e-05
22:46982293 C T 1.389814 2.4223e-05
22:46982657 A G 0.289855 -3.8034e-05
22:46982955 A G 0.192708 9.6725e-06
22:46985917 A G 0.870248 8.9336e-07
22:47000085 G A 0.801096 1.3013e-05
22:47010548 A G 1.816283 -4.8736e-06
22:47014501 T C 1.682490 -1.2630e-05
22:47018166 T C 0.492096 -5.5279e-05
22:47021226 G A 0.529050 -3.8130e-05
22:47021298 T C 0.102091 -2.1301e-05
22:47021996 T G 0.523548 -2.5375e-05
22:47027017 C T 0.431260 -1.6392e-05
22:47038081 A G 0.729003 5.3277e-05
22:47040236 C T 1.743599 -1.4936e-06
22:47053165 A G 0.493398 2.7607e-05
22:47063359 C T 0.980694 -2.6579e-05
22:47064837 C A 0.562395 -1.4120e-05
22:47067161 T C 0.126600 -2.6892e-06
22:47068140 A G 0.263931 -1.0197e-06
22:47068935 T G 0.815936 4.8145e-05
22:47077006 A G 0.035272 1.9671e-05
22:47080465 C T 0.722498 -1.6068e-05
22:47082577 T G 0.051855 -6.1901e-06
22:47084696 A G 0.810713 -2.5036e-05
22:47091231 A G 0.039719 5.6340e-06
22:47094390 T C 1.676144 -6.0373e-06
22:47095235 A C 0.075125 -4.5914e-08
22:47098720 C T 0.081840 1.6732e-06
22:47102392 C T 0.787506 3.2266e-05
22:47102495 G C 0.545743 -3.6295e-05
22:47108189 T C 0.056214 -3.0268e-05
22:47108433 A G 0.038151 4.1566e-05
22:47109621 C T 1.546029 2.5230e-05
22:47111720 A G 0.213001 -1.0224e-05
22:47114308 T C 0.034763 -4.0962e-05
22:47114521 C T 0.420231 -8.8689e-06
22:47121104 A G 0.065640 6.0931e-06
22:47132809 C A 1.216529 8.3458e-06
22:47134727 T C 0.393826 3.3526e-05
22:47135205 C A 0.978584 2.9313e-05
22:47138566 A G 0.048100 1.0975e-05
22:47138659 G A 0.538151 -5.4088e-06
22:47138935 C T 0.292254 -2.2040e-06
22:47142436 G T 0.066238 -3.1718e-05
22:47142950 A G 0.040148 -1.0970e-05
22:47144956 T G 0.079958 -1.7623e-05
22:47147570 T C 0.056701 1.3801e-05
22:47148356 A G 0.108618 -5.8619e-06
22:47150613 A G 0.032212 1.3174e-05
22:47156703 C T 0.717698 2.6547e-05
22:47159257 C G 1.339215 -3.0056e-05
22:47172915 T G 1.079334 -5.4564e-06
22:47173204 A G 0.226137 -8.1238e-06
22:47178611 C T 1.060223 -9.0311e-06
22:47190159 T C 0.134410 -3.0799e-05
22:47195050 C G 1.445522 2.1992e-06
22:47195274 C T 1.216824 7.8577e-06
22:47226800 G C 0.855473 1.7074e-05
22:47236840 C T 0.271173 -6.1222e-05
22:47237393 C G 0.041712 1.1208e-05
22:47241711 C T 0.028005 -2.6818e-06
22:47245836 A G 0.572106 2.9356e-05
22:47249002 A G 0.527155 4.3641e-05
22:47249424 T G 0.020082 8.4186e-06
22:47249551 A G 0.523802 2.6915e-05
22:47250120 A G 1.120553 6.3973e-06
22:47252570 G A 0.245615 -9.6224e-06
22:47257542 T C 0.581522 9.9181e-06
22:47262389 T G 0.049366 -1.8073e-05
22:47264797 T C 0.032033 -2.6997e-05
22:47268565 C G 0.033490 -2.2871e-05
22:47271747 C T 1.450582 -5.1432e-05
22:47272844 A G 0.027158 1.1561e-05
22:47273086 A T 0.031553 -4.8998e-05
22:47276684 A G 0.025480 1.1731e-05
22:47278376 G A 0.034088 2.8418e-05
22:47282589 A G 0.032659 -1.4340e-05
22:47288232 G A 0.077445 2.1084e-05
22:47288975 A G 0.078916 1.5058e-05
22:47292254 T C 0.089101 -3.8074e-05
22:47293470 G C 1.482524 -6.3283e-05
22:47296376 C T 0.042251 -4.1433e-05
22:47296412 A G 0.064660 -1.5000e-05
22:47297670 G C 1.444032 -3.0574e-05
22:47301822 C T 0.486676 -1.2066e-05
22:47302584 A G 0.433847 8.6740e-07
22:47305079 G A 0.328568 -2.3050e-05
22:47308426 G A 0.063485 -1.5298e-05
22:47309019 A G 0.052469 -3.5356e-05
22:47309247 T C 0.219489 8.5260e-06
22:47309290 T C 0.051836 -3.6203e-05
22:47319208 T C 0.119102 2.5271e-05
22:47321392 G T 1.490045 -1.7707e-05
22:47327410 A G 0.052670 -4.2115e-05
22:47331666 G C 0.258261 -1.6722e-05
22:47331992 T C 0.070623 1.8520e-05
22:47333002 A G 0.205227 -1.0761e-07
22:47335227 A G 0.052972 -2.9453e-05
22:47335392 T C 0.058808 1.2881e-05
22:47335393 A G 0.101656 -5.9130e-05
22:47341245 G C 0.477464 -3.0362e-05
22:47342245 A G 0.026155 1.6196e-06
22:47344627 A G 0.023360 -2.7040e-06
22:47345487 T C 0.174285 1.5000e-05
22:47346109 C T 0.754616 -3.4751e-05
22:47347264 A G 0.815816 1.8109e-05
22:47350898 A G 0.078166 -3.0240e-05
22:47351838 T C 0.063612 -1.3433e-05
22:47358367 A G 0.408688 -7.6704e-07
22:47363413 C T 0.722177 -1.0333e-05
22:47365106 G A 0.171380 -7.3800e-06
22:47370033 A G 0.100763 1.2472e-05
22:47370060 G A 1.254249 -1.2918e-05
22:47370141 A G 0.053553 -2.6301e-05
22:47372368 T C 0.582691 -5.8206e-07
22:47373978 A G 0.030449 -4.6916e-06
22:47374454 A G 0.035308 -9.5051e-06
22:47376890 G A 0.023863 -1.3862e-05
22:47378476 T C 0.040300 -1.4374e-05
22:47380606 C T 0.591344 -1.1935e-06
22:47381883 T C 0.091617 -3.4957e-05
22:47383630 G C 0.029511 -2.2516e-05
22:47387771 A G 0.054299 8.2867e-06
22:47402351 G T 0.653550 -2.0219e-06
22:47409522 T C 0.068503 1.9087e-05
22:47411246 T C 0.045140 -5.7902e-06
22:47413392 T C 0.053731 3.9500e-06
22:47427938 G C 0.045558 -1.5633e-06
22:47434170 T C 0.042965 -2.3395e-05
22:47437808 C T 1.139967 7.1230e-07
22:47439597 A G 0.042472 -9.8082e-06
22:47440770 C T 1.286220 -1.7832e-05
22:47446472 T C 0.064316 -1.3622e-05
22:47446623 A G 0.522529 -5.8204e-06
22:47447438 A G 0.054024 -8.0930e-06
22:47449903 G C 0.510166 -2.7605e-05
22:47450668 A G 0.040518 -1.4845e-05
22:47450911 A G 1.033854 -5.5047e-05
22:47454840 T G 0.108112 -1.0633e-05
22:47458910 A G 1.028492 -2.3011e-05
22:47460594 A C 0.026846 -2.8642e-05
22:47461894 T C 0.515911 -2.5925e-05
22:47464074 T C 0.059658 -1.5838e-05
22:47470112 T C 0.247754 6.0095e-06
22:47476259 G T 0.082308 -1.9304e-05
22:47478350 T C 0.142560 9.9755e-06
22:47487736 A C 0.022938 4.1900e-06
22:47489078 T C 0.076160 -8.3622e-06
22:47492213 C T 0.831084 -1.9900e-05
22:47492833 G A 0.044880 1.8798e-05
22:47497291 A C 0.108050 2.1851e-05
22:47504115 A G 0.724205 -3.2047e-05
22:47506901 T C 0.053384 -4.0970e-06
22:47509921 A G 1.353100 -8.5182e-07
22:47510749 A G 0.057889 -5.1557e-05
22:47511446 A G 0.744726 -7.1403e-05
22:47511770 A G 0.056438 -5.1458e-06
22:47511864 A C 1.255281 -1.5727e-05
22:47511958 A G 0.456087 -5.5822e-05
22:47513125 A G 0.025872 -3.4575e-05
22:47516111 G A 0.020643 -2.2312e-06
22:47519476 T C 0.738682 -5.7984e-05
22:47523551 T C 0.099754 2.5366e-05
22:47525477 A G 0.071567 5.1130e-06
22:47529458 A G 0.630216 1.7502e-05
22:47531320 T C 1.390100 -2.5226e-05
22:47534414 T C 0.108417 -1.1410e-05
22:47535534 T C 0.079214 4.6148e-05
22:47537600 G A 0.047798 1.1202e-05
22:47541927 T C 0.043851 -1.6998e-05
22:47543041 C A 1.698271 -6.0348e-05
22:47544834 T C 0.048226 7.2694e-06
22:47548321 T C 1.206431 4.2469e-05
22:47551527 C T 1.459810 1.9431e-05
22:47553250 C T 1.290505 1.5829e-05
22:47556343 T C 1.221365 1.2226e-05
22:47558512 T C 0.292731 1.5465e-05
22:47559548 G A 0.127019 -2.8517e-05
22:47561788 T C 0.319961 1.1377e-06
22:47566251 C T 1.212725 -1.7818e-06
22:47568291 C T 1.646023 1.0648e-05
22:47571203 A G 0.421295 -2.6247e-05
22:47574009 C T 0.520342 -2.9339e-06
22:47574088 A G 0.439917 -3.0311e-05
22:47576867 C T 0.043118 1.6623e-05
22:47582486 T G 0.286655 2.0053e-05
22:47584301 A G 0.094084 2.6639e-05
22:47591636 T G 0.026145 -2.3646e-05
22:47595783 G A 0.062959 -1.6130e-05
22:47599657 A G 0.089916 1.8770e-05
22:47599811 A G 0.637464 5.8083e-06
22:47599916 T C 0.781806 5.7965e-06
22:47603169 C A 0.580042 1.6999e-05
22:47605031 C T 0.692779 2.2479e-05
22:47614044 A G 0.096232 3.4658e-06
22:47614122 G C 0.044718 -1.0967e-05
22:47617855 T C 0.100478 3.7988e-05
22:47618561 G A 0.638000 3.2590e-05
22:47626346 G A 0.947291 -4.9417e-05
22:47630912 G T 0.054923 1.5681e-05
22:47642100 T C 1.581704 -1.7062e-05
22:47642181 A G 0.044286 1.2930e-05
22:47642973 A G 0.028920 -1.5483e-05
22:47643204 T C 0.051209 3.8190e-06
22:47645589 A G 0.100033 3.7235e-05
22:47653468 T C 0.864487 -2.4105e-05
22:47654752 C T 0.039456 -4.6991e-07
22:47655072 C T 1.682983 -4.4874e-05
22:47656639 A G 1.027781 -2.3113e-05
22:47657635 T C 1.001769 2.3676e-05
22:47659997 A G 0.066147 -2.4961e-06
22:47660369 C T 0.025950 4.4988e-06
22:47665161 A G 1.250425 1.2394e-05
22:47668054 A G 0.025661 2.7719e-05
22:47669548 T C 0.030803 1.5175e-05
22:47671029 G A 1.796828 1.4296e-05
22:47671305 T C 0.047938 -3.6900e-06
22:47671579 T C 0.284688 -2.2773e-05
22:47674363 T C 0.276346 -2.0427e-05
22:47676867 A C 0.035409 3.2928e-05
22:47677076 T C 0.020991 3.7677e-05
22:47680100 T G 0.100244 -2.3641e-05
22:47683805 C T 0.888509 5.8126e-05
22:47685036 C T 0.247319 2.2041e-05
22:47686689 A G 0.026833 -1.0446e-05
22:47687618 C T 0.933538 -2.1029e-06
22:47706426 G A 0.035120 -1.6062e-05
22:47709168 A G 0.050589 -4.2694e-06
22:47710815 A G 1.258514 -7.5265e-06
22:47715712 T C 0.075764 3.3229e-05
22:47720973 T C 0.939874 9.6366e-06
22:47724889 T C 0.030641 -1.0797e-05
22:47726045 T C 0.189511 -1.3433e-05
22:47729046 T C 0.031546 2.2443e-05
22:47730582 A G 0.081727 -7.5254e-08
22:47737683 A C 0.040586 -1.9007e-05
22:47747733 T C 0.038489 -2.0312e-05
22:47748764 A G 0.207661 -2.2339e-05
22:47748958 T C 0.044429 -5.0293e-06
22:47748991 T G 0.323719 1.5808e-05
22:47749480 T C 0.023805 -1.4531e-05
22:47749697 C G 1.068776 -2.0316e-05
22:47752282 C T 0.787648 2.9101e-06
22:47753575 G A 1.145585 -2.5793e-05
22:47757237 G A 0.050849 8.5907e-06
22:47763424 C T 1.049057 -1.3145e-05
22:47766183 A G 0.601477 -3.5614e-05
22:47766219 T C 0.305952 -1.7500e-05
22:47766657 T C 1.010377 4.3709e-05
22:47768842 A G 0.112981 3.4948e-05
22:47768926 G A 0.520465 -3.8001e-05
22:47770118 T C 0.093853 1.9676e-06
22:47771157 G A 1.902408 1.1827e-05
22:47774429 C T 0.299379 -1.1792e-05
22:47777675 T C 0.041125 1.4080e-05
22:47779758 T C 0.525110 -2.2862e-05
22:47783551 A C 0.025882 1.6502e-05
22:47785456 A G 0.027476 4.5537e-05
22:47797599 C T 0.675538 1.8543e-05
22:47800416 T C 0.094366 -1.4511e-05
22:47800559 G A 1.701270 -5.6859e-06
22:47805677 C T 0.669189 2.3707e-05
22:47806356 C T 0.668455 -1.4429e-05
22:47811675 T C 0.295594 -2.2526e-05
22:47817880 T C 0.054955 -2.4394e-06
22:47821024 C G 0.624649 -9.3155e-06
22:47821952 G A 0.152281 1.3068e-05
22:47825692 A C 0.081853 -2.1870e-05
22:47830777 T C 0.860465 1.6809e-05
22:47837495 C T 0.049697 -1.6650e-05
22:47839090 T C 1.331392 -8.7857e-06
22:47842948 A G 0.727474 -1.3398e-05
22:47851349 A G 1.241197 3.2054e-05
22:47851757 G A 0.120109 4.2433e-06
22:47852481 T G 0.059837 -8.8187e-06
22:47852696 C T 0.040550 -2.4476e-05
22:47853167 A G 0.022442 2.6173e-05
22:47857356 A G 0.030537 -1.0399e-05
22:47857537 C T 0.698661 -3.6380e-06
22:47861355 C T 0.077163 -1.9832e-05
22:47864743 T C 0.028216 2.6902e-06
22:47871236 A C 1.665466 1.2829e-05
22:47874082 A G 0.044452 6.5621e-06
22:47874672 A G 0.696966 5.6622e-06
22:47875335 C T 0.071606 1.0189e-05
22:47876012 G A 0.063599 -4.3964e-05
22:47890514 A C 0.020484 1.3583e-05
22:47890957 T C 0.065085 -5.1831e-07
22:47893053 A G 0.239234 4.2059e-05
22:47893794 T C 0.560346 -3.0878e-05
22:47894506 T C 0.036285 4.2359e-06
22:47896174 C A 0.086144 -1.8779e-05
22:47901562 A G 0.802053 2.9193e-06
22:47909753 A G 0.025619 3.2592e-05
22:47921223 G A 0.044900 -7.0240e-05
22:47935365 C T 1.385335 -1.9858e-05
22:47938564 C T 0.941487 -1.0248e-05
22:47939539 C T 1.391249 -2.0402e-05
22:47940428 G C 0.652862 -1.2950e-05
22:47941280 T C 0.059590 -4.3019e-05
22:47942207 G A 0.073242 2.9246e-06
22:47942764 T C 0.108992 -1.6138e-05
22:47943536 A G 1.205704 -3.6410e-06
22:47943796 C G 0.024253 1.8316e-05
22:47944605 G A 0.251178 3.9048e-05
22:47946836 T C 0.035795 3.2516e-05
22:47948588 A G 0.532134 2.7457e-06
22:47957146 T C 0.063349 3.6405e-05
22:47957517 C T 0.227289 -2.0252e-06
22:47961708 G T 0.988000 2.4371e-05
22:47962574 T G 0.033406 -1.4718e-05
22:47965784 G A 0.356762 -4.5793e-07
22:47967693 G A 0.454539 7.0059e-06
22:47983376 C T 0.586631 3.7099e-05
22:47983952 G A 0.212043 3.5052e-06
22:47984014 T C 0.046662 -6.4459e-06
22:47986332 T C 1.634726 -4.1532e-06
22:47989993 G A 0.275726 2.5521e-05
22:47990424 A G 0.048980 2.2228e-05
22:47990929 C T 0.671808 4.3323e-05
22:47993409 A G 0.061869 1.6709e-05
22:47995960 A C 0.078302 -5.8413e-06
22:47996914 C T 0.887714 -3.6099e-06
22:47997712 T C 0.023750 -6.8873e-07
22:47998771 G A 0.786019 -2.5716e-05
22:48002802 A G 0.348238 1.7639e-05
22:48010425 A C 0.026233 -7.5662e-06
22:48011102 C A 1.096180 -3.9381e-06
22:48011897 C T 0.932363 -4.1805e-07
22:48016110 A G 0.090279 -4.1109e-06
22:48016198 A G 0.205568 3.7986e-07
22:48018815 A G 1.161814 -1.5777e-05
22:48020614 T C 0.080026 5.2081e-06
22:48023241 T G 1.151392 -3.0760e-05
22:48023297 G A 0.541910 2.2261e-05
22:48025787 G A 0.035399 -6.2494e-06
22:48025855 T C 0.125389 1.6133e-05
22:48032189 T C 0.077643 -2.3906e-05
22:48034233 C A 0.170532 -1.4908e-05
22:48036803 G A 0.319821 7.0824e-06
22:48036950 C T 0.048957 -2.0624e-06
22:48049599 A G 1.682247 -8.1321e-06
22:48050793 A G 0.577744 -1.3355e-05
22:48060420 T C 0.084466 1.1285e-05
22:48064848 T G 0.182224 4.1746e-05
22:48071492 T C 0.073193 7.2522e-06
22:48081052 T C 1.693260 -1.7973e-05
22:48081385 T G 0.028479 -5.1582e-06
22:48084888 G A 0.046230 -9.6449e-06
22:48088184 G A 0.628327 5.7980e-06
22:48092504 G T 0.274071 3.6332e-06
22:48095310 C T 0.715390 1.1073e-05
22:48122410 T C 0.152651 6.6857e-07
22:48132588 T C 0.482959 -9.6436e-06
22:48135065 C T 0.125552 6.7402e-06
22:48137302 G A 0.284114 2.2555e-07
22:48154645 C T 0.147263 2.2275e-06
22:48155272 C T 0.163885 6.6031e-06
22:48158986 G A 0.879294 1.4188e-05
22:48159634 A G 0.150535 2.4282e-05
22:48162458 A G 0.057049 1.3235e-05
22:48175326 G A 0.088137 -2.9407e-05
22:48178135 T C 0.161688 1.1259e-05
22:48179634 C T 0.406793 5.9824e-06
22:48181208 T C 1.321645 -1.1106e-05
22:48181793 C T 1.726189 -1.3889e-05
22:48184082 T C 0.029845 6.2420e-06
22:48188349 A G 0.400412 -4.5275e-06
22:48190895 T C 0.109543 -1.8506e-05
22:48195714 T A 0.380726 -1.3730e-05
22:48196529 A G 0.021546 -3.0207e-07
22:48201985 T A 0.058412 -2.1483e-05
22:48202028 G A 0.236812 -3.4817e-06
22:48202090 T C 0.482969 -5.5762e-05
22:48203874 C T 0.612854 -8.1025e-06
22:48207318 T C 0.215961 3.4973e-05
22:48209008 T G 0.482317 -5.9703e-05
22:48209288 T C 1.789223 -2.7716e-06
22:48212661 T C 0.307110 1.8413e-05
22:48213535 G A 0.180471 -1.4445e-05
22:48213904 G C 0.620716 -1.1965e-05
22:48214001 C T 0.824576 -4.1906e-06
22:48214606 A G 1.128658 -1.4280e-05
22:48215904 A G 0.890388 1.7814e-05
22:48216060 A G 0.100166 -3.5415e-05
22:48218683 T C 0.024921 -4.3199e-05
22:48218952 A G 0.308999 1.6801e-05
22:48220460 T C 0.835521 8.2186e-06
22:48225753 A C 1.226393 7.2239e-06
22:48227923 G A 0.514937 2.7064e-06
22:48230882 T C 0.535357 -3.1765e-06
22:48230941 C A 1.740308 1.4767e-05
22:48234164 G A 0.335573 -1.0813e-06
22:48238436 G A 0.328546 -3.4911e-06
22:48238803 G A 0.035474 1.3204e-05
22:48240861 T C 0.215857 2.7311e-05
22:48242639 G A 0.127788 1.8964e-05
22:48248892 T C 0.412989 6.6457e-06
22:48250952 A G 0.020462 -6.9880e-06
22:48253996 G A 0.281543 1.6137e-05
22:48256537 T C 0.076189 -2.8873e-05
22:48262109 C T 0.106239 -1.6973e-05
22:48269512 C T 0.261020 1.0559e-05
22:48270766 C T 0.465795 -1.7236e-05
22:48271771 A G 0.524301 1.2403e-04
22:48271961 A G 0.889499 7.0039e-05
22:48273871 C T 1.545386 8.0375e-05
22:48276700 T C 0.533607 4.1986e-05
22:48281227 C T 0.209314 -3.9497e-05
22:48282309 C G 1.008102 2.7279e-05
22:48282343 T C 0.422967 2.9583e-05
22:48283397 C G 0.130823 8.6860e-06
22:48284296 A G 0.120199 -6.5217e-05
22:48284514 A G 0.061953 -2.0958e-05
22:48285991 T C 0.057409 -1.7186e-05
22:48287937 C T 0.080620 -1.3240e-05
22:48288393 G A 0.358034 4.1334e-05
22:48289065 A G 0.137824 2.7157e-05
22:48293220 C T 0.096099 1.3876e-05
22:48297953 C T 1.007637 2.2957e-05
22:48305313 T C 1.205620 4.2132e-05
22:48310032 A C 0.098219 1.6846e-05
22:48311481 A G 0.316715 5.3829e-06
22:48311561 G A 0.047967 2.9496e-05
22:48312904 A G 0.067318 -6.4666e-07
22:48315773 T C 0.629411 1.4633e-05
22:48319298 G A 0.116739 -1.2053e-05
22:48319386 T C 0.042046 -8.2977e-06
22:48320482 C A 0.069983 1.9463e-05
22:48320652 T C 0.031809 3.3886e-06
22:48324774 T G 1.069896 2.0307e-06
22:48337657 A G 0.050164 2.2941e-05
22:48341265 C T 0.043208 -1.3560e-05
22:48343389 A G 0.860277 1.3208e-05
22:48345387 A G 0.154229 1.5504e-05
22:48345524 A C 0.048863 1.5509e-05
22:48350838 A C 0.027369 6.8538e-06
22:48352440 T C 0.039953 8.7050e-07
22:48353839 A C 0.130109 3.6321e-06
22:48358891 T C 0.127152 3.4963e-05
22:48360173 T G 0.210576 2.4578e-05
22:48360501 G A 0.115999 8.7950e-06
22:48360579 T C 0.164914 3.6957e-06
22:48362290 G A 0.508316 8.1132e-05
22:48362914 C A 0.318760 8.8024e-05
22:48367070 T C 0.040109 1.3834e-05
22:48371084 C G 1.017764 -2.1349e-04
22:48371416 G A 0.190316 6.0621e-05
22:48371721 C T 0.179361 -2.5345e-05
22:48382337 C G 1.953568 2.5364e-05
22:48387242 T C 0.034971 1.9673e-06
22:48387302 A G 0.076553 -5.9176e-05
22:48387670 A G 0.358018 2.3210e-05
22:48390279 C T 0.044672 1.8156e-05
22:48391114 A G 0.033912 -1.3907e-05
22:48391438 A G 0.137178 5.2904e-05
22:48393657 T C 0.030845 4.2320e-05
22:48394746 T C 0.200430 -9.3919e-06
22:48396779 G A 0.115597 3.1155e-05
22:48397623 A G 0.135328 -7.4305e-06
22:48402900 T C 0.032348 4.9461e-05
22:48403186 A G 0.094090 5.4801e-06
22:48412585 A G 0.036616 1.3036e-05
22:48413953 T C 0.085466 -1.9145e-05
22:48415446 C T 1.179637 -4.5136e-05
22:48418375 G C 0.106596 1.3166e-04
22:48421654 T C 0.080247 -5.7750e-05
22:48427571 G A 0.036337 -2.3521e-05
22:48446316 C A 1.098754 -1.2615e-05
22:48447699 G A 0.460524 1.2314e-05
22:48451901 G C 0.465945 1.8945e-05
22:48452417 A C 0.054601 -4.0486e-05
22:48453591 C A 1.034364 -4.4173e-05
22:48457140 G T 0.897857 4.9698e-05
22:48459497 C T 0.394287 -2.9566e-05
22:48459895 A G 0.040914 -4.7715e-07
22:48460730 T C 1.933977 -4.5112e-06
22:48462140 C T 0.137467 3.9307e-06
22:48471352 C T 0.357317 -1.5090e-05
22:48472929 T C 1.963001 7.9989e-06
22:48473412 G A 0.032634 2.3538e-05
22:48477022 T C 0.691429 2.3750e-05
22:48478369 C T 1.648977 -3.2897e-06
22:48479630 C G 0.295383 3.0657e-05
22:48481465 A G 0.648795 2.8259e-05
22:48483385 T C 0.184246 6.7242e-06
22:48483514 T C 0.072207 8.7226e-05
22:48483558 T C 0.991369 -1.2087e-05
22:48484761 T C 0.269942 -8.6835e-05
22:48485914 T G 0.029910 2.5264e-05
22:48487437 G C 0.025746 -1.5188e-05
22:48490953 A G 0.356973 6.6068e-06
22:48491160 T C 0.731560 1.1117e-05
22:48491227 T C 0.020079 5.4398e-06
22:48493922 C G 1.941371 -1.5358e-05
22:48494525 T G 1.667007 2.6991e-06
22:48495161 T C 0.046230 -3.1287e-05
22:48496616 A C 0.032111 3.8262e-05
22:48500479 G T 0.421922 -2.2260e-05
22:48501358 C A 1.051962 -1.0280e-05
22:48501694 A C 0.951994 4.3271e-05
22:48509151 T C 0.049463 -1.3811e-05
22:48511034 T C 0.200287 -2.0702e-05
22:48511375 T C 0.782358 2.8973e-05
22:48512606 T C 0.483609 3.7980e-05
22:48514561 A G 0.077095 -2.2110e-05
22:48519794 C T 0.807039 2.4840e-05
22:48521434 A G 0.074725 6.1845e-06
22:48529399 A G 0.036827 1.2592e-05
22:48530770 C T 0.836034 3.7280e-05
22:48531173 A T 1.422042 3.5264e-05
22:48533127 A G 0.043462 2.0617e-06
22:48534015 G A 0.022159 6.3419e-06
22:48537775 G A 0.851886 -3.3331e-05
22:48543566 T C 0.974653 -5.1730e-05
22:48547060 T C 0.828763 -2.5896e-05
22:48548256 G A 0.122708 -4.5938e-07
22:48552601 T C 0.132138 -1.7283e-05
22:48560111 T C 0.648643 9.9568e-06
22:48562589 C T 0.538031 -4.3866e-05
22:48562901 T C 0.021718 -7.7582e-06
22:48579318 G C 1.195704 1.3420e-05
22:48580665 A G 0.046866 -3.8593e-06
22:48581056 A G 0.118408 9.9324e-06
22:48584919 T C 0.357729 -9.4268e-05
22:48588489 G C 0.457928 -1.7226e-05
22:48592346 G A 0.700232 -7.6512e-06
22:48593037 C T 0.474504 -6.3896e-06
22:48594309 A G 0.547136 -1.5315e-05
22:48600287 T C 0.022396 7.2640e-06
22:48600677 T C 0.225874 -1.1842e-05
22:48602385 G A 0.053335 -2.1388e-05
22:48603424 T C 0.261958 -3.6064e-06
22:48605975 A C 0.144267 -2.1669e-06
22:48607014 A G 1.223634 -3.2417e-05
22:48607847 A G 0.076235 2.9550e-05
22:48620639 A G 0.207184 1.5133e-05
22:48620987 T G 0.192286 -2.4628e-05
22:48622929 T C 0.030981 1.5874e-05
22:48624809 T G 1.509708 -8.6099e-06
22:48624902 A G 0.233651 -2.7272e-05
22:48626250 A G 0.186794 2.5123e-05
22:48631939 C T 0.037713 5.8378e-06
22:48633539 A G 0.350134 -9.9070e-05
22:48635445 C G 0.021384 1.9523e-05
22:48636428 T C 0.038866 4.9049e-05
22:48636757 A G 0.211375 -4.0790e-05
22:48639993 G A 1.317049 -1.2328e-05
22:48640149 G A 0.284094 -1.6412e-06
22:48640884 A G 0.061466 1.8721e-05
22:48643854 G A 0.440390 -8.9951e-06
22:48645780 G A 0.059765 -6.4613e-06
22:48649223 A G 0.147828 1.7300e-05
22:48649830 C T 0.387399 3.2992e-05
22:48651368 T C 0.040290 -1.0097e-05
22:48651520 T C 0.137234 2.5347e-05
22:48651997 G T 0.626097 2.1112e-05
22:48652184 G T 0.092711 9.0495e-06
22:48653270 G T 1.764846 -2.0273e-05
22:48653779 A C 0.375396 -5.3664e-05
22:48654123 A G 0.401178 1.0870e-05
22:48655892 C G 0.917601 2.6597e-05
22:48657382 C T 0.031566 -3.1052e-05
22:48658601 T C 0.043686 -1.5415e-06
22:48658891 T G 0.064621 -4.9161e-06
22:48659880 T C 1.553806 5.3664e-05
22:48662538 C T 0.274973 9.0242e-05
22:48667212 G A 0.057425 -8.7589e-08
22:48671159 T C 1.627382 1.3094e-05
22:48671976 G C 0.479405 -1.8120e-05
22:48674867 C T 0.239578 2.3833e-05
22:48674928 T C 0.814011 3.2159e-05
22:48680689 T C 0.038181 -2.9907e-05
22:48681770 C T 0.791128 3.4533e-05
22:48687509 C T 0.353831 -3.2262e-05
22:48688124 T C 0.994417 -5.8757e-05
22:48692033 T C 0.436090 3.6081e-05
22:48692553 G T 1.843561 1.9383e-05
22:48693953 T C 0.579159 -2.0022e-05
22:48696357 T C 0.022886 1.8995e-05
22:48698117 C T 1.010318 2.4552e-05
22:48698372 A G 0.179024 -3.3427e-05
22:48699617 T C 0.440306 7.6573e-06
22:48701826 G A 0.088715 -1.2599e-05
22:48701985 A G 0.390424 -2.6804e-05
22:48703874 T C 0.505421 3.2910e-05
22:48705432 T C 0.035204 8.4477e-06
22:48705699 T C 0.048957 2.2432e-05
22:48707427 C T 0.542563 -2.6666e-05
22:48708906 G A 1.796970 -3.1554e-06
22:48709206 A G 0.495294 -2.8698e-06
22:48712481 C A 0.390242 -3.6381e-05
22:48713074 A G 0.091604 -3.7536e-05
22:48715166 T C 0.189163 -9.0570e-06
22:48717026 A G 1.072015 -1.7154e-05
22:48717568 T C 0.263594 2.9829e-05
22:48717791 C G 0.184921 -1.5279e-05
22:48719458 C A 0.368333 -2.0830e-05
22:48720236 T G 0.035980 5.5086e-05
22:48721585 C T 0.571265 -1.6039e-05
22:48722383 T C 0.369937 -7.3561e-06
22:48723377 C T 0.072323 4.4342e-05
22:48723660 T C 0.196973 3.5489e-05
22:48725278 T C 0.051216 6.6346e-06
22:48725319 G A 0.049739 -1.3615e-05
22:48726636 C T 0.358570 -1.0968e-06
22:48729670 A G 0.102971 -5.8841e-06
22:48733025 A G 0.519365 -3.9298e-05
22:48738133 G T 0.172493 2.2633e-05
22:48738921 C T 0.139606 3.8318e-05
22:48739642 G A 0.855911 1.6061e-05
22:48741798 G A 0.786509 -5.4454e-06
22:48742097 A C 0.627785 7.0473e-07
22:48745675 T C 0.197158 1.4594e-05
22:48746037 G A 0.069094 -2.7741e-05
22:48747097 C T 0.570376 -5.8461e-05
22:48747116 T C 0.074852 -1.2583e-05
22:48749663 T C 0.172129 -1.7332e-05
22:48749869 A G 0.678173 3.2545e-06
22:48750445 G A 0.426962 -4.7362e-05
22:48752757 A G 0.098176 -3.8071e-05
22:48753651 C A 0.511146 -6.7144e-06
22:48756775 A G 0.032001 9.1094e-08
22:48759735 G T 0.388889 -4.2625e-05
22:48763733 C A 0.349300 -1.5552e-05
22:48766172 C T 0.105882 -3.4052e-06
22:48773177 A C 0.078069 -1.5837e-05
22:48773268 G A 0.105483 2.5722e-05
22:48775800 C T 0.358235 2.7520e-05
22:48793605 C T 0.069990 1.0119e-05
22:48797962 T C 0.294695 7.1877e-06
22:48799297 A G 0.023289 -3.1851e-05
22:48799877 A G 0.061427 6.4683e-06
22:48800032 A C 0.024357 9.0881e-06
22:48803250 G C 0.074326 -1.3126e-05
22:48803912 G A 0.307474 1.8207e-05
22:48806386 A G 0.369183 1.8020e-05
22:48807485 A C 0.310376 1.8420e-05
22:48810119 C T 0.383407 2.6677e-05
22:48810817 T C 0.075884 -2.6796e-05
22:48811095 G A 0.545227 -7.5340e-06
22:48811874 A C 0.275012 -1.7014e-05
22:48811946 C T 0.825216 -2.8982e-05
22:48812690 C T 1.734141 -2.1508e-06
22:48814168 C T 0.022724 -2.2223e-05
22:48815311 C T 1.874581 2.6311e-05
22:48816010 A C 0.139067 2.2663e-05
22:48817460 T C 1.715565 -7.4707e-06
22:48819532 T C 0.093658 4.7549e-06
22:48820110 T C 0.042952 -1.1371e-05
22:48822619 C T 1.391914 9.3647e-06
22:48823192 C A 0.747874 -4.1907e-05
22:48823357 G A 1.072836 -7.2268e-05
22:48826019 A G 0.030196 5.3165e-06
22:48828659 C A 0.094217 2.5248e-06
22:48831652 T C 0.023204 8.0078e-06
22:48834199 A G 0.020251 8.1234e-06
22:48835774 G A 0.054699 1.1368e-05
22:48836042 G A 0.295607 -2.1741e-05
22:48836167 T C 0.337076 -2.0023e-05
22:48836425 C T 1.487990 4.7093e-06
22:48837713 C T 0.391664 -1.6451e-05
22:48837907 A G 0.290609 -2.4274e-05
22:48838345 G A 1.650253 -9.6201e-06
22:48840428 A C 0.974536 2.2974e-05
22:48842336 A G 1.192575 1.4824e-05
22:48842959 A G 0.060333 -5.3372e-05
22:48844608 A G 0.034195 -7.7154e-06
22:48844751 C T 1.591721 -8.8681e-06
22:48850942 T C 0.230213 -3.6287e-05
22:48851612 T C 1.295867 1.9822e-05
22:48852587 T C 0.030644 1.0493e-05
22:48855545 G A 1.630963 5.3158e-06
22:48863114 T C 0.342853 -6.4772e-05
22:48864678 G A 0.206308 5.4762e-06
22:48871294 G A 0.021643 -1.1459e-05
22:48874310 T C 0.855496 2.7626e-05
22:48875887 A C 0.192026 -7.8755e-06
22:48879513 T G 0.250581 -2.1352e-05
22:48881308 A G 0.152791 -2.4554e-05
22:48881573 A G 0.267907 9.5069e-06
22:48883081 C T 0.402022 -3.3747e-05
22:48892542 C T 0.648308 1.1658e-05
22:48902721 A G 0.211706 2.7701e-05
22:48903245 A G 0.753295 1.1813e-06
22:48903278 C T 1.494200 1.8136e-05
22:48905011 T C 0.585680 -8.8660e-06
22:48911133 A G 0.034331 -3.1776e-06
22:48912283 T C 1.680734 8.9673e-06
22:48912830 C T 0.731924 -3.7962e-05
22:48915877 A G 0.183483 4.4750e-07
22:48917237 C T 1.877227 1.5420e-05
22:48923123 G T 0.569039 3.7824e-05
22:48923158 T C 0.056588 -5.4023e-06
22:48924009 G A 0.052871 2.1294e-05
22:48928215 G A 0.782877 -1.1416e-05
22:48929569 G A 0.786645 -1.4629e-05
22:48930023 C A 1.316647 -4.1527e-05
22:48930780 T C 0.080256 -1.5692e-06
22:48932198 A G 0.183727 -8.6783e-06
22:48934772 G A 0.031394 3.8887e-06
22:48934807 G C 1.570370 7.2588e-06
22:48935077 C A 0.128801 2.4091e-05
22:48936043 C T 1.366522 1.6983e-05
22:48940506 T G 0.023454 2.9726e-06
22:48940553 C T 1.382017 7.0302e-06
22:48940915 C G 1.311531 1.9126e-05
22:48942339 T C 0.184395 6.0458e-06
22:48948772 A G 1.381469 2.1364e-05
22:48949588 T C 0.030316 4.1987e-05
22:48954362 C T 1.603951 3.9160e-05
22:48955755 G C 0.065644 -3.6851e-06
22:48955855 A G 0.171623 -1.9850e-05
22:48959092 C T 0.555711 2.3173e-05
22:48965726 C T 0.645897 -2.3431e-05
22:48968070 C T 0.467532 -3.2005e-05
22:48970145 C T 0.074479 -6.0970e-06
22:48974388 G A 0.626762 -1.7476e-05
22:48974855 G A 0.212647 2.6270e-06
22:48975696 T C 0.046376 -2.2757e-06
22:48975875 A G 0.032390 -5.2595e-06
22:48976839 C T 0.461952 -6.7242e-06
22:48977546 C T 0.129719 2.9667e-05
22:48982563 G A 0.118382 -2.1420e-05
22:48982923 G T 0.041858 -1.6226e-05
22:48985751 T A 0.201403 -6.3244e-05
22:48988885 A G 0.788346 -3.6860e-05
22:48991385 T C 0.576446 9.4700e-05
22:48993874 T C 0.325637 -9.8876e-06
22:48994925 T C 0.021880 -7.7385e-06
22:48995974 G A 0.678903 -2.3070e-05
22:48997049 G C 1.797097 -1.6915e-05
22:48998731 A G 0.056107 1.7702e-05
22:48999909 G A 0.837770 -3.9441e-05
22:49004050 G A 0.243161 -1.2898e-05
22:49004504 G A 1.357508 3.2486e-05
22:49006523 A G 0.591983 -1.1538e-05
22:49006685 A G 0.075813 -1.3435e-05
22:49007057 G A 0.625393 -2.6814e-05
22:49009460 G A 0.095414 -1.1902e-05
22:49009819 T C 0.175080 -1.1395e-05
22:49010580 T C 0.439975 1.0991e-05
22:49011448 T C 1.229555 -1.7936e-05
22:49012304 T C 1.297616 3.5772e-05
22:49012520 C T 1.883007 -2.4322e-05
22:49013430 C T 0.039554 -2.4812e-05
22:49014430 A G 0.094096 3.4544e-05
22:49014565 A G 1.344265 2.5560e-05
22:49018761 T C 0.046406 -9.2324e-06
22:49019712 A G 0.020923 2.5658e-06
22:49020281 A G 1.150457 -3.4447e-05
22:49021757 G T 0.074167 4.4582e-05
22:49027559 T C 0.190514 -2.7627e-05
22:49027661 T C 0.678037 1.1158e-05
22:49027842 A G 0.123195 1.8612e-05
22:49028180 A C 0.277430 -3.3894e-05
22:49028388 T C 0.052712 2.5141e-06
22:49033025 T C 0.063177 -2.5231e-05
22:49033207 C T 1.571376 -9.4681e-06
22:49033350 T C 0.163401 -4.3516e-05
22:49036323 T C 0.044380 -1.6648e-05
22:49039797 T C 0.318065 -1.7339e-05
22:49040666 G A 0.112994 -1.5258e-05
22:49041016 A G 0.038155 -3.4606e-06
22:49044813 C T 0.909766 -1.3625e-05
22:49049468 A G 0.044961 -1.9139e-05
22:49053339 G A 1.405618 -5.0612e-07
22:49056207 G A 0.063281 1.4045e-05
22:49058779 C T 0.485537 2.0855e-05
22:49059651 G T 0.228013 1.8285e-05
22:49059945 T C 0.283276 9.0591e-06
22:49062010 A G 0.577890 -4.6947e-05
22:49065386 A G 0.805786 -1.0296e-05
22:49065704 G A 0.046769 -1.1956e-05
22:49066878 C A 0.443351 1.2762e-05
22:49067777 G A 1.531958 -8.8497e-06
22:49076564 A G 1.491921 2.6138e-05
22:49077113 T C 0.180601 -2.3903e-06
22:49077114 A G 0.237945 -5.5131e-05
22:49078291 A G 0.030154 3.1060e-05
22:49080367 T C 1.406832 -5.0545e-06
22:49086215 G A 1.176476 -1.0488e-05
22:49086346 A G 0.034636 -1.5468e-05
22:49086481 T C 0.472803 -9.6653e-06
22:49087185 T C 0.188453 -6.5869e-06
22:49091922 A G 0.413801 -3.5810e-05
22:49095071 G A 1.164456 1.1761e-05
22:49099521 C G 0.158640 1.0003e-04
22:49099888 C T 0.553241 5.2108e-06
22:49103015 G A 1.458931 3.6792e-05
22:49106683 G A 0.623423 1.9451e-05
22:49107108 C T 0.118051 -5.4307e-06
22:49107173 T C 0.199927 -4.5654e-05
22:49118535 G A 0.063625 -2.5601e-05
22:49118657 G A 1.014781 2.0800e-06
22:49121062 A C 0.421321 2.7023e-05
22:49121611 T G 0.156433 -2.2712e-05
22:49128427 G A 0.426206 2.8195e-05
22:49129242 G A 1.460248 4.5707e-05
22:49129966 C G 0.021663 5.0386e-05
22:49134478 A G 0.411980 2.8828e-05
22:49136313 T G 0.153541 -2.2194e-05
22:49142472 G C 0.022195 5.9014e-05
22:49144990 A C 0.348297 -2.9093e-06
22:49145128 T C 0.161025 1.2058e-05
22:49146379 T C 0.098637 -4.9219e-06
22:49150068 A G 0.124948 -5.3295e-06
22:49150324 A G 0.052300 -5.0939e-05
22:49153809 A G 0.020312 -1.3547e-05
22:49156238 A G 0.524512 5.7079e-06
22:49157487 G A 0.357823 -7.3190e-06
22:49158148 T C 0.088631 -5.6230e-06
22:49168308 T C 0.056039 -1.4431e-05
22:49171081 A G 0.037460 1.2789e-06
22:49171558 T C 0.544370 2.3574e-06
22:49173434 T C 0.441588 1.8722e-05
22:49175818 C T 0.483057 -3.4264e-05
22:49176220 T C 1.131316 6.2408e-06
22:49178339 G T 0.062820 -1.2575e-05
22:49178942 T C 1.864662 1.6590e-05
22:49179546 T C 0.928676 6.3767e-05
22:49179673 A G 0.045773 -1.4957e-05
22:49180915 A G 0.614889 -1.1330e-05
22:49181676 G A 0.237809 4.6634e-06
22:49181804 A G 0.116184 2.1657e-06
22:49186345 A G 0.048772 2.2866e-05
22:49186616 T C 0.215932 -1.5302e-05
22:49187263 C G 1.800219 5.1779e-06
22:49189650 C T 0.724131 -6.0741e-06
22:49191060 G T 0.025373 -9.0638e-06
22:49192464 C T 0.963686 -5.4805e-07
22:49193763 A G 0.038512 -2.9860e-05
22:49195080 A G 0.100832 4.7194e-05
22:49196743 C G 0.096625 3.0638e-05
22:49201452 G A 0.057425 1.9635e-05
22:49201704 T C 0.755946 -1.9248e-05
22:49202344 T C 0.089922 1.4044e-05
22:49202800 T C 1.539375 2.7828e-05
22:49203076 C T 0.116463 5.3699e-06
22:49203159 C A 0.077010 -1.6128e-05
22:49203354 G A 0.368447 4.8658e-05
22:49204012 G A 1.041177 -1.9955e-05
22:49204866 C T 0.243320 1.7894e-05
22:49206565 C T 0.031319 3.8753e-05
22:49207381 A G 0.568691 -1.2843e-05
22:49208132 A G 0.202157 4.8007e-05
22:49210125 T G 0.061116 2.7910e-05
22:49214655 A C 0.392975 -1.3936e-05
22:49218868 G T 0.051729 -1.5357e-05
22:49220600 T C 0.039054 -1.9833e-05
22:49223296 C T 1.186025 -2.8954e-05
22:49223683 T C 0.204075 3.4287e-05
22:49229027 A G 0.090860 3.6791e-06
22:49230481 T C 0.346219 -3.9397e-05
22:49241664 G A 0.130404 -1.4918e-05
22:49251430 C T 0.032958 -5.9174e-06
22:49254334 G C 0.184954 -1.9940e-05
22:49254512 G A 0.797590 5.0291e-05
22:49257587 A G 0.308509 -3.0334e-05
22:49261106 T C 0.121972 -5.2536e-06
22:49262003 G A 0.065488 3.0982e-06
22:49262021 T C 0.071077 -1.6509e-05
22:49262584 T C 0.066371 -4.4189e-05
22:49262840 C T 0.051420 -2.1638e-05
22:49263108 A G 1.360550 1.4093e-06
22:49263117 G T 0.109092 2.2122e-05
22:49263275 A C 0.106307 4.9296e-06
22:49264034 A G 0.562242 1.4374e-05
22:49266164 T G 0.453159 5.8974e-06
22:49268243 A G 0.315348 -7.5791e-05
22:49269756 C T 0.078104 -1.0966e-05
22:49270317 C T 0.941815 9.0577e-06
22:49270838 T C 0.052128 5.4914e-08
22:49272303 C A 0.066134 2.8452e-05
22:49273804 C T 0.506161 1.8930e-05
22:49275085 G T 0.137071 2.4021e-05
22:49279094 A G 1.389301 -3.5781e-05
22:49279149 A G 0.049184 -6.7950e-06
22:49282480 A G 1.319305 -2.2231e-05
22:49282783 G T 0.323531 -1.4460e-04
22:49285596 C A 0.164505 -5.9934e-07
22:49286706 A G 0.080561 1.1803e-04
22:49290992 A G 0.041151 1.7711e-05
22:49294205 G A 0.957700 -7.8743e-05
22:49295721 A G 0.065043 -6.8318e-05
22:49298491 C T 0.125711 2.1869e-05
22:49300023 C A 0.324437 -1.0168e-04
22:49300692 A G 0.185580 1.7289e-05
22:49302010 C T 0.231992 -4.7996e-04
22:49302125 T C 0.192624 -4.7058e-05
22:49302487 T C 0.384309 1.8296e-05
22:49305099 T C 1.027963 -1.8406e-05
22:49313096 A C 0.094850 -7.8214e-06
22:49313689 T C 0.366191 -5.2760e-05
22:49317605 A G 0.363711 -2.3390e-05
22:49317614 G A 1.894446 3.4177e-05
22:49317742 T C 0.169594 2.1059e-05
22:49324829 T C 1.511257 2.6278e-05
22:49325724 A G 0.417488 3.6630e-05
22:49328677 T C 0.251798 6.5407e-06
22:49332882 G A 0.235004 1.7302e-05
22:49334199 A G 0.057153 -9.3190e-06
22:49335065 T C 0.110605 -1.1717e-05
22:49335230 T C 1.255453 1.7787e-05
22:49335738 G A 0.354863 -1.9037e-05
22:49338771 A C 0.880102 1.4944e-05
22:49339311 A C 0.021435 1.7740e-05
22:49339524 A C 0.655478 1.0497e-05
22:49340193 T C 0.028605 7.1700e-06
22:49340712 T C 0.027174 9.3483e-08
22:49340866 A G 0.060762 -2.2882e-05
22:49341179 A C 0.022026 -1.0406e-05
22:49345975 G A 1.178654 4.9873e-05
22:49348060 C A 0.307425 4.1380e-05
22:49349639 G T 1.593149 3.1601e-05
22:49349694 G A 0.666631 1.4412e-05
22:49358753 G T 0.413369 -7.1801e-06
22:49360572 G A 0.232651 -5.7982e-07
22:49363362 A G 0.161649 2.5265e-06
22:49363742 A G 0.053722 1.3214e-05
22:49364481 A G 0.070590 -1.1295e-05
22:49364664 A G 0.339595 2.9537e-05
22:49366123 T C 1.305517 -6.5039e-06
22:49368792 G T 0.456172 -3.6533e-05
22:49369267 G T 0.152060 3.1217e-05
22:49369775 T C 0.097313 8.6603e-06
22:49370336 A G 0.360455 2.7728e-06
22:49370365 T G 0.058529 4.6513e-05
22:49371609 C A 0.150016 1.3801e-05
22:49372356 G C 1.485108 9.7470e-06
22:49372536 A G 0.775233 -1.8686e-06
22:49373971 A G 0.371004 -5.3801e-06
22:49374674 T C 0.050005 -5.0736e-06
22:49374935 T C 0.033075 -1.6846e-05
22:49375523 G A 0.039128 -2.2926e-05
22:49379066 T G 0.529508 -2.5542e-06
22:49380710 A G 0.164563 -4.3959e-05
22:49380753 A G 1.652268 9.5019e-06
22:49393541 A G 0.056559 -4.6064e-05
22:49396148 A G 0.806455 5.4686e-05
22:49398026 C A 0.369135 1.0059e-05
22:49399524 A G 0.137746 -1.0563e-04
22:49400521 A G 0.090354 1.0729e-05
22:49403008 T G 0.031179 5.6012e-06
22:49405743 G A 0.121988 -1.2967e-06
22:49414516 G A 1.786593 9.6651e-06
22:49415057 A G 0.123033 -6.6254e-05
22:49415376 C T 1.600348 -1.2347e-05
22:49416259 G A 0.185499 -1.6889e-05
22:49419807 T C 0.025068 2.6300e-06
22:49420391 T C 0.034971 1.0903e-05
22:49421231 A G 0.077442 -1.0200e-05
22:49422362 A G 0.039287 -2.4297e-06
22:49422915 G C 0.045906 8.5984e-06
22:49428744 A G 0.159714 -2.5853e-05
22:49430125 C T 1.576491 -2.4982e-05
22:49430916 T G 1.235848 1.9944e-05
22:49434803 A G 0.023464 -9.0897e-06
22:49437976 A G 0.312450 3.0311e-05
22:49438481 A G 0.205685 -6.9959e-06
22:49438550 C T 0.561742 2.0603e-05
22:49438931 A C 0.058762 -9.5095e-06
22:49441919 T C 1.735819 1.8251e-05
22:49443666 T C 0.191695 -2.2787e-05
22:49448476 T C 0.890690 -1.3507e-05
22:49450949 T C 0.050836 -8.2074e-06
22:49453628 G A 0.169393 -3.8818e-05
22:49454022 T C 0.071353 1.3575e-05
22:49454518 T C 0.034766 1.7430e-07
22:49459944 T G 0.093824 -6.7503e-06
22:49463151 C T 0.161477 -3.5223e-05
22:49466002 C A 0.161084 -3.0324e-05
22:49467378 T C 1.584482 2.2867e-05
22:49473220 A C 0.122523 2.8434e-05
22:49485723 A G 0.038872 5.3175e-07
22:49486950 T C 0.085651 1.0449e-05
22:49487452 T G 0.264064 -7.1239e-05
22:49488925 A G 0.119930 -9.9687e-06
22:49492784 C T 0.657367 3.5559e-05
22:49492826 G T 1.139243 5.6873e-05
22:49494989 A G 0.053813 2.7980e-05
22:49496835 G A 0.581912 1.0679e-05
22:49502199 T G 0.043916 -6.2300e-06
22:49503077 A G 0.456710 -1.4849e-05
22:49505505 G A 0.583126 5.8009e-06
22:49506554 A G 1.164102 2.6148e-06
22:49511361 G C 0.539008 1.5509e-05
22:49512800 T G 0.410412 -1.8263e-06
22:49513369 T G 0.145189 -8.6309e-06
22:49519557 C T 1.160350 5.9926e-06
22:49522723 G C 0.167933 -1.0363e-05
22:49524428 A G 0.166969 5.3166e-06
22:49526317 C T 0.030280 2.2289e-06
22:49526445 G A 0.078565 -1.1536e-05
22:49526767 A G 0.588536 -1.1137e-04
22:49527222 T C 0.087770 4.9108e-06
22:49528017 A G 0.029774 2.8649e-05
22:49528199 A G 0.335885 3.3421e-05
22:49530283 A C 0.318724 4.1119e-05
22:49530553 G C 0.381420 -1.7588e-05
22:49530818 C T 0.985991 -3.2969e-05
22:49531700 G A 0.274000 2.9692e-05
22:49533337 T G 0.041952 5.3430e-06
22:49534383 T G 0.379804 7.4608e-05
22:49537845 T C 1.119453 -9.4847e-06
22:49539530 C T 1.131962 -1.1388e-05
22:49540575 G A 0.057363 -1.1116e-05
22:49542028 G A 0.276106 4.4533e-05
22:49542221 A G 0.366652 -5.2588e-05
22:49549375 A G 0.062972 3.1383e-05
22:49549664 C G 0.601439 3.2703e-05
22:49550701 A C 0.027804 3.4607e-05
22:49552222 G A 1.659052 -3.1082e-06
22:49553568 A C 0.165196 -1.2386e-05
22:49555287 G A 0.614711 -2.4850e-05
22:49556117 A G 0.253132 4.8610e-05
22:49557359 A G 0.032056 -2.9306e-05
22:49557457 G A 0.550382 1.4259e-05
22:49557554 G A 1.913895 7.4095e-05
22:49557996 A C 0.049067 -1.9687e-06
22:49558617 G A 0.221865 4.0337e-05
22:49558756 T C 0.048941 -2.3373e-05
22:49559827 T C 0.020423 2.4666e-06
22:49560321 T C 1.284185 -5.8900e-05
22:49562666 C A 0.706314 -1.7488e-05
22:49564068 A G 0.088290 -2.0814e-05
22:49565037 A G 0.245761 -1.7827e-05
22:49565879 G A 0.047188 8.3463e-06
22:49568201 A G 0.202549 -4.9458e-05
22:49568551 C A 0.028826 -4.8693e-06
22:49568753 A C 0.166264 3.2415e-05
22:49570399 T C 0.023746 2.5367e-05
22:49572024 A G 1.835518 -3.4184e-05
22:49573360 A G 0.062209 -1.5341e-05
22:49573417 T C 0.069159 2.6156e-05
22:49573505 A G 0.636513 3.5125e-05
22:49574509 C T 1.393790 9.2910e-06
22:49575024 A G 0.226490 4.0004e-05
22:49578486 T C 0.055770 5.8426e-06
22:49579141 A G 0.164635 9.0888e-06
22:49580069 T C 1.219713 -7.9032e-05
22:49581197 A C 1.972842 -1.1981e-05
22:49585044 T G 0.283007 2.1958e-05
22:49585153 T C 0.848832 -2.3508e-05
22:49587368 A G 0.208940 -5.8036e-06
22:49590045 G A 0.061096 4.7849e-07
22:49590406 C T 0.244274 -1.2509e-05
22:49591443 T G 1.449161 -6.9239e-06
22:49592595 A G 0.151577 1.4312e-05
22:49593761 G A 0.809399 -5.5526e-06
22:49594252 C T 1.849498 -1.5704e-05
22:49594779 T C 0.621962 -8.5305e-07
22:49595020 G C 1.431860 -3.7822e-06
22:49598945 A G 1.746680 -5.9021e-05
22:49599953 T G 0.196856 5.0243e-05
22:49603484 T C 0.040258 2.5744e-06
22:49611272 C T 1.772146 -5.2273e-05
22:49612916 C G 0.028959 -2.4263e-05
22:49613664 A G 0.778579 -4.3693e-06
22:49615418 A G 0.061388 -1.8948e-05
22:49615673 T C 0.933896 4.1008e-06
22:49623181 C T 0.613526 -4.2287e-06
22:49625070 C T 0.145290 -7.0579e-05
22:49637770 C T 1.398857 1.8388e-05
22:49640785 C T 1.761708 -5.5575e-05
22:49642262 G A 0.074105 -5.1575e-06
22:49642406 C T 0.070477 -6.3533e-06
22:49643618 A C 0.601507 3.6413e-06
22:49648936 T C 0.298807 -3.2824e-05
22:49649724 T C 1.792189 -3.9244e-05
22:49650418 G T 0.174246 1.3768e-05
22:49650863 T C 0.341708 2.8319e-06
22:49651708 A G 0.870644 -1.0264e-05
22:49654459 T C 0.139278 -1.8050e-06
22:49656816 G A 1.030683 -5.3352e-06
22:49658337 T C 0.089643 9.4921e-06
22:49658926 A G 0.079636 1.4003e-05
22:49659604 A G 0.671795 6.0171e-05
22:49659772 G T 0.085979 8.1095e-06
22:49660492 C T 0.702202 9.8188e-06
22:49661169 C T 0.241859 -4.1985e-05
22:49662549 T G 1.541719 1.8465e-06
22:49662955 T C 0.898399 1.1996e-05
22:49663540 C T 0.108404 -1.5574e-05
22:49665570 A C 0.126328 -6.3282e-06
22:49665841 T C 1.269144 2.7085e-05
22:49667016 T C 0.046367 -5.6550e-06
22:49668137 G T 0.690280 5.5028e-05
22:49669743 T C 1.258296 2.2011e-05
22:49669925 G A 0.260299 2.1000e-05
22:49671484 T C 0.152658 1.8706e-05
22:49676056 C G 0.378067 1.2969e-05
22:49676835 G A 1.622472 3.1547e-05
22:49677464 A G 0.564053 -3.7893e-05
22:49678845 C T 0.112721 2.5271e-05
22:49678925 A T 1.601822 3.6234e-05
22:49680263 G A 0.716620 -2.1724e-06
22:49682956 A G 1.206454 -2.9570e-05
22:49684580 A G 0.703659 1.6060e-05
22:49686236 G A 1.623387 1.5866e-05
22:49686438 G A 0.353685 8.3996e-05
22:49686549 A G 0.110933 2.7155e-05
22:49688184 A G 0.314209 1.3727e-04
22:49689312 T C 0.787437 -4.5989e-04
22:49690620 C T 1.579033 1.4859e-05
22:49690787 T C 0.145877 -2.8457e-05
22:49692737 A G 1.053475 -7.0123e-05
22:49695267 G A 0.274824 1.7382e-05
22:49696067 C T 0.628901 9.8352e-06
22:49699362 A G 0.070399 -3.3670e-05
22:49700272 T G 1.457668 5.8944e-05
22:49701946 A G 0.059184 -1.8316e-05
22:49703976 A G 0.071301 1.2008e-04
22:49704623 G T 1.205399 1.0420e-04
22:49704647 C T 1.592772 4.2186e-05
22:49705010 C T 0.356307 -3.2338e-05
22:49706433 T C 0.881647 -3.3389e-05
22:49708224 C T 1.664291 1.3858e-05
22:49708613 G T 0.152823 1.5556e-04
22:49710581 A G 0.045101 2.9612e-05
22:49713835 G A 0.665878 -5.7439e-05
22:49718065 T C 0.151411 1.9005e-05
22:49718544 A G 0.066783 6.8642e-06
22:49720737 T C 0.032215 -1.6606e-05
22:49723435 G A 0.255735 -1.1342e-04
22:49727753 T C 0.455191 -3.8111e-05
22:49729008 G C 0.041300 -5.5462e-06
22:49739725 T C 0.089244 -4.9876e-05
22:49740513 T C 0.790436 8.5691e-05
22:49743627 G A 1.632748 2.4477e-05
22:49744569 T C 0.652752 6.5448e-05
22:49747459 A G 0.883303 2.7739e-05
22:49749332 C G 0.232362 -4.8756e-05
22:49749466 A G 0.364068 1.0180e-05
22:49751418 G T 0.503687 -1.3846e-05
22:49751699 T C 0.070227 -4.1059e-06
22:49751902 A G 0.311307 -2.6947e-05
22:49755093 A G 1.045484 2.7156e-06
22:49758918 C T 0.088309 2.4102e-05
22:49759466 A C 0.127042 3.4182e-05
22:49759981 T C 0.081084 1.1393e-05
22:49761264 T C 0.912275 5.0786e-05
22:49764048 A G 0.421493 -3.0889e-05
22:49766527 A G 0.148474 3.9942e-05
22:49771060 C T 0.151606 9.7270e-06
22:49771754 G A 0.125477 4.6403e-06
22:49774002 T G 0.026674 -3.0327e-05
22:49775182 T C 0.124987 2.5208e-05
22:49775236 C G 0.025509 -2.4220e-05
22:49777381 A G 0.108768 1.2779e-05
22:49778214 T C 0.165628 5.8244e-05
22:49779694 C T 0.120005 2.1801e-06
22:49784152 A G 0.878489 -5.4244e-05
22:49784354 C G 1.500055 -2.8156e-05
22:49785676 A G 1.698557 -2.4839e-05
22:49786251 T C 0.527346 2.6503e-05
22:49786627 T C 0.299687 3.5696e-06
22:49787647 A G 0.097930 7.3577e-05
22:49790608 A G 0.090513 -2.4223e-05
22:49795779 T C 1.379427 -5.6439e-05
22:49797301 A G 0.360780 5.6840e-05
22:49797531 A G 0.976302 -3.1726e-05
22:49800265 C T 0.282724 -1.5372e-06
22:49802082 G C 1.009815 -1.4329e-05
22:49803008 A C 1.293247 1.7404e-05
22:49806863 A G 0.826647 9.6541e-06
22:49807960 T C 0.026032 -1.9229e-05
22:49812076 T C 0.319948 2.4366e-05
22:49813536 C T 0.354925 2.2864e-07
22:49816283 A G 0.026736 -1.7491e-05
22:49818935 C T 1.804179 -2.8845e-05
22:49821345 A C 0.139905 -3.4364e-05
22:49821415 G A 0.270329 -2.3025e-05
22:49823026 A G 0.062988 1.3385e-05
22:49825954 G A 1.541060 5.8893e-06
22:49827385 T C 0.159549 -2.7306e-05
22:49828360 A G 0.236218 -3.3405e-05
22:49830851 C T 1.497673 -5.7083e-05
22:49831428 A G 1.146160 -3.4519e-05
22:49832070 C T 0.907153 -3.9465e-06
22:49833933 T C 0.045591 -3.5108e-06
22:49834624 G A 0.680121 -3.3467e-05
22:49837653 T C 0.219752 3.4274e-05
22:49839897 A G 0.152083 -1.1053e-05
22:49840871 C A 0.210865 -8.1596e-05
22:49840887 A G 0.138688 2.2808e-05
22:49840983 A G 0.065465 -2.3669e-05
22:49841070 G A 0.250045 -6.6403e-05
22:49841479 G A 0.677832 9.5345e-06
22:49843235 G C 1.530001 -2.9010e-06
22:49847501 T G 0.588975 4.5646e-06
22:49848716 C T 0.110420 -6.1974e-06
22:49849024 T C 0.366249 1.1298e-05
22:49849708 C G 0.058289 8.5870e-06
22:49849834 A G 0.058272 -7.8977e-06
22:49851212 A G 0.285298 7.7634e-05
22:49851802 G T 0.085417 -7.3288e-06
22:49853431 T C 0.089604 -2.6834e-05
22:49854803 A G 0.047779 7.0371e-05
22:49856836 G A 0.733203 6.3610e-05
22:49861033 C T 0.527096 3.0338e-05
22:49861921 A G 0.091562 -1.4548e-05
22:49865882 T C 0.175570 -1.3829e-05
22:49867931 A G 0.330870 8.7104e-05
22:49874196 C T 0.103925 -2.8515e-05
22:49877353 T C 0.136951 -1.7244e-05
22:49881321 A G 0.611514 1.3350e-05
22:49883061 G A 0.035766 6.7474e-06
22:49887527 A G 0.040161 -1.0075e-05
22:49888837 C T 0.332661 7.5907e-05
22:49889954 A G 0.203581 -9.4607e-05
22:49893188 A G 0.549843 -4.9730e-05
22:49895891 A G 0.050982 2.2415e-05
22:49901565 C T 0.310311 -2.1477e-05
22:49906692 A G 0.049911 4.0899e-05
22:49907896 A C 0.220992 4.4667e-05
22:49908804 G A 0.308840 -2.5835e-05
22:49909658 C T 0.108323 -2.3379e-05
22:49911182 C T 0.747420 -7.0592e-06
22:49911222 G T 1.246410 1.0614e-05
22:49911401 T C 0.062988 4.3468e-05
22:49911677 T C 0.551894 -1.4320e-05
22:49912379 T C 0.152051 -9.4731e-05
22:49913022 T C 1.167429 -6.5557e-05
22:49913983 T C 0.707162 -6.2209e-05
22:49917098 T C 0.049739 -6.4120e-06
22:49917935 G A 0.075670 2.3770e-05
22:49923804 C A 0.087942 2.2940e-05
22:49925268 A G 0.452458 -2.4613e-06
22:49926273 C A 1.240250 -3.3419e-05
22:49927332 T C 0.954873 -2.0693e-05
22:49927745 A G 0.048028 4.7159e-06
22:49927850 T C 0.119709 -1.8012e-05
22:49927924 A G 0.069334 -4.7883e-05
22:49928018 C T 1.376662 6.8293e-06
22:49928073 G A 0.300632 2.1260e-05
22:49928169 A G 0.080828 -3.0504e-05
22:49928388 A G 0.088605 -1.8356e-05
22:49928522 G A 1.808438 -6.0937e-05
22:49929202 G A 0.049882 1.0355e-05
22:49930286 G A 1.807665 -6.7251e-05
22:49930353 A C 0.032468 -3.1298e-05
22:49937162 C G 0.156796 5.4614e-06
22:49947789 G A 0.246472 2.8709e-05
22:49961551 T C 1.832944 2.1150e-05
22:49963596 T C 0.048058 -4.1518e-05
22:49967868 T C 0.914236 4.7770e-05
22:49968274 A G 0.213656 3.9635e-05
22:49968437 T C 0.033348 -2.3173e-05
22:49974926 A G 0.115934 1.5329e-05
22:49977172 C T 0.051190 -1.9403e-05
22:49977768 A G 0.052547 -2.3322e-05
22:49985339 C T 0.033364 1.0243e-06
22:49987796 A G 0.911525 -1.5597e-05
22:49988815 T C 1.484128 5.2963e-05
22:49990248 A G 0.193386 6.2991e-05
22:49996915 T C 0.045250 -4.5419e-06
22:49997967 C G 0.032595 8.2440e-06
22:50000277 T C 0.137545 -3.2636e-05
22:50002290 C T 0.080162 -1.7221e-05
22:50009418 T G 1.943633 2.9484e-07
22:50016519 A G 0.044205 4.2127e-06
22:50017556 A G 0.992879 2.1425e-05
22:50018311 G C 0.113399 -3.4949e-05
22:50030008 A G 0.223757 7.1541e-06
22:50030043 A G 0.046685 2.2857e-05
22:50034660 A G 0.031523 -2.7755e-05
22:50043459 A G 0.886227 1.2203e-05
22:50047141 C T 0.129090 5.6657e-05
22:50048642 C A 0.040209 7.9214e-06
22:50049109 A G 1.228993 2.0789e-05
22:50054390 A C 0.239156 -1.7586e-05
22:50057211 T C 1.274652 8.5265e-06
22:50066746 C T 0.025476 2.7957e-05
22:50073603 C T 0.063988 9.8810e-06
22:50077531 A G 1.355558 -2.2359e-05
22:50083650 A G 0.076095 -6.2945e-06
22:50086373 A G 0.336099 -1.7484e-05
22:50087193 T C 1.636046 4.0902e-05
22:50087337 T C 0.305199 -7.5419e-06
22:50088448 C T 0.159234 2.1372e-05
22:50090243 T A 1.845369 1.5580e-05
22:50091072 A G 1.374565 2.1807e-05
22:50098333 T C 0.309343 -3.1767e-05
22:50098682 A G 0.174827 1.6780e-05
22:50100311 C T 0.202221 -3.6326e-05
22:50107609 T C 0.110339 3.1098e-05
22:50109212 T C 0.103652 5.3812e-06
22:50112347 A G 0.151648 -6.2754e-06
22:50112851 T G 0.060230 3.3188e-05
22:50113084 C T 0.285522 9.3071e-06
22:50113185 G A 0.109465 -3.8648e-05
22:50118149 G C 0.722316 -3.4713e-06
22:50118945 A G 0.099020 -2.1934e-05
22:50119275 T C 0.070947 2.9860e-05
22:50119885 A G 0.132274 3.4553e-05
22:50120255 G A 0.470752 -3.3973e-05
22:50120525 A G 0.337692 7.9530e-06
22:50120728 C G 0.031887 8.9979e-06
22:50124094 C T 0.397964 -1.3365e-05
22:50126892 A G 0.108443 1.4536e-05
22:50128268 A G 0.234112 -2.0296e-05
22:50129308 C T 0.095281 1.5148e-05
22:50131267 A G 0.060077 1.3522e-05
22:50139873 G T 0.055095 -1.6162e-05
22:50142299 T C 0.038077 2.6923e-05
22:50151080 A C 0.058740 4.1638e-06
22:50152229 C T 0.149532 -5.9553e-06
22:50154629 A G 0.040777 1.9633e-05
22:50156872 T C 0.185148 -2.8894e-05
22:50157112 C T 0.036668 2.4741e-06
22:50160983 A G 0.147873 -1.2104e-06
22:50162517 C G 0.020780 5.6708e-06
22:50166642 A G 0.041790 -7.1669e-06
22:50169421 C T 0.083677 -3.0025e-06
22:50181915 T C 0.211521 -7.2047e-06
22:50184484 G T 0.432042 -2.4598e-06
22:50186219 A G 0.055263 -4.7812e-05
22:50187374 T A 0.142625 -2.4808e-06
22:50187853 T C 0.121420 4.3777e-06
22:50193636 C T 0.220833 -1.2492e-05
22:50194348 G A 0.041800 4.0414e-06
22:50207703 A G 0.390888 4.0289e-06
22:50214021 A G 1.833191 3.8960e-05
22:50217387 A G 0.142083 2.4491e-06
22:50222348 A G 0.020462 -5.9757e-06
22:50222742 A G 0.087261 -2.0261e-05
22:50222923 G C 0.054738 6.3670e-05
22:50240010 C T 0.055036 7.9146e-05
22:50256686 T C 1.745488 6.4422e-06
22:50259686 G A 0.044344 3.5993e-06
22:50260904 A G 0.141674 1.2325e-05
22:50266156 A G 0.030066 -4.7757e-06
22:50278438 G A 1.795036 1.2282e-05
22:50278568 G A 1.621092 4.4850e-06
22:50280136 C T 1.605295 -3.3116e-06
22:50281187 G A 0.020757 -1.7845e-05
22:50283348 G C 1.940757 1.9802e-05
22:50285050 G A 0.124734 -5.7625e-06
22:50289925 T C 0.140823 1.2344e-05
22:50297888 C T 0.227334 -5.1564e-06
22:50298118 T C 0.077001 -6.2496e-05
22:50300562 G A 0.371537 6.2808e-06
22:50304591 C A 0.399087 -2.1896e-06
22:50306316 T C 0.372601 -9.2992e-06
22:50313727 G A 0.141920 9.8017e-06
22:50315363 A C 0.046360 2.2471e-06
22:50315382 G C 0.068919 -2.0199e-05
22:50317187 T C 0.391281 1.0860e-06
22:50318061 C G 0.043903 3.5604e-06
22:50319170 G A 0.212702 -6.3213e-06
22:50320029 T G 0.374338 -4.9591e-06
22:50321290 A G 0.081772 -1.3610e-05
22:50321808 G A 0.177732 -9.9294e-06
22:50323752 A G 0.314686 -1.7926e-05
22:50324154 G A 0.100539 -3.1252e-05
22:50324428 G A 0.529378 -2.5651e-05
22:50327117 C T 0.157880 2.9352e-06
22:50330345 A G 0.101981 1.0489e-05
22:50333415 A G 0.295844 -2.4867e-05
22:50335257 T C 0.045912 -1.1730e-06
22:50342282 C T 0.215107 -1.6860e-06
22:50343919 T C 0.303131 -5.8728e-06
22:50345509 A G 0.072372 1.5998e-05
22:50347996 C A 0.446136 2.1210e-05
22:50350418 C T 0.397442 2.0327e-06
22:50350697 C T 0.072424 6.7634e-05
22:50350971 A G 0.116084 -7.2366e-07
22:50351837 A G 0.127879 2.4610e-05
22:50351977 A G 1.202786 1.4730e-05
22:50356693 C T 1.492259 -1.2947e-05
22:50356850 T C 1.482424 -1.1364e-05
22:50360740 G T 1.622033 -2.2291e-05
22:50435480 G A 0.990461 3.8629e-07
22:50439626 A G 0.107706 -6.4092e-07
22:50440296 C T 0.990899 5.2933e-06
22:50448519 G A 0.296805 8.4861e-06
22:50451771 T C 1.038775 9.5126e-06
22:50452207 G A 1.004473 1.8196e-06
22:50453828 G T 0.958255 2.2023e-05
22:50456312 A G 0.030099 1.1161e-05
22:50457762 G A 0.553238 -5.3039e-06
22:50464496 A G 0.983784 -4.9064e-05
22:50465324 T C 0.071772 5.2619e-06
22:50466542 C T 1.736968 -3.3577e-05
22:50470516 T C 0.337433 -1.9834e-05
22:50473781 T C 0.166193 1.9969e-05
22:50474943 A G 0.323791 -1.6337e-05
22:50480108 T C 1.004278 -2.6652e-05
22:50482878 G A 0.164463 -1.0283e-05
22:50483850 C T 0.858050 -4.7723e-05
22:50485026 C A 1.190653 -4.1922e-05
22:50486592 C T 1.958259 1.3024e-06
22:50488153 C T 1.786980 -3.8541e-05
22:50488547 A G 0.096846 -2.0536e-05
22:50490672 G A 1.959378 8.9321e-06
22:50490935 C T 0.104383 -9.5444e-06
22:50490942 T C 0.043452 7.3632e-06
22:50491150 G A 0.277862 -1.3979e-05
22:50491713 A G 0.515973 -8.2282e-07
22:50491842 C A 0.065527 5.7528e-06
22:50492235 A G 0.648587 9.9730e-06
22:50493062 C T 0.274720 8.2871e-06
22:50498885 A G 0.684561 4.7662e-06
22:50499957 A G 0.071437 2.6259e-05
22:50502888 C T 0.189238 2.7814e-05
22:50504446 G A 1.821898 -2.3521e-05
22:50508139 T C 0.315647 -4.8817e-06
22:50509917 T C 0.249403 -1.3933e-05
22:50511819 A G 0.093009 -4.3180e-06
22:50513405 C A 0.518553 -3.7057e-05
22:50515843 A C 0.261773 -2.2476e-05
22:50528916 T C 0.265408 -1.2543e-05
22:50529850 C T 0.380034 2.2152e-05
22:50537901 T C 0.055325 -5.7399e-06
22:50546485 A G 0.058808 -1.6698e-05
22:50546788 C G 0.678952 2.7900e-05
22:50555686 C A 0.309454 -5.4169e-05
22:50558946 G A 0.123546 4.9415e-07
22:50559838 G C 1.142602 9.7984e-06
22:50564750 A C 0.050288 2.8200e-05
22:50565104 T G 0.095651 4.8131e-05
22:50565367 T C 1.219999 1.8422e-06
22:50570755 C G 0.137347 4.8018e-06
22:50572473 A G 0.464507 -1.6267e-05
22:50579214 T C 0.286574 2.4890e-05
22:50582626 G A 0.460200 -2.3054e-05
22:50582868 A C 0.139282 -6.1586e-06
22:50584130 A G 0.057493 4.4317e-05
22:50584820 A C 0.045468 9.5131e-06
22:50586867 A G 0.474747 -2.1401e-05
22:50588313 A G 0.084099 -8.1277e-06
22:50589576 G A 1.560340 -2.6877e-05
22:50599466 A C 0.274467 -1.5652e-05
22:50600819 T C 1.461764 -2.1084e-05
22:50601063 C T 0.218464 -1.3884e-05
22:50601721 A G 0.061482 -2.2022e-05
22:50602682 G C 0.061778 -1.7702e-05
22:50610598 G T 0.049921 2.6818e-06
22:50614476 C T 0.842289 3.1867e-05
22:50616656 C T 1.778631 -3.3256e-06
22:50618641 T C 0.192864 1.3810e-05
22:50618738 A G 0.473874 -2.3598e-05
22:50620200 T C 0.065254 -3.8822e-05
22:50627188 T C 0.310476 3.5637e-06
22:50627253 T C 1.499945 2.1209e-05
22:50630973 A G 0.376162 -1.8868e-05
22:50638502 C T 1.843856 -1.7754e-05
22:50648482 T G 0.204357 -1.2350e-05
22:50650597 C G 1.146656 2.0167e-05
22:50651839 A G 0.815144 2.8872e-05
22:50652546 G A 0.144365 9.3536e-06
22:50655543 A G 0.023480 2.1166e-06
22:50655676 A G 0.035902 -6.5068e-06
22:50656109 C A 0.148957 1.3887e-05
22:50658424 C T 0.913077 1.0634e-05
22:50658698 A T 0.283046 -1.2618e-05
22:50659598 T C 0.061947 -1.0913e-05
22:50664612 G A 1.493567 1.2401e-05
22:50672154 A G 0.808707 4.0336e-05
22:50675648 A C 1.421458 2.9626e-05
22:50675698 G T 0.101036 -1.4799e-05
22:50675962 A G 0.284415 -2.4879e-05
22:50682865 A G 0.808493 4.1393e-05
22:50684296 C T 1.425946 2.2654e-05
22:50685332 A G 0.034899 -1.4023e-05
22:50685508 G A 1.645780 -9.3936e-06
22:50686830 A G 0.033799 6.8629e-06
22:50695908 T G 1.373033 3.2137e-05
22:50696678 A G 0.053761 2.2248e-05
22:50697636 A G 0.651197 -1.4456e-05
22:50704028 T C 0.031127 2.3565e-05
22:50704267 T C 1.531553 -1.6904e-05
22:50707522 T C 0.252649 4.3004e-05
22:50708291 A G 0.096206 1.7939e-05
22:50709226 A G 0.084927 3.9262e-05
22:50709415 T G 0.045201 1.5259e-05
22:50713866 C G 1.945623 3.5266e-06
22:50715888 A G 0.038752 -1.7316e-05
22:50717129 G T 1.189131 -6.6386e-06
22:50717787 A C 0.054728 3.1251e-07
22:50721492 T C 0.039365 8.3625e-06
22:50721756 A G 0.037178 1.1156e-05
22:50722134 C T 1.303913 -1.8101e-05
22:50722167 C T 0.113406 4.3415e-05
22:50722408 C T 0.355064 -3.0501e-06
22:50726627 A G 0.030615 -1.5683e-05
22:50727782 A G 0.085657 -1.9435e-06
22:50728062 C T 0.791329 -1.9865e-05
22:50731310 G A 0.595239 -3.4283e-06
22:50734890 T C 0.544637 3.4493e-06
22:50735872 T C 0.027469 -2.3056e-05
22:50739049 A G 0.035565 -5.8958e-06
22:50742935 G A 1.142563 -3.0388e-06
22:50752150 T C 0.604564 -3.4511e-05
22:50754466 T C 0.691397 -2.5918e-05
22:50754512 T C 0.031903 7.5293e-06
22:50754648 C T 0.820631 -3.0633e-05
22:50757470 C T 0.824462 -3.4205e-05
22:50758873 T C 1.222492 2.8965e-05
22:50764408 C A 0.058490 4.6387e-06
22:50780980 A T 0.080412 -7.4984e-07
22:50786976 A G 0.168728 -2.5681e-06
22:50801156 G C 0.041748 -5.5225e-06
22:50803458 C T 0.794763 -3.8020e-05
22:50805537 A G 0.191335 -2.1622e-07
22:50809482 A G 0.591863 -4.2473e-05
22:50814075 T C 0.556393 -4.1029e-05
22:50815903 A G 0.031400 1.0763e-05
22:50820671 G A 0.064232 -2.7869e-05
22:50821945 A G 0.175258 -3.7184e-05
22:50825615 A G 0.843460 -5.9108e-05
22:50840978 A C 0.184434 -6.6322e-06
22:50848643 T G 0.314125 -2.0975e-05
22:50848744 T C 0.063216 6.5496e-06
22:50853626 G T 0.687622 3.1305e-05
22:50853811 G T 0.459336 3.8199e-05
22:50859049 C T 0.657526 3.1054e-05
22:50869692 C G 0.026083 -1.0974e-05
22:50873497 T C 0.286714 4.7799e-05
22:50875745 T A 0.564839 1.7591e-05
22:50876662 G T 0.039343 -9.9482e-06
22:50876761 A C 0.028086 -2.1279e-06
22:50878449 A G 0.022747 5.2568e-06
22:50881796 G C 1.099076 6.1764e-05
22:50882338 A G 0.057211 -2.8453e-06
22:50883728 A G 0.128194 9.0979e-07
22:50883961 A G 1.229967 2.1866e-05
22:50885775 G A 1.065429 3.0196e-05
22:50891812 A G 0.127778 -2.3055e-05
22:50894987 A G 0.107158 9.3120e-06
22:50896778 A G 0.249036 4.9909e-05
22:50897215 A G 0.207418 -5.4872e-06
22:50910875 G A 1.447129 4.1472e-05
22:50910970 A G 0.111277 1.3157e-05
22:50911723 T C 0.034873 -1.3029e-05
22:50911876 G A 1.464659 4.6110e-05
22:50915322 G A 0.148620 1.2807e-05
22:50924420 T C 0.189637 -4.7858e-05
22:50924679 T C 0.127918 -1.7247e-05
22:50925098 A G 0.132767 2.8854e-05
22:50926768 T C 0.299272 1.4976e-05
22:50928012 A G 0.044069 -3.3721e-07
22:50928026 A G 0.439004 -5.0842e-06
22:50928419 G A 0.064342 -1.8753e-05
22:50929581 C T 0.454987 -2.1432e-05
22:50936324 C T 1.137282 2.0616e-05
22:50937043 C A 0.163349 1.1459e-05
22:50939714 A G 1.435437 8.3481e-05
22:50943232 A G 0.455545 2.1877e-05
22:50943423 A G 0.406958 2.1790e-05
22:50943506 T C 0.021695 1.2467e-05
22:50945799 G C 0.113815 4.2368e-06
22:50947196 C T 0.047334 1.9602e-06
22:50950564 C A 0.115720 -7.7305e-05
22:50951347 G A 0.049622 1.0328e-05
22:50952730 A G 0.085907 2.7528e-05
22:50952989 A G 0.086031 -1.7469e-05
22:50955538 G A 1.138298 -3.4445e-06
22:50957733 T C 0.024970 -2.6476e-07
22:50959608 T C 0.583061 1.4540e-05
22:50960682 T C 0.338708 -1.9960e-05
22:50961169 G A 1.557487 5.4892e-06
22:50962259 A G 0.162084 -3.1634e-05
22:50963540 C G 1.145481 6.6673e-06
22:50966914 C T 1.218830 1.6807e-05
22:50969647 G C 0.073177 2.7358e-05
22:50970068 T C 0.104655 -4.6314e-05
22:50971266 C T 1.345752 2.4220e-05
22:50971752 C A 1.582863 1.5243e-05
22:50978024 A C 1.402521 8.0898e-06
22:50978262 A G 0.208908 -3.0710e-05
22:50981043 T C 0.131570 3.2004e-05
22:50981340 T C 0.062605 -4.5917e-07
22:50983936 G A 0.486987 -3.2822e-05
22:50987843 T C 0.185415 -3.7119e-05
22:50988062 T G 0.970372 2.7178e-05
22:50988105 A G 0.086638 3.5492e-06
22:50988193 G A 1.313709 -7.7597e-07
22:50989197 T C 0.184610 -2.9112e-05
22:50989326 G A 1.025658 2.9330e-05
22:50997261 T C 0.056020 -5.5447e-06
22:50999538 G A 0.160824 -9.4677e-06
22:50999681 G A 0.449589 -5.1460e-05
22:51004053 C T 1.541537 -1.5054e-06
22:51004876 G A 0.146779 -2.8261e-05
22:51008925 A G 0.102360 2.7599e-06
22:51009953 T C 0.939293 4.6634e-05
22:51011376 C G 0.219301 -1.1326e-05
22:51015572 T C 0.063852 -1.7806e-05
22:51015838 C T 0.104042 2.5911e-06
22:51017353 C T 0.095246 4.5282e-06
22:51024624 C T 1.334070 2.0108e-05
22:51033119 C T 0.151817 1.2765e-05
22:51035829 A G 0.058327 1.4823e-05
22:51035885 T C 0.262243 -3.3485e-05
22:51041663 A C 0.180341 -1.4417e-05
22:51045190 T C 1.274993 3.1779e-06
22:51048400 G A 0.299200 -1.3477e-05
22:51048721 A G 0.104688 2.6988e-05
22:51061827 T C 0.093717 2.7136e-06
22:51063477 C T 0.156647 -4.6327e-05
22:51064039 C G 1.096002 -8.2425e-06
22:51064068 A G 0.080707 2.6521e-05
22:51064416 C T 0.255998 -1.6013e-04
22:51064788 C G 0.080529 2.2508e-05
22:51065229 A G 0.148055 -3.2170e-05
22:51065361 A C 0.166310 3.5661e-05
22:51065600 A G 0.097430 -5.3115e-05
22:51068560 A G 0.749935 2.7235e-05
22:51073893 G C 0.742281 3.3743e-07
22:51079446 G A 0.070951 -1.8118e-05
22:51094492 T C 0.073550 -2.4481e-05
22:51094926 T C 0.436830 1.4305e-05
22:51103091 C T 1.372536 9.1408e-05
22:51104680 A G 0.877528 4.1282e-05
22:51109717 A G 0.072142 1.9011e-06
22:51110524 G C 0.336430 1.3864e-05
22:51114518 T C 1.014460 2.8421e-05
22:51117580 C T 1.027047 2.5037e-05
22:51121521 T C 0.323346 5.7216e-05
22:51122444 C G 0.054751 -2.2413e-05
22:51122593 A C 0.243771 2.3674e-06
22:51123287 G A 0.035542 1.3256e-05
22:51123467 C T 1.537493 1.5500e-05
22:51125913 G A 1.858930 1.5049e-05
22:51126986 T C 0.147305 3.8894e-06
22:51134387 A G 0.073830 -1.5682e-06
22:51138354 C G 0.047662 2.7743e-05
22:51138753 G A 1.601711 7.0427e-06
22:51140316 T C 0.611358 1.6321e-05
22:51142381 A G 0.335794 -3.9395e-05
22:51142979 T G 0.116934 1.9301e-05
22:51144731 C T 0.567786 3.9846e-05
22:51145781 T C 0.117194 -4.3655e-06
22:51146139 G A 0.234388 2.4908e-05
22:51146439 G A 0.149282 1.0215e-05
22:51147015 G A 0.818101 3.6160e-05
22:51148424 A G 0.315517 7.5149e-06
22:51148993 T C 0.147094 -1.1522e-05
22:51149320 G C 0.920958 -1.2695e-05
22:51150167 C T 0.799567 -1.3383e-05
22:51150473 A G 0.461462 -6.2078e-06
22:51150771 G A 0.958966 1.7381e-05
22:51151464 G A 0.122199 9.2081e-06
22:51151684 A G 0.120563 1.0360e-05
22:51151724 T C 0.783250 -3.5335e-06
22:51152554 G A 0.336943 -4.3251e-06
22:51154982 T C 0.143560 -4.3928e-05
22:51155446 T A 0.111465 6.4143e-06
22:51156666 T C 0.417666 -5.9531e-05
22:51157353 T C 0.077306 9.6708e-06
22:51158017 C G 0.927517 4.8066e-05
22:51161019 T C 0.959804 -3.9656e-05
22:51161093 T C 0.113253 8.6501e-06
22:51162059 A G 0.606921 1.3533e-05
22:51162850 C T 1.378694 -1.3553e-05
22:51163138 T C 0.300628 7.2872e-05
22:51163910 T C 0.118564 -3.1286e-05
22:51165664 A G 0.604704 7.3278e-06
22:51171497 A G 0.336488 9.7244e-05
22:51173542 C T 1.876909 1.1060e-05
22:51174939 T C 0.107226 -2.3091e-05
22:51175626 G A 0.121718 -1.4849e-07
22:51177257 T C 0.074907 -1.2828e-06
22:51183255 G A 1.330980 5.6733e-05
22:51185848 A G 1.898701 2.7577e-06
22:51193629 G A 0.152194 1.1544e-05
22:51217954 A G 0.146098 4.0245e-06
```
