## Supplemental_Data_Files for "Common genetic variation associated with Mendelian disease severity revealed through cryptic phenotype analysis": SupplementalDataFile_10.txt (part 1 of 21)

```
Predictor A1 A2 Centre Effect
1:756604 G A 1.739571 -9.8170e-05
1:768448 A G 0.210360 -6.0470e-06
1:779322 G A 0.256547 8.2772e-05
1:801536 G T 0.030075 3.5495e-05
1:808631 A G 1.549269 -8.6107e-05
1:809876 G A 0.201055 -1.4813e-05
1:835499 G A 0.479375 -5.2655e-05
1:836684 A G 0.042503 -1.2660e-04
1:838555 A C 0.490998 -6.5290e-05
1:840753 C T 0.798789 -3.6085e-05
1:846864 C G 0.396767 -4.9468e-05
1:849998 G A 1.641341 -5.0623e-05
1:850780 T C 1.208160 -4.3697e-06
1:851390 T G 0.083731 -1.6748e-05
1:858051 T C 0.439478 -3.8058e-05
1:862124 G A 1.961937 -5.5898e-06
1:862772 G A 0.062166 -9.8932e-05
1:864490 T C 0.076593 -1.0829e-04
1:866938 A G 0.459621 -3.5054e-05
1:870766 T C 0.021204 1.2574e-06
1:873558 T G 1.434441 -1.5237e-05
1:880390 A C 0.051572 -2.9704e-05
1:881918 A G 0.142638 2.8569e-05
1:884767 A G 0.086847 -2.8002e-05
1:888659 C T 1.893595 3.1217e-05
1:889159 C A 1.893815 2.0686e-05
1:889238 A G 0.105214 -3.8426e-05
1:891059 T C 1.311462 2.6106e-05
1:891898 C T 0.022964 -2.4568e-05
1:894519 A G 0.044889 -2.8486e-04
1:894573 A G 1.821445 5.7289e-05
1:897738 T C 0.123416 -3.2243e-05
1:903426 T C 0.474448 2.3851e-05
1:905894 T C 0.020821 -3.0615e-05
1:909238 C G 1.136341 2.2938e-06
1:910438 G A 1.947640 2.4948e-05
1:911101 T C 0.034398 5.0326e-05
1:913889 A G 1.202171 9.7455e-07
1:918270 T C 0.318126 2.4404e-05
1:918573 G A 1.181369 -2.9658e-06
1:919127 C T 0.460163 1.0354e-05
1:920640 T C 0.324202 -2.9428e-05
1:920733 C T 1.932819 8.2788e-05
1:921071 A G 0.171356 -5.9615e-05
1:930377 T C 0.462507 3.0234e-05
1:940203 A G 0.122946 1.5560e-04
1:942636 A G 0.020458 2.7293e-05
1:949608 A G 0.793070 -2.3428e-05
1:949925 T C 1.928350 4.4032e-05
1:958905 G A 0.741599 -2.2951e-05
1:959509 G T 0.201844 1.6074e-06
1:962720 T C 0.271634 -1.3912e-04
1:967000 T C 0.040786 -1.7397e-04
1:967658 T C 1.144462 5.7023e-05
1:973458 T C 1.845243 6.9474e-05
1:978762 A G 0.025028 1.1679e-06
1:985460 C T 0.068255 -6.4528e-06
1:986732 A G 0.023843 4.9330e-05
1:987200 T C 1.831825 6.6597e-05
1:987253 T C 0.053643 -5.3909e-05
1:998501 C G 0.304465 -3.9151e-05
1:1002434 T C 0.944384 3.0040e-05
1:1003629 T C 1.450819 -1.5852e-05
1:1004331 T C 0.098755 5.5625e-05
1:1005806 T C 0.285889 -4.1479e-05
1:1006223 A G 1.164654 1.2828e-05
1:1018704 G A 1.148789 1.0512e-05
1:1022154 G A 0.105149 3.0606e-05
1:1022223 A G 0.043623 -5.8967e-05
1:1023114 A G 0.041903 -3.9828e-06
1:1023145 A G 0.264964 -3.8874e-05
1:1026913 T C 0.057755 -2.0805e-05
1:1030565 T C 0.313900 4.5810e-06
1:1031540 G A 1.457025 9.8700e-05
1:1036959 C T 0.225973 5.6211e-07
1:1042927 T G 0.273442 -3.6358e-06
1:1045331 A G 0.047031 5.8754e-05
1:1045606 C A 0.021789 3.4035e-05
1:1047266 T G 0.034833 -2.3274e-05
1:1054091 T C 0.032977 4.9541e-06
1:1054743 G C 0.047807 -2.5590e-05
1:1062638 A C 1.119203 2.1650e-04
1:1063492 A G 0.048287 -3.6026e-05
1:1064802 C T 1.699722 -2.2224e-07
1:1065296 C T 1.363054 -1.0941e-05
1:1065726 C T 0.040565 3.4195e-06
1:1069535 A G 0.178484 6.0380e-06
1:1069653 T C 0.454006 -2.0463e-05
1:1071192 C T 1.845265 1.5508e-04
1:1079261 A G 0.056353 1.3823e-05
1:1092071 A C 0.053740 3.7440e-05
1:1092205 T G 0.048712 2.9522e-05
1:1094979 A G 1.237884 -3.2350e-05
1:1099342 C A 1.866058 1.5906e-04
1:1100217 T C 1.888710 1.1880e-04
1:1105721 T C 0.130606 -5.2042e-05
1:1109782 A G 0.362119 5.7914e-05
1:1109903 T C 0.150596 3.0173e-05
1:1110019 G A 0.195794 2.9544e-07
1:1110225 T C 0.150733 3.2599e-05
1:1110557 C T 0.062750 2.9458e-05
1:1112982 T C 0.251393 -4.2062e-06
1:1115503 C T 0.043603 -5.8797e-05
1:1116231 C T 0.139652 -1.4478e-05
1:1116553 G C 0.230747 4.7240e-05
1:1120536 A G 0.048712 -1.2921e-05
1:1122196 G A 0.220283 5.5211e-05
1:1126949 G T 0.029254 5.5507e-06
1:1127561 C T 0.036761 -1.6309e-05
1:1129920 A G 0.194823 1.7664e-05
1:1132938 A G 0.211169 6.0910e-05
1:1133930 G A 0.118136 2.3372e-05
1:1140271 G A 0.026145 5.3840e-06
1:1144196 C T 0.069316 2.9764e-05
1:1146339 A G 0.082747 1.6413e-04
1:1151917 A G 0.076947 -3.6325e-06
1:1152631 A C 0.180448 -1.8889e-05
1:1155757 T C 0.056684 5.9767e-05
1:1156047 G T 0.025924 -1.9682e-05
1:1159024 T C 0.192077 -2.5640e-06
1:1165539 A G 0.388838 -7.7808e-06
1:1171417 T C 0.655444 -1.7436e-05
1:1171683 G A 0.233561 -5.4040e-06
1:1172907 T C 0.117246 -1.8361e-05
1:1175305 A G 0.190156 -1.8681e-05
1:1178482 G A 0.204362 7.4512e-08
1:1178925 A G 0.200370 -2.1613e-06
1:1181372 T C 0.228803 1.4480e-04
1:1182905 A G 0.148104 -3.2313e-04
1:1195883 A G 0.047252 -5.4268e-05
1:1196374 T C 0.030948 7.1058e-05
1:1211292 T C 0.131784 -1.8144e-05
1:1215260 C T 0.053746 6.4501e-05
1:1217011 C A 0.150538 1.8312e-04
1:1218655 T C 0.101524 -6.0365e-05
1:1220954 A G 0.063201 7.0451e-05
1:1221138 A G 0.028968 9.3058e-06
1:1222958 T C 0.028608 1.2655e-05
1:1226063 A G 0.032354 9.8224e-05
1:1226512 A G 0.049540 2.8800e-05
1:1229680 T G 1.933082 6.4197e-05
1:1231507 A G 0.092218 3.2866e-05
1:1233941 C T 0.146377 1.0333e-04
1:1239847 T C 0.056729 4.1211e-05
1:1249187 A G 1.584927 -6.7368e-05
1:1269554 C T 1.946981 2.7411e-05
1:1270132 A G 0.081468 9.4350e-05
1:1297422 T C 1.869173 -3.5567e-06
1:1301388 G A 0.248063 7.3662e-07
1:1309405 C T 0.036804 4.8518e-05
1:1311716 A G 1.865045 -1.0529e-05
1:1316887 A G 0.043139 1.9645e-05
1:1334475 C G 0.060264 3.0741e-05
1:1334519 C G 0.034152 2.0631e-05
1:1337334 T G 0.227638 -7.5511e-06
1:1342394 A G 0.060822 -9.7709e-06
1:1342612 C G 0.374690 -3.5097e-05
1:1344067 C T 0.151103 -1.8182e-06
1:1360515 C T 0.104374 -2.5220e-05
1:1365570 C A 0.440617 2.7188e-05
1:1446390 T G 0.031078 2.7962e-05
1:1451380 C T 0.258992 1.9033e-05
1:1454207 T C 0.094318 -1.1250e-04
1:1462766 T C 0.066028 8.1318e-05
1:1469399 C T 0.026528 -2.5079e-05
1:1470807 T C 0.072958 3.8119e-05
1:1477244 C T 0.572401 6.2950e-05
1:1486903 C T 0.472961 1.0704e-05
1:1487059 A G 0.034428 4.2104e-05
1:1490161 G A 0.641393 5.2477e-05
1:1492438 A G 0.034911 -9.2481e-06
1:1494355 C T 1.970714 2.3214e-05
1:1500925 A G 0.023090 -1.0201e-05
1:1509156 G A 0.507016 1.5140e-05
1:1510724 T C 0.062906 7.0968e-05
1:1521595 G A 0.227618 -5.1717e-06
1:1525437 A G 0.040653 -1.3029e-05
1:1537176 C A 1.430633 3.2287e-05
1:1537437 T C 0.424632 -3.4568e-05
1:1546304 T C 0.755965 -1.3129e-05
1:1547566 G A 1.909012 3.4738e-05
1:1549720 T C 0.276097 1.3591e-05
1:1550702 G A 1.424311 2.6806e-05
1:1551927 C T 1.432075 3.6176e-05
1:1555718 A G 0.053694 5.4122e-05
1:1585642 T G 1.431922 3.1826e-05
1:1597020 G C 0.549593 -2.4894e-05
1:1599161 G A 1.927107 2.1372e-05
1:1603163 T C 0.398156 1.2476e-05
1:1603236 A G 0.980568 1.9246e-05
1:1612540 T C 0.167565 1.6055e-05
1:1612603 A G 0.903572 9.0150e-06
1:1619541 A G 0.388065 1.1903e-04
1:1619767 T C 0.406482 6.1106e-05
1:1620885 C T 0.784849 4.2160e-05
1:1638925 T C 0.095380 -2.6316e-05
1:1647536 T C 0.172810 3.9918e-05
1:1670415 T C 0.025025 -7.6880e-05
1:1684169 G C 0.995686 -1.8724e-05
1:1686040 T G 0.852020 3.7507e-05
1:1686081 A G 0.052098 2.0071e-06
1:1686943 C T 0.958730 3.6368e-05
1:1687791 T C 0.094747 -8.1647e-06
1:1691840 A G 0.219059 4.3413e-05
1:1706136 C T 1.899437 6.8619e-05
1:1706886 A G 0.189545 -4.9553e-05
1:1707740 G T 0.541742 7.8190e-06
1:1709119 T C 0.140690 4.2747e-05
1:1712428 C A 0.220185 3.6598e-05
1:1721556 A G 0.024441 -6.0453e-05
1:1738973 G A 0.031481 1.9727e-05
1:1749412 G T 0.038206 -1.4548e-06
1:1752955 T C 1.901956 5.9439e-05
1:1763774 A G 0.163057 1.5879e-05
1:1766856 G A 0.047362 -6.5637e-05
1:1770381 C T 0.086444 2.0480e-05
1:1776335 T C 0.174018 -8.4713e-05
1:1777077 C T 0.040786 4.3908e-06
1:1779036 C T 1.912673 4.9819e-05
1:1812688 G A 1.018566 -2.1121e-05
1:1818129 C A 0.349778 6.1215e-05
1:1829482 C T 0.338269 5.6110e-05
1:1834748 G A 0.552359 2.0233e-06
1:1848734 G A 1.920466 -4.7524e-05
1:1849529 G A 1.016346 -5.2486e-05
1:1854546 T C 0.072364 -1.6077e-05
1:1860997 A G 0.071936 -1.8267e-05
1:1878764 G T 0.157033 2.7885e-05
1:1881361 T C 0.066084 -2.5260e-05
1:1882960 A C 1.665863 -4.4814e-05
1:1886370 A G 0.055674 -4.2092e-05
1:1887019 G A 1.665616 -5.3551e-05
1:1888453 A G 0.551184 4.7444e-05
1:1891156 T C 0.077927 -1.7332e-05
1:1892048 C G 1.166867 -8.0806e-05
1:1900106 C T 0.511034 2.6530e-05
1:1900186 C T 0.391301 3.9528e-05
1:1900232 C T 0.889044 8.4251e-05
1:1905790 G A 0.485146 5.1589e-05
1:1912181 T C 0.169084 3.5206e-04
1:1912501 G A 0.677275 8.3407e-06
1:1914389 A G 0.042202 4.0877e-05
1:1921242 G A 0.529278 5.3061e-05
1:1922303 T C 1.063860 4.4245e-05
1:1923507 T C 0.024298 -1.7016e-05
1:1930943 T C 0.573589 -4.8334e-05
1:1933267 A G 0.066035 1.6460e-05
1:1934647 G C 0.899499 -5.0016e-05
1:1941273 T C 0.308888 -2.5395e-07
1:1942033 A C 1.390415 -3.5917e-05
1:1953252 C T 1.653935 -8.6195e-05
1:1954179 A G 0.036245 2.3380e-05
1:1966659 G A 1.957636 -7.9218e-05
1:1968959 A G 1.434574 -2.7089e-05
1:1969601 A G 0.119074 -1.8029e-06
1:1969752 T C 0.067661 -7.6803e-05
1:1972462 C T 0.128593 1.0269e-05
1:1979064 T C 0.480774 4.6419e-06
1:1979842 G A 0.030737 1.1454e-04
1:1982546 A G 0.185332 5.4198e-05
1:1983421 C T 1.214496 1.1002e-06
1:1984227 T C 0.490849 5.0025e-06
1:1985553 C T 0.302644 -4.7243e-05
1:1986754 T G 0.121570 -4.5143e-05
1:1987803 A G 0.337665 1.3007e-04
1:2000337 A G 0.075026 7.1148e-05
1:2008959 C A 0.027845 1.0478e-04
1:2009294 C T 0.029325 8.5550e-05
1:2013153 T C 0.325838 6.0245e-05
1:2019070 A G 0.260757 -5.5478e-05
1:2021385 C T 0.601532 1.6497e-06
1:2030977 A G 0.675561 -3.4257e-05
1:2033374 A G 0.910768 -5.0514e-05
1:2038732 T C 0.542625 -4.9418e-05
1:2040898 C T 1.206008 2.6785e-03
1:2060058 T C 0.455691 2.0658e-04
1:2067708 A G 0.083783 -1.4696e-04
1:2069681 T C 0.126208 4.7008e-05
1:2071700 G A 0.022292 6.1156e-05
1:2076055 A G 0.145647 -4.8301e-05
1:2081642 A C 0.223064 -8.8267e-05
1:2082184 A G 0.022746 1.2663e-06
1:2082566 C T 0.773544 -1.2422e-04
1:2091762 T C 0.042007 -1.2451e-05
1:2093124 A G 0.036706 5.2618e-05
1:2094006 G A 0.030951 5.9683e-05
1:2098512 A G 0.088577 1.1720e-04
1:2099882 A G 0.045577 5.8873e-05
1:2106503 T C 0.026855 -2.0155e-04
1:2113565 G T 0.546513 -3.1185e-05
1:2114271 T C 0.100956 -1.7710e-05
1:2119833 G A 1.355939 1.3470e-05
1:2127674 A G 0.058122 6.7600e-05
1:2138679 G A 0.787705 -9.4376e-05
1:2139916 T C 0.043074 -9.0263e-06
1:2142496 T C 0.046745 1.7746e-05
1:2164823 T G 0.210240 1.8707e-04
1:2165918 C G 0.154313 9.7249e-05
1:2168359 A G 0.114906 7.8882e-05
1:2169079 T C 0.239387 7.7298e-05
1:2173179 G A 0.093958 1.3966e-05
1:2173504 C T 0.769522 -1.0498e-04
1:2182650 A G 0.141800 1.1966e-04
1:2184755 T C 0.035320 9.2218e-06
1:2186115 A G 0.076502 4.5045e-05
1:2186220 T C 0.116075 6.7259e-05
1:2188679 T C 0.020364 -1.8432e-04
1:2197726 C T 0.083490 -2.0189e-04
1:2209780 A G 0.054116 3.1214e-05
1:2215211 C T 1.097954 1.1119e-04
1:2215913 C G 0.051572 5.3034e-05
1:2218034 T C 0.047047 4.9735e-05
1:2219880 C A 0.160165 -1.7011e-05
1:2221838 A G 0.359302 -1.5371e-05
1:2222076 A G 0.840205 -4.2962e-05
1:2223258 C T 1.710411 -3.7424e-05
1:2224367 T G 0.209319 -5.3727e-05
1:2229917 T C 0.406488 3.9702e-05
1:2233961 A G 0.355413 3.6172e-05
1:2235019 C T 0.571340 4.8991e-05
1:2236359 A G 0.347455 -5.7136e-06
1:2237020 G T 0.032075 9.6114e-05
1:2238727 A G 0.063315 -8.1471e-06
1:2240074 G A 0.023850 -1.3426e-05
1:2245633 T C 1.574832 -1.9017e-05
1:2253327 T C 0.050364 -3.2256e-05
1:2253369 A C 0.036843 -1.8951e-05
1:2254516 A G 1.141155 1.2090e-05
1:2256011 G A 0.598478 3.3272e-06
1:2261177 T C 0.224431 -6.0015e-05
1:2261983 A C 0.491650 3.9361e-06
1:2265958 T C 0.072228 3.9936e-05
1:2267297 T C 0.452201 2.8600e-05
1:2269050 G A 0.021052 -4.3918e-05
1:2269881 G A 0.372882 1.9603e-05
1:2270159 G A 0.112981 -7.7829e-06
1:2271674 C T 0.578205 3.2245e-06
1:2273905 C T 0.735844 -2.5295e-05
1:2280423 C A 1.576598 -9.5810e-06
1:2281726 C A 0.332427 -1.8232e-05
1:2282990 T C 0.508736 -4.9867e-05
1:2286127 C G 0.389396 2.9523e-05
1:2289480 G A 0.317149 2.7242e-05
1:2292653 C A 0.155413 5.1207e-05
1:2294349 T C 0.035171 5.6819e-05
1:2299627 C T 0.725455 9.1514e-07
1:2301212 T C 0.060764 2.4282e-05
1:2301471 G C 0.353566 8.8914e-06
1:2301609 T G 0.463419 8.4904e-05
1:2304000 T G 0.029072 1.9164e-05
1:2306152 T C 0.734322 1.5016e-05
1:2312395 T C 1.582002 -4.6827e-05
1:2314319 C T 1.776338 -1.2008e-04
1:2315032 A G 0.036031 -1.3154e-05
1:2315680 G A 1.029725 -4.9417e-05
1:2319428 G A 0.924069 -5.0867e-05
1:2321099 C T 0.108499 1.4361e-05
1:2324881 C G 0.284312 1.7013e-05
1:2325371 A G 0.132959 1.5516e-05
1:2327075 T C 0.585615 -1.3312e-04
1:2329212 A G 0.096324 1.3524e-05
1:2331139 A G 0.049793 -6.0593e-05
1:2334261 T G 0.220033 -1.2944e-04
1:2335676 G A 1.826089 -6.9892e-05
1:2337560 A G 0.057362 -3.8016e-05
1:2338126 A C 0.882699 8.2836e-05
1:2338658 A G 0.034308 -6.0593e-06
1:2351575 A G 0.609633 -3.0506e-05
1:2352280 A G 0.631085 8.1175e-06
1:2353116 C T 0.050656 1.3697e-05
1:2353972 C T 0.070654 2.7918e-05
1:2354016 T C 0.233665 1.2154e-04
1:2355563 T G 0.369879 -2.2991e-05
1:2357367 T C 0.057658 -1.0729e-04
1:2357810 T C 0.185034 -1.7703e-05
1:2362827 T C 0.642594 -6.3204e-06
1:2363327 C G 1.208488 1.8473e-05
1:2366316 T C 0.314666 -6.0763e-06
1:2373987 T G 0.214262 1.3163e-06
1:2376046 A G 0.113410 2.6888e-06
1:2379705 G A 0.985284 3.5936e-05
1:2380384 T C 0.043811 -1.1596e-05
1:2383374 T C 0.255213 1.3650e-05
1:2387913 G A 0.233645 -6.7770e-06
1:2392648 C G 0.989455 8.3382e-05
1:2396755 T C 0.747951 9.5614e-05
1:2397174 A G 0.567598 8.0038e-05
1:2401668 T C 0.024168 1.5778e-04
1:2408834 A G 0.196576 -6.7691e-06
1:2409276 G A 1.231675 -5.1283e-05
1:2415545 T C 0.035846 -3.4609e-05
1:2416357 A G 1.159409 -4.3838e-05
1:2424319 A G 0.029838 3.2734e-05
1:2424765 A G 0.976893 -1.3355e-04
1:2426313 A G 0.050504 -1.8104e-05
1:2435738 A G 0.064613 1.2776e-04
1:2441020 A G 0.057304 -1.0701e-05
1:2441358 C T 0.441951 7.3008e-05
1:2443655 A G 0.407702 4.3916e-05
1:2444953 T C 0.029046 -3.3775e-05
1:2445576 T C 0.026703 3.8306e-05
1:2449924 A G 0.064931 1.1297e-04
1:2452569 C T 1.487960 -4.0288e-05
1:2455633 G C 0.026557 4.3932e-05
1:2455862 T C 0.046372 8.4599e-07
1:2456203 G A 1.572203 -2.0427e-05
1:2458010 C G 0.056239 5.7722e-05
1:2460564 T C 0.045080 -4.5679e-05
1:2467670 G A 0.028436 2.1691e-05
1:2468726 T C 0.044886 2.5102e-05
1:2469512 A G 0.029098 -8.6091e-06
1:2474313 G C 0.041442 -3.6606e-05
1:2488153 G A 0.962833 1.6382e-04
1:2490898 A C 0.996495 7.7983e-05
1:2494330 A G 0.264970 -2.3219e-05
1:2512456 T C 0.076304 1.1541e-05
1:2513216 T C 0.959123 5.5098e-05
1:2521430 T C 0.381548 -3.5432e-06
1:2526336 T C 0.029764 4.9629e-05
1:2526746 G A 0.711352 7.8285e-05
1:2529283 A G 0.074253 -1.1833e-05
1:2534122 T C 0.107107 -3.3266e-05
1:2537072 T C 0.102167 4.1041e-06
1:2541269 G A 0.700557 1.2909e-04
1:2541727 T C 0.172194 -1.5378e-05
1:2545088 T C 0.039261 2.3261e-05
1:2546089 T C 0.020601 -2.3762e-05
1:2546593 A G 0.189205 1.1188e-04
1:2546808 C T 0.025921 9.9106e-05
1:2553624 C T 0.659550 1.2881e-04
1:2563967 T C 0.056905 -2.1414e-05
1:2565327 T G 0.053565 -5.2940e-05
1:2575533 T G 0.040121 -5.2926e-06
1:2576455 C T 1.954761 -2.7960e-05
1:2583272 T C 0.069368 -9.6449e-05
1:2704698 T C 0.048521 -2.4186e-05
1:2707710 G A 0.041266 -3.0391e-05
1:2709164 A C 0.657511 1.5330e-04
1:2709392 A G 0.869677 -7.0787e-05
1:2714157 C T 0.179351 -1.6045e-05
1:2718025 T C 0.106600 -2.7586e-05
1:2723193 T G 0.080482 -2.6340e-05
1:2729038 T C 0.028751 -1.1035e-04
1:2735418 G A 0.023571 -1.3968e-04
1:2735973 G T 0.198887 -2.0691e-05
1:2739972 G A 0.046333 -2.1146e-04
1:2744237 A G 0.022999 -5.8474e-05
1:2745338 A C 0.065382 1.3524e-05
1:2747472 A G 0.052283 1.8290e-05
1:2753227 C A 0.047414 -3.5576e-05
1:2754512 T C 0.915020 -3.1446e-05
1:2757702 G A 1.006706 -3.2478e-05
1:2762910 C T 0.124702 -6.8810e-05
1:2764999 A G 0.040072 -5.6702e-05
1:2774053 G A 0.836537 -4.3053e-06
1:2774381 A G 0.388319 1.6434e-05
1:2776777 C T 0.929788 4.4051e-05
1:2778059 T C 0.063613 2.6691e-06
1:2781267 A G 0.059910 -1.5133e-05
1:2783309 C T 0.843633 3.6207e-05
1:2786626 T C 0.077038 1.0038e-05
1:2788661 A G 0.044937 -3.6714e-05
1:2797856 T C 1.041471 3.2791e-05
1:2798986 G A 0.031698 -4.2702e-05
1:2800573 T C 0.072598 -2.7036e-05
1:2801976 A G 0.210601 1.1008e-04
1:2802562 A G 0.119363 -2.6717e-05
1:2805896 T C 0.308574 -3.1841e-05
1:2808749 G A 0.554410 1.7884e-06
1:2811402 C A 0.081731 1.2376e-05
1:2811660 T C 0.094182 -2.6508e-05
1:2817421 C T 0.308863 -2.0865e-05
1:2821127 T G 0.023110 -4.9632e-05
1:2823459 T G 0.400263 1.5333e-05
1:2824171 A G 0.207923 -4.9190e-05
1:2824878 T C 0.026167 7.8957e-05
1:2829551 G A 0.454399 4.3442e-05
1:2832957 A G 0.045239 1.0860e-05
1:2840701 G A 0.479969 -6.1251e-06
1:2844401 T C 0.478012 -6.1397e-06
1:2852707 T C 0.038910 3.9894e-06
1:2859668 A G 0.140836 -2.4565e-07
1:2859724 T C 0.344676 6.2604e-05
1:2861840 A G 0.656557 3.1012e-06
1:2864630 T G 0.142505 7.8449e-05
1:2874312 T C 0.036443 5.0545e-05
1:2878541 T C 0.031685 -3.7267e-06
1:2879460 C G 0.498609 -3.6834e-06
1:2879739 A G 0.063513 5.9942e-05
1:2882653 G A 0.362333 -7.5477e-05
1:2886356 G A 1.936630 9.3254e-06
1:2886903 A G 0.040270 -2.6425e-05
1:2889577 T C 1.633285 -2.0635e-05
1:2895865 A G 1.360632 -1.0182e-06
1:2898199 T C 0.122488 1.4071e-05
1:2899603 T G 0.076097 1.7094e-05
1:2902128 T C 1.634889 -7.6856e-05
1:2903725 C T 0.073961 -2.3073e-05
1:2904703 C G 0.044639 1.6587e-04
1:2915334 C T 0.234243 -3.1722e-05
1:2922744 A G 0.235505 -2.7563e-05
1:2927624 C T 0.115133 -1.0245e-05
1:2935032 T G 0.046836 -5.3787e-05
1:2938989 A G 0.489407 -4.1299e-05
1:2952404 G A 0.051731 -8.6157e-05
1:2957600 C T 0.373989 1.7536e-05
1:2958856 A C 0.067538 1.2751e-04
1:2970621 A G 0.040575 -3.6686e-05
1:2974742 C A 0.884987 1.2747e-05
1:2974852 C T 1.267411 2.5062e-05
1:2975328 A G 0.100839 3.6504e-05
1:2983963 A G 0.682854 -3.1172e-05
1:2994717 A C 0.373602 4.6887e-05
1:2995449 A G 1.004680 -1.9949e-05
1:3000441 G A 1.188228 -1.1443e-04
1:3001848 G T 1.685405 -1.2176e-04
1:3006627 T C 0.359194 -9.4845e-05
1:3010327 A G 0.587880 -1.5388e-05
1:3013870 A G 0.020296 3.7350e-06
1:3014090 G A 0.861462 -6.1848e-05
1:3014693 G A 0.241990 -3.1968e-05
1:3017751 T C 0.076577 -7.5969e-05
1:3019520 A C 0.199101 -7.6670e-05
1:3024705 T C 0.619195 -1.1313e-05
1:3026509 A G 0.149986 -2.4713e-05
1:3036320 T C 0.102835 3.2399e-05
1:3038623 G A 0.739119 -2.4218e-05
1:3041632 C A 0.060121 -3.7955e-05
1:3047742 T C 0.512358 -2.4381e-05
1:3050497 G A 0.144563 -9.4238e-05
1:3051350 A T 0.126691 -7.8767e-05
1:3054106 C T 0.617488 -1.8850e-05
1:3054489 T C 0.063799 -1.0728e-04
1:3055171 A G 0.040085 4.5076e-05
1:3055747 C G 0.399802 1.0596e-05
1:3057561 G T 0.127146 -3.9938e-05
1:3057661 C T 0.649137 -8.8074e-06
1:3058249 G A 0.844603 6.5150e-05
1:3058370 A G 1.126033 2.7158e-05
1:3058662 A G 0.033749 5.7570e-05
1:3059067 A G 0.167241 -5.1044e-05
1:3061413 T G 0.160707 -1.7073e-05
1:3061655 A G 0.050033 -5.8428e-05
1:3062495 A G 0.160191 -2.3705e-04
1:3062565 C T 0.230445 -9.5843e-06
1:3062875 T G 0.534231 -3.5539e-06
1:3076857 G T 0.927237 3.6615e-07
1:3078956 G A 0.429686 1.9381e-05
1:3080498 T C 0.058725 4.0337e-05
1:3083712 C T 0.860728 -1.3735e-05
1:3088943 C T 1.936396 1.1072e-04
1:3089550 T C 0.117905 8.3053e-05
1:3089849 C T 0.169591 2.0666e-06
1:3093944 A G 0.058213 6.5641e-07
1:3094293 G C 0.086460 -1.6652e-04
1:3096478 C T 1.706065 1.2873e-05
1:3099635 T C 0.053016 6.3935e-05
1:3101277 A G 0.456856 -1.0360e-05
1:3103786 A C 0.025924 -1.3278e-05
1:3104630 G A 1.737088 -2.2010e-05
1:3104972 A G 0.113773 5.1555e-05
1:3108416 G T 1.970311 2.9014e-05
1:3108444 A G 0.038349 -6.1875e-05
1:3109151 A G 1.490459 2.6243e-05
1:3110735 C T 1.323001 -3.7443e-04
1:3115232 G A 0.325098 8.1745e-06
1:3115721 G C 1.570262 -3.1014e-05
1:3115813 A G 0.020098 1.4641e-05
1:3117388 T C 0.353423 -4.4220e-06
1:3117678 C G 0.403139 1.2779e-05
1:3117805 A G 0.025044 -1.9904e-05
1:3118301 T G 0.037251 3.5677e-05
1:3119729 A G 0.142316 7.6143e-05
1:3120408 T G 0.245661 7.6533e-06
1:3127538 A G 0.047885 1.7025e-05
1:3130016 C T 0.372194 1.0978e-04
1:3130362 T C 0.080436 9.5669e-05
1:3136733 A G 0.046424 2.6716e-05
1:3140990 T C 0.185397 2.6897e-05
1:3141167 A G 0.132910 1.3215e-04
1:3143384 T G 0.339606 9.2438e-05
1:3144474 C A 0.128266 4.5545e-05
1:3146558 A G 0.205093 2.9118e-05
1:3147825 G A 0.293520 4.7545e-05
1:3148292 G A 0.093682 1.2250e-04
1:3151095 T G 0.146659 -2.3875e-05
1:3151810 A G 0.044947 1.7899e-04
1:3154621 T C 0.245707 8.1714e-06
1:3157614 T G 0.269404 1.8519e-05
1:3158951 T C 0.080959 1.3511e-04
1:3165628 G A 0.187591 -1.0867e-04
1:3165723 T C 0.291660 3.1150e-05
1:3168280 G A 1.918032 -1.5055e-04
1:3168338 A G 0.061251 -1.5824e-05
1:3168462 T C 1.114397 -3.7328e-04
1:3172543 C G 0.278839 -2.1783e-05
1:3172702 A G 0.350197 5.3756e-05
1:3181415 A G 0.271965 1.2812e-05
1:3184855 T G 0.362787 1.9199e-05
1:3196680 A G 0.239644 -3.7551e-06
1:3199217 T C 0.190691 3.0441e-06
1:3201127 A G 0.094990 -2.3493e-05
1:3203275 G A 0.080384 5.4783e-05
1:3205956 A G 0.171833 -9.7973e-06
1:3208042 T C 0.093520 -6.1374e-06
1:3208830 G T 0.114033 -4.4016e-07
1:3209226 T C 0.268988 5.4285e-05
1:3210950 G A 1.565666 3.0222e-05
1:3212375 G A 0.074892 -4.2273e-05
1:3212881 T C 0.031315 -1.7451e-05
1:3214732 G A 1.107428 8.9161e-06
1:3219950 G A 0.430964 5.0072e-05
1:3221580 A G 0.022902 9.2237e-05
1:3223764 G A 1.538172 7.7674e-05
1:3227975 A G 0.057619 7.7105e-05
1:3229258 G A 0.155728 8.2603e-05
1:3233775 T C 0.080066 2.7627e-05
1:3234448 C T 0.149295 4.0106e-05
1:3236844 A G 0.039994 -4.0389e-05
1:3247033 A G 0.119320 1.2511e-05
1:3247143 A G 0.037083 -6.5684e-06
1:3249242 T C 0.574709 -3.4227e-04
1:3252007 T C 0.585423 1.7918e-05
1:3252104 T C 1.370425 -1.2658e-04
1:3254039 A G 0.204456 4.9481e-06
1:3255774 A G 0.070800 5.9636e-05
1:3261925 A G 0.257232 3.4879e-06
1:3264190 C A 1.406287 -3.1222e-04
1:3269710 C A 0.043357 5.7351e-06
1:3269828 G A 0.596404 4.7156e-05
1:3271969 A G 0.434015 1.5989e-05
1:3272755 A G 0.355793 -1.7648e-05
1:3272825 A C 1.778666 -6.9602e-05
1:3276002 T C 0.330658 5.9347e-06
1:3276740 C G 1.335474 -4.6824e-06
1:3278151 T C 0.086889 3.5145e-06
1:3280253 A G 0.129856 -3.3787e-05
1:3282585 G C 0.037531 1.0966e-05
1:3283528 A G 0.807514 -3.7656e-06
1:3284146 T C 0.073536 7.9399e-06
1:3285628 A G 0.768721 -8.5926e-06
1:3287263 A C 0.032594 -1.1576e-07
1:3289607 C T 0.710210 -8.7644e-06
1:3294422 G A 0.352125 -2.1840e-05
1:3297638 A C 0.231510 -4.6537e-05
1:3300278 A G 0.272387 -4.3798e-05
1:3301586 A G 0.038014 3.4681e-05
1:3301962 A C 0.043035 4.9470e-05
1:3302871 A G 0.548425 6.0926e-05
1:3303446 C T 0.979526 -2.0360e-05
1:3303633 A G 0.121349 7.8040e-05
1:3312914 G T 0.568555 2.5846e-05
1:3318714 A G 0.706000 1.4528e-05
1:3319339 A G 0.140106 9.6584e-05
1:3320600 A G 0.112144 -4.1462e-05
1:3323477 G A 0.221763 -5.7878e-06
1:3324667 C A 0.251906 4.0384e-06
1:3325037 C T 1.019348 -1.0588e-05
1:3328358 C T 1.647810 -3.7303e-05
1:3328659 T C 0.278395 6.9690e-05
1:3330192 T C 0.135276 -8.9332e-05
1:3330287 A C 0.243467 -1.4293e-04
1:3330747 A G 0.051127 8.5766e-05
1:3330884 A G 0.274088 5.8609e-05
1:3339093 C T 0.206628 7.4578e-05
1:3339339 A C 0.201425 7.7871e-06
1:3340759 G A 1.869995 -2.8733e-05
1:3341540 T C 1.588299 -6.5786e-05
1:3342530 A G 0.521820 3.2908e-05
1:3342804 T G 0.578383 1.8674e-05
1:3344215 G A 0.090164 -6.4919e-05
1:3344476 G A 0.386686 -7.6019e-07
1:3346348 G C 0.841156 4.5167e-05
1:3349513 C T 0.471663 4.9857e-05
1:3349775 T C 0.196670 2.3319e-05
1:3352579 C T 1.835457 7.7822e-05
1:3353750 T C 0.171535 -4.6807e-05
1:3353949 G A 1.844175 1.0528e-05
1:3354772 T C 0.099732 1.0447e-05
1:3360343 T G 0.063737 9.4695e-05
1:3362256 T C 1.698937 -3.6793e-05
1:3364487 T C 0.057086 1.4570e-04
1:3377343 C T 0.264480 5.0176e-05
1:3379222 G A 0.049157 -1.3111e-05
1:3380057 A G 0.059839 9.7739e-05
1:3389727 T C 1.740353 -6.4641e-05
1:3397062 A G 0.050429 3.4258e-05
1:3404201 A G 0.200175 3.7121e-05
1:3404227 T C 0.262215 6.9360e-05
1:3407007 A G 0.190425 8.8520e-05
1:3407999 T C 0.137513 5.5467e-06
1:3410410 T C 0.046284 1.0081e-04
1:3410581 A G 0.139811 1.9031e-05
1:3410644 G A 0.140674 2.6468e-05
1:3410935 A G 0.027232 5.9615e-07
1:3410973 T C 0.046181 8.2397e-05
1:3412254 A G 0.043935 7.7902e-05
1:3417211 A G 0.067044 8.6746e-05
1:3421586 T C 0.279070 1.5153e-04
1:3424388 A G 0.102796 3.2960e-04
1:3424508 A G 0.122271 4.2130e-05
1:3428608 A G 0.281705 7.8178e-05
1:3431529 T C 0.327435 -3.8183e-06
1:3436880 A G 0.203544 -7.5922e-05
1:3438193 A G 0.250471 -7.9604e-06
1:3438505 A G 0.084432 1.6653e-05
1:3440824 A G 0.583473 -1.7553e-06
1:3441702 T C 0.049417 7.8437e-05
1:3443288 T C 0.061517 1.7542e-05
1:3443408 G C 0.096269 4.1022e-05
1:3444032 A G 0.703630 -2.0858e-05
1:3452368 C G 0.058388 -8.0180e-05
1:3454592 T G 0.414827 4.1615e-05
1:3457311 T C 0.062656 3.8293e-05
1:3457419 A G 0.056440 -5.4875e-05
1:3457897 T C 0.137204 5.5779e-06
1:3459867 G A 0.278025 -1.0894e-05
1:3464917 T C 0.058323 -4.9867e-05
1:3466713 A G 0.139278 3.1132e-05
1:3466895 T C 0.065460 -6.2703e-06
1:3468150 A G 0.100829 2.9181e-05
1:3472952 C T 0.093952 5.2124e-05
1:3473155 C G 0.076444 4.0586e-05
1:3473345 T C 0.223288 1.1414e-04
1:3485108 T C 0.062487 5.3124e-05
1:3486123 G A 0.136468 2.6735e-04
1:3486471 G A 0.060348 -4.4476e-05
1:3487304 A G 0.071257 -2.8126e-05
1:3491107 C T 0.190792 -1.1383e-06
1:3495672 A G 0.024632 -4.1450e-05
1:3496479 C T 1.833555 1.0236e-04
1:3498535 C A 0.057846 2.8717e-05
1:3498740 C T 1.818806 1.5132e-04
1:3499150 T C 0.330495 -6.5271e-06
1:3500750 C T 0.034954 -2.6498e-07
1:3504072 A G 0.042760 -9.5627e-05
1:3506497 G A 1.445064 4.6363e-05
1:3510633 A C 0.337065 1.1177e-05
1:3511431 T C 0.055324 5.9991e-05
1:3511934 G A 0.286866 -1.9268e-05
1:3512338 A G 0.082848 -1.5891e-05
1:3512516 C T 1.789234 -4.2217e-05
1:3517279 T C 1.577916 -1.8357e-05
1:3518488 G A 1.162258 9.9608e-06
1:3519434 G A 1.227693 1.1060e-05
1:3522794 A G 0.033980 -7.3387e-06
1:3526273 G A 0.039063 1.0464e-05
1:3526390 G A 1.918739 7.3835e-06
1:3526417 A G 0.049936 -2.2535e-05
1:3530591 G A 0.445194 -2.0774e-05
1:3532703 G A 1.502754 -1.2233e-04
1:3533419 A G 0.584427 3.3850e-06
1:3533564 A C 0.894656 -7.8219e-05
1:3535678 G A 0.579996 -2.6029e-06
1:3538161 A G 0.025924 -5.9228e-06
1:3539460 T C 0.047722 1.1224e-04
1:3539481 G A 1.558646 -2.4689e-04
1:3539603 A C 0.092708 1.2478e-05
1:3548832 C G 0.115516 9.3673e-06
1:3552607 A G 0.021915 8.9182e-06
1:3555672 T C 0.450692 4.8311e-06
1:3557922 G C 0.111758 -2.8415e-05
1:3559482 G A 0.079560 -2.1276e-05
1:3562735 A G 0.074948 -1.2053e-05
1:3563428 T C 0.342696 1.5166e-04
1:3567140 G A 0.055632 -1.6091e-05
1:3570883 T C 0.956241 -6.2951e-05
1:3574756 C T 0.330771 -6.4390e-06
1:3574805 T C 0.057719 -4.7859e-05
1:3575146 A G 0.232808 6.3418e-05
1:3575320 G A 0.105760 -1.9041e-05
1:3575879 T C 1.146594 -5.3514e-06
1:3575929 A G 0.311673 8.1561e-07
1:3581127 C T 0.408439 -1.5066e-05
1:3583209 A G 0.091348 -6.1573e-06
1:3583440 C A 0.101384 -3.9586e-06
1:3585041 C T 0.156682 7.2570e-05
1:3586700 A G 0.922086 -3.8211e-05
1:3587505 C T 0.159409 -5.6867e-05
1:3587538 A G 0.058174 3.6708e-05
1:3589971 A C 0.049485 -1.5923e-05
1:3590640 A G 0.029527 1.3443e-05
1:3592518 A C 0.065691 4.7073e-05
1:3592598 A C 0.218984 -1.3088e-06
1:3594105 G A 0.863448 3.8147e-05
1:3597017 A G 0.121988 3.1521e-06
1:3598899 T C 0.032802 -1.7875e-05
1:3601654 A G 0.072633 3.3489e-05
1:3602340 G A 1.042198 1.3493e-05
1:3603036 C T 0.437011 1.8435e-05
1:3603650 T C 0.031419 -3.4791e-05
1:3605282 A G 0.073701 8.0504e-05
1:3605508 A G 0.060855 -2.2819e-05
1:3606481 T C 0.061530 -3.8341e-05
1:3607520 A G 0.724540 1.7928e-05
1:3607532 A G 0.273370 2.8454e-05
1:3609045 A G 1.682501 1.2295e-04
1:3613770 T C 0.615473 -7.4045e-06
1:3613820 C T 0.328236 8.6602e-05
1:3616975 A C 0.740570 -1.3197e-06
1:3622073 A G 0.055226 -6.1521e-05
1:3625876 A G 1.941956 -5.6722e-07
1:3627666 A G 0.625908 -1.0205e-05
1:3628663 G A 1.066041 3.8907e-06
1:3630476 T C 0.362031 2.7573e-06
1:3630630 G T 0.070686 6.2088e-05
1:3635630 C T 0.069401 6.6764e-05
1:3637613 G T 1.540450 -3.7096e-05
1:3638674 T C 1.787695 1.9603e-05
1:3646291 A G 1.599208 -6.2520e-06
1:3647272 T C 0.040880 -4.3708e-05
1:3648345 A G 0.073997 6.1534e-05
1:3651031 T C 0.073127 5.6718e-05
1:3651126 T G 1.475652 -1.7823e-05
1:3662845 G A 0.701024 2.9871e-05
1:3663128 A G 0.125516 3.1093e-05
1:3664552 A G 0.051990 -6.0854e-05
1:3669172 T C 0.135656 1.1337e-05
1:3669205 G C 0.698531 1.9560e-05
1:3669356 A G 0.024372 -1.0741e-04
1:3671791 G A 0.243980 -7.7896e-06
1:3672992 A C 0.580613 -3.8493e-08
1:3675959 G T 0.494390 9.4707e-06
1:3677933 C T 0.754017 4.1183e-06
1:3679775 T C 0.452958 1.8836e-05
1:3681063 G A 0.472838 -2.0522e-06
1:3681681 G A 1.190324 -6.6467e-05
1:3682070 A C 1.063623 -9.6066e-05
1:3686318 A G 0.028920 -2.9112e-05
1:3692240 C T 0.787481 4.1835e-05
1:3694362 T C 0.097885 1.1310e-04
1:3696925 T C 0.022110 9.4082e-05
1:3697035 G A 0.190383 -4.5376e-05
1:3697137 T G 0.640027 2.5443e-05
1:3697663 T C 0.048852 7.6943e-05
1:3700216 T C 0.151648 6.8355e-05
1:3703710 A G 0.044392 -3.8092e-06
1:3703903 T C 0.040277 2.8997e-05
1:3711689 C T 0.479878 -1.6590e-04
1:3719057 A G 1.108327 -3.4726e-05
1:3724827 A C 0.072283 -4.7625e-05
1:3736850 T G 0.035547 -2.8879e-05
1:3738018 T C 0.029572 2.1762e-05
1:3738762 C G 0.042990 -3.3584e-05
1:3744084 A G 0.618562 2.9622e-05
1:3745015 G T 0.205028 7.1056e-05
1:3745924 A G 0.089278 4.7367e-07
1:3746710 T C 0.257920 -1.0013e-05
1:3759760 A C 0.097558 3.5108e-05
1:3760309 A G 0.448832 8.8682e-06
1:3760672 G A 0.068011 -2.3569e-05
1:3763768 A G 0.030393 4.9233e-06
1:3765758 T C 0.034616 9.1343e-06
1:3769760 A G 0.030520 -8.0723e-07
1:3770642 A G 0.498064 -6.3391e-05
1:3770736 C T 0.880384 2.1978e-05
1:3770800 A G 0.531521 2.1350e-05
1:3772460 C T 0.152508 2.8678e-05
1:3779680 T C 1.903712 3.8516e-06
1:3783278 C A 1.804820 -1.8350e-05
1:3783880 T C 0.033418 7.9520e-05
1:3784276 A G 0.043616 -4.2429e-05
1:3786245 A G 0.201373 3.7808e-05
1:3789814 C A 0.776634 -1.8657e-05
1:3790001 T C 0.261614 7.0683e-05
1:3793240 C T 0.306983 6.1946e-05
1:3793729 T C 0.035359 5.8609e-05
1:3796237 G A 0.118412 1.6338e-05
1:3796542 A G 1.130074 8.4585e-06
1:3797919 C T 0.150343 -2.3864e-05
1:3800242 G A 0.918752 7.8343e-06
1:3801611 C T 0.081952 1.2523e-06
1:3802900 A G 0.049774 -3.2376e-04
1:3807388 A G 0.332703 5.4006e-05
1:3807593 C G 1.978825 -1.4084e-05
1:3811810 C T 0.334296 4.9171e-05
1:3811848 T C 0.032120 7.9362e-05
1:3814742 C T 1.456395 7.8617e-05
1:3815578 T C 0.026865 -2.4223e-05
1:3815680 A G 0.114481 -3.4716e-05
1:3817390 T C 0.094318 -6.1791e-05
1:3821782 A G 0.672001 2.7200e-06
1:3823804 T C 0.326315 9.2400e-05
1:3824656 T C 0.077820 -9.1225e-06
1:3831556 A G 0.278064 -8.4019e-06
1:3833321 C T 0.658518 4.0753e-05
1:3835304 A G 0.044944 -1.3785e-04
1:3835429 C T 0.171061 -1.8404e-04
1:3840645 G A 0.606641 -2.0467e-05
1:3840709 T C 0.152443 -1.4138e-04
1:3995644 T C 0.068651 7.1410e-06
1:3995906 C T 0.172161 -1.7830e-05
1:3996246 T C 0.142476 1.6961e-05
1:3996946 G A 0.293351 -5.9756e-05
1:4002600 C T 0.081868 -5.5955e-05
1:4002820 T C 0.206164 -1.2621e-04
1:4003054 G T 0.323300 -6.1786e-06
1:4004263 A G 0.933968 3.1669e-05
1:4005256 A G 0.054967 -8.0753e-05
1:4005718 G A 0.443493 -4.0754e-06
1:4006788 T C 0.807293 -2.0276e-05
1:4007558 A C 0.314893 2.2928e-05
1:4008061 T G 0.035690 -1.2098e-06
1:4008337 T G 0.326678 -8.2542e-06
1:4009793 T C 0.399185 3.9033e-05
1:4010743 G A 0.334549 -3.9288e-05
1:4010889 T C 1.392074 -8.1592e-06
1:4012010 A G 0.087544 -5.5588e-05
1:4014091 C T 0.114916 3.5417e-05
1:4015382 T C 1.347042 -2.6980e-09
1:4017137 T C 1.441753 3.3368e-05
1:4018038 G A 0.047829 -6.7135e-06
1:4019237 C T 0.631153 2.8337e-05
1:4024256 C T 1.264535 8.0717e-05
1:4026838 C A 1.354245 1.1599e-04
1:4027455 A G 0.068985 3.4300e-05
1:4028350 G T 0.042575 -3.5460e-06
1:4029766 A G 0.044892 2.6006e-06
1:4031644 G C 0.053490 2.9393e-06
1:4032762 T C 0.100894 -1.7857e-04
1:4041478 G A 1.246327 2.4751e-04
1:4046629 A G 0.265016 9.0833e-05
1:4047277 C T 1.387023 1.0929e-04
1:4047619 A C 0.216044 -3.8362e-06
1:4053435 C T 0.215271 3.1766e-07
1:4056356 A G 1.444269 2.5099e-05
1:4061608 A G 0.333884 1.2254e-04
1:4062279 T C 0.064490 -1.0256e-04
1:4062432 T C 0.099628 -1.7701e-05
1:4062843 C A 1.716873 4.4761e-05
1:4064104 T C 1.009533 1.6588e-05
1:4065032 C T 0.279527 8.0398e-06
1:4068246 G A 0.023519 -1.5711e-05
1:4070395 A G 0.679966 3.4221e-06
1:4079944 T C 0.030351 -7.3257e-08
1:4082367 C T 0.974832 2.0542e-05
1:4088766 C A 0.410046 2.5836e-07
1:4092563 C T 0.284497 1.0798e-05
1:4095750 G C 0.134575 -3.5977e-05
1:4104410 G A 0.087505 9.1666e-05
1:4106987 A G 0.078187 -1.9459e-05
1:4107238 T C 0.110904 1.3216e-04
1:4108282 T C 0.338986 -1.1457e-05
1:4109399 A G 0.181950 -2.3592e-05
1:4111187 A G 0.564586 -1.1809e-05
1:4112750 T C 0.138357 6.4197e-07
1:4114901 T C 0.256645 -2.2090e-05
1:4116604 C T 1.856330 -1.5083e-05
1:4117554 C T 0.187501 -2.3898e-05
1:4120987 T C 0.516772 -7.2429e-06
1:4122464 C T 1.749279 5.1023e-05
1:4128154 C T 1.198880 1.1053e-04
1:4130684 C T 0.920047 2.3175e-04
1:4131602 C G 0.074065 -1.7850e-06
1:4133242 A C 0.061429 -1.1110e-04
1:4139931 T C 1.669345 8.4730e-05
1:4141914 C T 1.957747 -1.4127e-05
1:4145615 C T 0.401181 -3.7481e-05
1:4146028 C A 1.806332 1.8296e-04
1:4152928 A C 0.512968 1.8070e-05
1:4153684 A G 0.128509 8.0116e-05
1:4156015 C T 0.285380 2.3312e-05
1:4158955 T G 1.039618 8.5134e-06
1:4160904 A G 0.131508 -3.5218e-06
1:4162534 A G 0.029027 4.0354e-06
1:4162563 G A 0.030773 -9.8048e-06
1:4166023 A C 0.025947 3.8579e-05
1:4170249 C A 0.516428 -5.4901e-05
1:4173506 C T 0.038537 -3.0591e-05
1:4173618 A G 0.067440 -4.2968e-05
1:4175784 A G 0.358591 -3.5049e-05
1:4177742 G A 0.090810 -3.1927e-05
1:4177770 A G 1.948354 2.2434e-04
1:4178632 T C 0.076467 -1.4406e-05
1:4180181 A T 0.041549 -1.1179e-04
1:4180842 T C 0.728655 1.0459e-04
1:4186309 T C 1.047300 9.3012e-05
1:4187494 A G 0.137256 1.9762e-05
1:4191859 C T 0.132949 6.6666e-05
1:4195537 C T 0.951635 6.3429e-05
1:4199172 A G 0.064324 3.5867e-05
1:4200169 A G 0.040608 1.7636e-05
1:4200489 G A 0.103922 7.2408e-05
1:4216862 T C 0.421243 -2.3888e-05
1:4217340 T C 0.026560 -1.5466e-04
1:4218381 T C 0.343839 2.5597e-05
1:4222406 T C 0.602762 -1.5677e-05
1:4222684 T C 0.161019 7.8988e-05
1:4231558 T C 0.029144 -2.0420e-05
1:4232007 A G 0.191155 2.0088e-06
1:4232695 A G 0.323416 -4.3188e-06
1:4238650 G T 0.421756 -9.2770e-05
1:4239028 A G 0.212029 1.2058e-04
1:4262453 A C 0.049514 4.3323e-05
1:4268251 T C 0.574469 -3.5340e-05
1:4270135 C A 0.077242 -6.5505e-05
1:4271915 G A 0.939214 -1.2139e-04
1:4276903 C T 1.943190 7.1491e-05
1:4277602 G A 0.180727 -2.1944e-05
1:4278331 A C 1.144556 -6.2912e-04
1:4278798 T C 0.542128 -1.0196e-05
1:4279186 A G 0.568782 4.0590e-04
1:4283000 A G 0.206508 1.5766e-05
1:4284659 C T 1.430069 -2.2567e-05
1:4285971 G A 0.089450 -2.0563e-05
1:4289935 T C 0.232707 1.6625e-05
1:4291262 C T 1.417787 3.4630e-05
1:4293138 G C 0.025771 1.3019e-07
1:4294000 G A 0.266148 -1.6137e-05
1:4294267 C G 0.501592 1.4410e-07
1:4300158 T C 0.038715 6.2149e-05
1:4311009 T G 0.052370 3.1284e-05
1:4314360 C T 0.042708 7.6803e-05
1:4315204 T G 1.077268 2.8131e-06
1:4316688 A G 0.104325 -1.0831e-05
1:4328952 A G 0.308259 -7.0558e-06
1:4332335 A G 0.042987 -5.4600e-05
1:4332476 A C 0.142920 -1.2640e-05
1:4333505 C T 1.275999 -2.7862e-05
1:4338412 C A 0.097911 4.8659e-05
1:4341843 T C 0.484841 -4.8829e-06
1:4355468 A G 1.103212 2.0225e-06
1:4357576 C T 0.119944 5.6508e-05
1:4358906 T C 0.088051 5.6678e-05
1:4361535 A G 1.283841 2.0639e-06
1:4362747 C T 0.096506 -2.5519e-05
1:4363625 T C 0.112852 4.3195e-05
1:4364226 T C 1.345150 1.9686e-05
1:4364422 A C 0.613246 4.3031e-05
1:4367323 A G 0.879005 7.1613e-07
1:4367922 C T 1.405842 2.1812e-05
1:4367980 A G 1.426372 4.2843e-05
1:4368216 T C 0.274867 6.3044e-06
1:4368745 A G 0.099979 3.3180e-06
1:4370074 T C 0.146367 -1.5356e-04
1:4370385 A G 1.621286 1.9755e-07
1:4370489 A G 0.098119 -8.9560e-05
1:4370588 A C 0.110258 1.8296e-06
1:4372049 T C 0.433233 5.6367e-05
1:4379687 G A 0.216222 -1.5179e-04
1:4380195 T C 0.735796 -1.3927e-04
1:4380503 C T 0.072601 -2.1765e-04
1:4380973 A G 0.289200 3.1618e-05
1:4381016 C G 0.324575 3.3096e-05
1:4384056 T C 0.268631 6.3123e-05
1:4395037 T C 0.198121 5.5074e-05
1:4395812 C A 0.434476 2.6373e-05
1:4400538 A G 0.336445 -1.1127e-05
1:4405102 G T 0.085701 -2.4177e-05
1:4406735 A G 0.460361 1.2147e-04
1:4409252 C A 0.083377 9.4630e-05
1:4411626 G T 0.044801 6.1640e-05
1:4419975 A G 0.022668 2.3265e-05
1:4423326 A C 0.069511 -1.1705e-05
1:4441089 G A 0.118152 1.1719e-04
1:4455887 A C 0.066590 -5.4988e-05
1:4456133 A G 0.132605 2.1852e-06
1:4457859 C T 0.065937 -6.2973e-05
1:4463229 C T 0.208958 7.1745e-05
1:4477412 T C 0.038063 1.0721e-05
1:4478039 A C 1.519083 1.8249e-04
1:4478139 G A 0.949701 2.0713e-05
1:4486932 A G 0.031575 6.7284e-05
1:4488779 G A 0.031334 5.2907e-05
1:4491445 T C 0.318324 1.8838e-05
1:4496329 T C 1.912225 4.7450e-05
1:4499521 T C 0.037557 1.3245e-05
1:4503904 G A 0.423214 2.5962e-05
1:4504183 A G 0.145578 2.4918e-05
1:4508348 A C 0.355962 6.0594e-05
1:4510477 T C 0.080962 -2.2158e-05
1:4512427 G A 0.186059 8.3988e-06
1:4519189 C T 0.726526 -4.2190e-05
1:4521519 G A 0.149155 -1.6779e-04
1:4523324 A G 0.097782 7.8312e-05
1:4523357 T C 1.435330 1.5771e-05
1:4534200 C T 0.321534 5.6730e-05
1:4534969 T C 0.230101 9.7350e-06
1:4539232 G T 0.024070 1.6758e-06
1:4549380 A G 1.550509 -2.6299e-05
1:4552323 A G 0.213158 -2.8469e-04
1:4556256 A G 0.038689 5.2828e-05
1:4565380 G A 0.946078 1.6972e-04
1:4566418 G A 0.102053 -4.3773e-05
1:4578754 C T 0.221179 -2.8696e-05
1:4583448 C A 0.037852 5.4525e-05
1:4597961 G A 1.557867 -1.0071e-04
1:4605457 C T 0.054798 -9.5997e-05
1:4610733 C A 0.367195 -1.5181e-05
1:4613047 C T 0.077927 5.7173e-05
1:4624320 C T 0.151427 -1.7631e-06
1:4628741 G A 0.101874 -2.0488e-05
1:4629443 C T 0.029192 -2.8252e-05
1:4629608 T C 0.024791 -3.8923e-05
1:4633222 T G 0.227524 8.1124e-07
1:4634978 G A 0.763813 -2.2716e-06
1:4636675 G A 0.040773 -5.5247e-05
1:4641668 G A 0.073588 6.6012e-05
1:4641742 A G 1.862831 -2.0159e-05
1:4643432 C A 0.458660 -3.8211e-05
1:4643482 C T 0.092893 -6.3726e-05
1:4644017 A G 0.038024 1.2483e-04
1:4647646 T C 1.851419 -1.8086e-05
1:4648825 T C 0.204596 -3.8003e-06
1:4651472 T C 0.225833 4.5033e-05
1:4657087 A G 0.428864 -6.0383e-06
1:4658816 T C 1.802554 -1.0568e-04
1:4659903 A G 0.148883 2.3011e-05
1:4662408 A C 0.606031 -2.1398e-05
1:4668670 A G 0.091527 -6.3799e-05
1:4673794 C T 0.091907 -3.3033e-05
1:4674429 T C 0.049491 -4.0447e-05
1:4677087 T C 0.773505 -2.9779e-05
1:4677276 C T 0.296967 1.2171e-04
1:4679563 C G 0.131028 1.1096e-04
1:4680353 C T 0.038654 6.2965e-05
1:4682438 A G 0.022775 -2.1300e-05
1:4682722 C T 0.160428 2.6258e-05
1:4684305 C T 0.766699 -4.2654e-06
1:4684846 G A 0.030403 5.1996e-06
1:4690808 T C 0.024152 9.7119e-05
1:4691646 C G 0.050491 -2.1861e-05
1:4696092 T C 0.458566 5.7537e-05
1:4696853 T C 0.030358 -5.9163e-05
1:4698559 T C 0.314530 5.7744e-05
1:4701890 A G 1.835051 2.7590e-05
1:4705931 A G 0.510570 1.3753e-04
1:4708162 C T 0.129742 6.8933e-05
1:4710180 T C 0.046781 1.5071e-04
1:4712441 T G 0.099203 2.8255e-05
1:4717340 C T 0.197514 1.6395e-05
1:4718551 T G 0.443694 -8.0724e-05
1:4722951 T C 0.383366 6.0402e-05
1:4724134 G A 0.225706 -1.1560e-06
1:4724957 T C 0.557987 -3.0776e-05
1:4725496 T C 0.132384 1.1539e-04
1:4726364 C G 1.570951 -6.3088e-06
1:4727086 T C 0.880939 -1.0058e-05
1:4731928 A G 0.503744 1.3512e-04
1:4733239 C T 0.611996 -4.3632e-06
1:4733355 C T 0.505432 2.5623e-05
1:4735908 T C 0.046155 1.0046e-04
1:4737890 T C 0.383826 5.9068e-05
1:4738705 T C 0.142388 -8.5285e-06
1:4738788 A G 0.089284 4.8189e-05
1:4744294 T C 0.500144 -1.2078e-04
1:4749447 A G 0.076726 -4.4460e-05
1:4750590 A C 0.115150 5.5467e-05
1:4751995 A G 0.040517 9.0127e-06
1:4754651 G A 0.033032 -1.0656e-06
1:4755501 A G 0.134030 1.1028e-05
1:4755722 A G 0.079021 -8.7422e-05
1:4756601 G A 0.820056 5.3225e-06
1:4757524 A G 0.149321 3.8518e-05
1:4761251 A G 0.207754 -3.8937e-05
1:4763401 T C 0.978461 -3.1628e-05
1:4765955 C T 0.361204 -4.4600e-06
1:4769825 T G 0.264857 -3.5014e-05
1:4770904 C T 0.675633 -4.5664e-05
1:4771665 C G 1.128980 -2.9805e-06
1:4772717 A G 1.338366 1.0102e-04
1:4773266 C A 0.475811 -1.9856e-05
1:4773852 A G 1.491540 -5.1630e-05
1:4775828 A G 0.411451 -1.1123e-05
1:4781096 G C 0.329480 -5.7568e-06
1:4781922 G C 0.032133 -5.7040e-05
1:4788886 G A 0.905519 -1.6044e-04
1:4789974 T C 0.243035 -3.4503e-05
1:4795747 G T 1.539431 1.2596e-04
1:4797566 T C 0.136247 6.5432e-06
1:4799110 A G 0.385349 -2.1226e-05
1:4799750 T G 0.032779 1.4597e-05
1:4800121 G A 0.222824 -9.6648e-06
1:4804746 G A 1.359733 -3.1856e-05
1:4805434 G A 1.873481 2.4810e-04
1:4806239 T C 0.027800 5.6054e-05
1:4806370 T C 0.042269 -3.2368e-05
1:4809120 T C 0.647427 -2.0076e-05
1:4817258 T C 0.204388 5.6142e-05
1:4821049 G A 0.038371 -5.9068e-05
1:4822040 G A 0.044317 1.9885e-05
1:4825892 T C 0.598036 -3.2387e-06
1:4826660 A G 1.569331 5.1693e-04
1:4832839 T C 0.054704 -1.5641e-04
1:4833498 T G 0.245979 1.8402e-05
1:4835893 A G 0.319544 -4.3630e-05
1:4836121 G A 1.579529 7.8255e-05
1:4838146 T G 0.545062 2.1583e-05
1:4843233 A G 0.034509 -2.9952e-05
1:4848808 G A 0.737428 6.5373e-05
1:4853747 C G 0.923037 3.0280e-05
1:4855524 T C 1.653490 8.6098e-05
1:4858666 C A 0.034989 6.0028e-05
1:4860555 A G 0.034730 3.6727e-06
1:4861603 C T 0.065318 4.1748e-05
1:4866420 T G 1.218689 4.9258e-05
1:4881267 C T 1.626037 4.6637e-05
1:4888739 G C 0.126169 1.4697e-05
1:4889588 A C 0.833863 1.9249e-05
1:4890255 A G 0.051549 -4.8169e-05
1:4894144 T C 0.126766 -3.1296e-05
1:4894148 C T 0.163083 -5.8319e-05
1:4898473 C T 0.060488 8.2376e-05
1:4900223 C A 0.182934 5.3000e-06
1:4901737 A C 1.221649 6.8635e-05
1:4914910 A C 1.161278 8.2690e-05
1:4927798 T C 1.106444 5.9271e-05
1:4929004 C T 0.031334 6.1130e-05
1:4929561 T C 0.059777 6.7774e-05
1:4932655 A C 0.073906 5.7422e-05
1:4934852 T C 0.362499 2.1112e-05
1:4937139 A G 0.065516 -4.4512e-05
1:4940987 A C 0.604839 3.7957e-05
1:4950877 A G 0.057109 -3.6506e-05
1:4951910 G A 0.516425 7.2881e-05
1:4954746 A G 0.023184 2.9040e-06
1:4958491 T C 0.054103 -6.5713e-05
1:4960911 G A 0.328168 1.1836e-05
1:4963569 T C 0.370282 -7.7443e-05
1:4964674 A G 0.039319 -3.3927e-06
1:4965417 T C 0.026764 1.4024e-05
1:4969653 A G 0.144718 1.1568e-04
1:4973094 C T 0.182427 5.2124e-05
1:4985225 T C 0.182953 -7.1558e-06
1:4986475 G A 0.045356 6.6379e-05
1:4987953 T C 0.053646 1.0603e-04
1:4991942 A C 0.583774 1.8153e-05
1:4994367 T C 0.072728 1.3376e-05
1:4995026 C T 0.938000 -1.7642e-06
1:4997363 G A 0.399328 -2.8366e-05
1:5002393 C T 0.169483 1.3379e-05
1:5002457 T G 1.207186 1.7675e-06
1:5005716 T G 0.052935 -4.5777e-05
1:5007235 C T 0.964063 9.9144e-06
1:5009249 G A 1.115695 1.2380e-05
1:5010878 C T 1.252695 1.0840e-05
1:5018318 A C 1.122190 1.3410e-05
1:5021200 G T 1.001263 8.8325e-05
1:5021420 A G 0.361385 -6.9759e-05
1:5026837 G A 0.101238 -3.6028e-05
1:5026859 C T 0.079784 1.2775e-05
1:5028850 T C 0.211591 -2.4529e-05
1:5029531 C A 0.443373 2.0005e-05
1:5030419 T C 0.090764 -1.9386e-05
1:5030567 C G 0.395660 5.6638e-05
1:5032137 C T 0.361908 5.5263e-05
1:5036940 C T 0.070839 -1.8662e-05
1:5038093 C A 0.577893 5.6803e-06
1:5039514 C T 0.040731 5.8066e-05
1:5039794 G C 0.356423 -1.8768e-05
1:5047874 C A 0.049507 3.6586e-05
1:5051305 G T 0.822801 1.2176e-05
1:5055883 T A 0.024694 1.9585e-07
1:5057225 A G 0.352622 -4.2957e-04
1:5058911 A G 0.026320 -1.8333e-05
1:5060684 C T 0.946974 -6.7267e-05
1:5072295 T C 0.575037 -1.2447e-04
1:5073658 C A 0.529515 1.6203e-05
1:5081173 A G 1.544809 3.4829e-05
1:5083573 G A 0.424262 1.2314e-04
1:5088062 T C 0.422837 3.6285e-06
1:5088994 A G 0.219786 1.7832e-04
1:5091631 A G 0.021841 3.1298e-05
1:5091827 G A 1.458365 1.4552e-05
1:5093741 G C 0.846930 4.0298e-05
1:5094655 T C 0.031636 -4.9747e-05
1:5095214 C T 0.153495 -4.6310e-05
1:5097059 C A 0.063889 2.5368e-05
1:5098913 G A 0.058628 -1.6296e-05
1:5098991 C T 0.021432 -8.5548e-06
1:5099400 T C 0.073958 1.3847e-05
1:5103105 T C 0.102773 6.1510e-06
1:5103621 G A 0.497252 -2.4709e-05
1:5113911 A C 0.349668 -1.8934e-05
1:5121786 T G 0.131271 2.2783e-05
1:5122297 C T 0.030578 -2.4879e-05
1:5126826 A G 0.024275 9.7255e-06
1:5135010 T C 0.183317 8.2063e-06
1:5136644 C T 0.876191 -3.2193e-05
1:5137669 C T 0.020627 -1.6629e-05
1:5138696 T C 0.473633 -4.1971e-05
1:5138792 C T 0.352537 2.8938e-05
1:5142552 G T 0.618900 2.7918e-05
1:5143472 G T 0.170395 -7.7595e-06
1:5146071 C T 0.333832 6.6046e-06
1:5151214 C A 0.131424 2.8396e-06
1:5158225 T C 0.965605 8.1491e-06
1:5158512 T C 0.023856 -1.6992e-05
1:5159350 C T 1.512433 3.3540e-05
1:5168872 T C 0.031214 5.6105e-06
1:5170712 G A 0.210279 2.1119e-05
1:5179806 C T 1.539603 -9.9441e-06
1:5183925 A G 1.456538 2.0876e-05
1:5190166 G A 0.274062 1.0638e-04
1:5190659 C T 0.221127 1.6210e-05
1:5193026 G A 0.122310 1.5611e-05
1:5196739 G A 0.764365 -5.3783e-05
1:5198791 T C 0.068132 1.9325e-05
1:5202294 T C 0.023636 -5.0404e-05
1:5204884 G A 0.239936 4.2241e-05
1:5206639 G A 1.392678 -2.2354e-07
1:5215285 G A 0.096886 -4.0742e-05
1:5217432 G C 0.022188 6.6133e-05
1:5222596 T C 0.874808 -3.4355e-05
1:5225760 C T 0.022224 1.7356e-06
1:5227508 T G 0.227839 -1.3427e-05
1:5228983 A C 0.092559 4.7545e-05
1:5230746 A G 0.814924 -1.7388e-05
1:5236110 T C 0.178503 -5.1633e-06
1:5237431 G A 0.150509 -1.7955e-05
1:5246841 T C 0.499586 4.4164e-06
1:5251569 T G 0.314692 -3.8131e-05
1:5251764 C G 0.121550 4.7886e-05
1:5257327 G A 0.054509 5.1564e-06
1:5258154 G A 1.626557 -2.7141e-05
1:5259472 G T 0.595053 -2.4283e-05
1:5262285 G A 0.025810 1.9143e-06
1:5264697 G A 0.106980 4.8314e-06
1:5268005 C A 0.027923 5.8487e-06
1:5277437 T C 0.689359 -1.7500e-04
1:5278009 T C 0.121118 2.9484e-05
1:5280502 G T 0.098440 9.0967e-06
1:5282028 A G 0.049413 -2.2989e-06
1:5284350 T C 0.034853 -3.5118e-05
1:5288559 C T 0.042364 6.0857e-05
1:5294237 T C 0.056632 -1.5756e-05
1:5294368 G A 0.112176 2.0886e-05
1:5295574 T C 0.020585 2.8847e-05
1:5305023 A G 1.576024 -4.3693e-05
1:5306840 A G 1.792090 -2.2365e-05
1:5307136 A G 0.076648 -5.0129e-06
1:5309224 T G 0.032263 3.4473e-05
1:5309567 C A 0.815800 -6.5553e-05
1:5310910 T C 0.020370 -3.5860e-05
1:5312165 G T 0.085302 -2.6023e-04
1:5312690 T C 0.385556 -2.3643e-06
1:5314570 T C 0.035450 -6.2334e-06
1:5315344 C T 0.070053 3.8305e-05
1:5316813 C G 0.026018 3.7827e-05
1:5318071 G C 0.245843 -6.7365e-05
1:5321291 A G 0.031098 2.1182e-05
1:5323163 T C 0.640614 1.2573e-05
1:5329177 G A 0.112576 -3.3596e-06
1:5330646 A G 0.021575 9.0867e-06
1:5333340 C T 0.132008 1.7485e-05
1:5334623 T G 0.195427 1.6448e-05
1:5335174 A G 0.022188 7.6472e-05
1:5340404 T C 0.075756 -2.1429e-06
1:5341078 G A 0.842428 8.6230e-06
1:5343226 G T 0.646194 1.6927e-06
1:5347371 A G 0.037242 -2.9066e-05
1:5347439 G A 1.183336 -9.4926e-05
1:5347627 C T 1.055363 -1.3487e-04
1:5347779 T C 0.053798 2.6461e-05
1:5347979 A C 0.893533 1.0798e-05
1:5348850 A G 0.031695 1.5704e-05
1:5353639 C T 0.061130 -1.1289e-05
1:5354275 A C 0.072293 -2.8714e-06
1:5354772 T C 0.052409 -1.2557e-06
1:5354979 C T 0.926906 -8.6413e-06
1:5356371 G A 0.510122 -2.8655e-05
1:5356892 C T 0.723296 -2.0610e-05
1:5357171 C A 0.714147 1.6895e-06
1:5358282 T C 0.041393 -1.0877e-04
1:5358384 G A 0.861799 -2.6433e-06
1:5362333 T C 0.044444 -1.2427e-04
1:5364734 A C 0.245512 -2.5560e-05
1:5369936 G T 1.110940 -1.8349e-05
1:5370017 C T 0.024402 9.5300e-05
1:5375727 A G 0.145734 -1.7618e-05
1:5384943 A G 0.046687 1.5494e-04
1:5385080 G T 0.970639 -8.3004e-05
1:5388176 T C 0.103517 9.6158e-05
1:5389291 A G 0.797416 -3.5705e-05
1:5390759 C T 1.958909 4.9587e-05
1:5393462 C T 0.031818 -1.6527e-05
1:5401289 A C 0.173313 -6.2241e-05
1:5404340 T C 0.039261 7.2690e-05
1:5404897 T C 0.034434 2.6760e-05
1:5409829 T G 0.088476 -1.9744e-05
1:5411433 C G 1.255833 -7.1126e-06
1:5411516 C T 0.121063 5.6430e-05
1:5421533 A G 0.269709 -4.3344e-05
1:5422873 T C 0.021915 7.2839e-06
1:5426587 C T 0.714280 1.9105e-05
1:5426757 C T 0.117142 -2.1372e-05
1:5463937 G A 0.585329 -3.4847e-05
1:5464406 T C 0.085603 1.6957e-05
1:5465127 G A 0.118756 1.1286e-05
1:5467532 T C 0.490219 3.5256e-05
1:5470084 G A 0.067320 -1.8100e-05
1:5470968 T G 0.026713 -5.4310e-05
1:5472626 A C 0.105474 1.8068e-05
1:5474903 G A 0.131417 1.0631e-04
1:5480101 T C 1.233090 -2.5902e-05
1:5480260 C T 0.282186 6.1702e-05
1:5486073 G A 0.060884 -1.5885e-05
1:5490101 C T 0.491069 -1.4961e-04
1:5492983 C T 0.925893 -4.9870e-05
1:5497307 T G 0.045447 3.1607e-05
1:5501584 A G 0.078937 5.4575e-05
1:5507130 C T 0.056707 3.0119e-05
1:5508774 A G 0.047664 -1.2607e-04
1:5513100 C T 0.336425 2.0846e-05
1:5513490 T C 0.063519 -2.1678e-05
1:5517923 G A 0.236012 1.2988e-05
1:5524343 C A 0.039738 -1.1867e-05
1:5524582 A G 0.935987 -5.8641e-05
1:5530396 C T 0.174092 8.5502e-06
1:5534570 T C 1.894993 2.8676e-05
1:5534948 G T 0.105701 -2.5039e-05
1:5535339 G A 0.059404 4.6554e-05
1:5536722 A C 0.030280 -3.6771e-05
1:5540162 T C 0.023123 -3.1407e-06
1:5540807 C A 1.877476 1.5433e-05
1:5544659 C G 0.674445 -1.1815e-04
1:5548038 C T 0.299486 -1.8224e-05
1:5550144 T C 0.125078 -3.9386e-05
1:5550489 G T 0.449160 -2.0626e-05
1:5552235 T C 0.220039 -2.7887e-04
1:5553470 C T 1.619711 -3.0190e-05
1:5554049 G A 0.221811 1.5789e-05
1:5555684 T C 0.186293 -2.5487e-05
1:5558726 G T 0.214544 1.0397e-05
1:5563249 T C 0.020854 3.1777e-05
1:5572304 A G 0.353725 -3.2652e-05
1:5573683 T C 0.097386 1.1008e-04
1:5574895 G A 0.143031 4.5413e-05
1:5575910 C T 0.080962 8.0326e-05
1:5577052 C T 0.113131 4.9413e-06
1:5578655 C T 0.059284 -2.9119e-04
1:5582348 A G 0.088022 -6.2809e-06
1:5583782 G A 1.934319 1.9635e-04
1:5588816 A G 0.249407 -1.1854e-05
1:5588846 C A 0.044892 1.9081e-05
1:5592799 C T 1.542271 8.0251e-05
1:5597230 T C 0.168305 3.7515e-06
1:5603850 G A 0.379166 1.8638e-04
1:5618540 C T 0.164806 2.0829e-05
1:5622053 T C 0.066606 5.9724e-05
1:5623548 T C 0.140369 7.1096e-05
1:5626094 T C 0.796871 1.7162e-05
1:5627912 A C 0.918019 -1.0894e-05
1:5631034 G A 0.103871 6.4392e-05
1:5631455 T C 0.044996 -4.8815e-05
1:5631820 T C 0.040156 4.7458e-05
1:5635724 C T 0.764660 -3.2634e-05
1:5636176 G A 0.038796 2.5306e-04
1:5636697 C T 0.076483 -8.3898e-05
1:5636732 A G 1.148347 -6.9660e-06
1:5636893 C A 0.098979 3.8767e-05
1:5637268 G T 1.812967 -6.0057e-05
1:5640446 G A 0.789312 1.0801e-04
1:5641458 T C 0.073558 -5.5516e-05
1:5642847 A G 0.165985 1.7604e-04
1:5643543 A G 0.326997 5.4323e-06
1:5643758 T C 1.292666 -2.9862e-06
1:5646104 T G 0.025041 3.2386e-05
1:5654285 T C 0.052318 2.2394e-04
1:5657296 A G 0.025820 -1.7485e-05
1:5658104 G A 0.151015 2.4426e-04
1:5662664 C T 0.276470 -1.4288e-05
1:5664897 T C 0.380032 5.9222e-05
1:5665513 G A 0.967997 -1.3548e-05
1:5671493 C G 0.130492 -4.0821e-05
1:5674434 C T 1.476486 -1.9306e-06
1:5677112 C A 0.140054 1.6785e-05
1:5678783 G A 1.016342 -1.6490e-05
1:5679441 G A 0.894455 1.5827e-05
1:5679808 A G 0.506698 6.6615e-06
1:5680572 G A 0.403424 -7.3914e-06
1:5683439 A G 0.081468 1.6339e-04
1:5683761 C T 0.117584 -3.2486e-05
1:5684738 C G 1.511167 -4.5501e-06
1:5695480 A G 0.993872 4.5775e-05
1:5695978 G T 0.082111 -9.3590e-05
1:5696677 G A 1.056122 2.6955e-05
1:5698736 A G 0.312384 2.3532e-05
1:5703552 A G 0.532849 6.2665e-05
1:5707938 A G 0.878297 5.2221e-05
1:5709833 A G 0.294172 3.5441e-05
1:5710885 A G 0.081218 5.1461e-05
1:5711767 A G 0.036606 1.7952e-05
1:5713014 G A 0.734329 -1.5404e-04
1:5719471 C G 0.217375 4.1319e-06
1:5720961 T C 0.126779 5.4653e-05
1:5724940 C T 0.471374 -1.1422e-04
1:5737696 C A 0.092890 -5.9385e-05
1:5743509 G A 0.270822 6.2179e-05
1:5744963 C A 0.095357 -2.0470e-05
1:5745339 G A 0.199464 1.1645e-05
1:5747158 G A 0.567296 -7.1470e-05
1:5747635 T C 0.054026 1.9019e-05
1:5750125 T C 1.374365 2.8928e-05
1:5752044 A G 0.146653 8.6917e-06
1:5752806 T C 0.243500 1.3056e-05
1:5754119 A G 1.418410 9.8804e-05
1:5758772 C T 0.125637 1.0178e-05
1:5760354 T C 0.069287 -5.8223e-05
1:5768379 A G 0.060053 -6.1348e-05
1:5768607 T C 0.078813 2.0823e-05
1:5771601 A C 0.036722 -6.2112e-05
1:5771817 C G 0.358484 -5.3004e-06
1:5773754 G A 0.023681 2.7280e-06
1:5777457 C T 1.151541 6.8920e-05
1:5778236 A G 0.998698 1.0944e-04
1:5778800 A G 0.067096 -1.4490e-05
1:5786651 A G 1.003385 -2.3015e-06
1:5788582 T C 0.091524 -1.0528e-06
1:5788790 C T 0.646090 -2.9447e-05
1:5789247 A C 0.067304 8.5374e-06
1:5790320 C G 0.265876 2.4364e-05
1:5802376 T C 0.875363 1.0586e-05
1:5805356 C T 0.081683 1.7916e-05
1:5805386 A G 0.314163 3.4387e-05
1:5808499 G A 0.047544 4.5441e-05
1:5815367 C T 0.311391 3.3567e-05
1:5815715 A G 0.044869 2.0538e-05
1:5826134 G C 0.027183 1.7218e-04
1:5826660 A G 0.061040 -1.7722e-05
1:5837401 G A 0.209130 1.0025e-06
1:5837435 T C 0.329405 9.3488e-05
1:5840181 G A 0.115675 1.7571e-05
1:5847239 T C 0.529434 8.4924e-05
1:5851722 C A 0.070722 1.4613e-05
1:5852234 A G 0.064305 3.2329e-05
1:5852950 C A 1.808270 -1.3894e-04
1:5856161 T C 0.033931 2.2226e-05
1:5857961 T C 0.394914 -1.0551e-04
1:5873013 G A 1.431750 -2.8941e-05
1:5875225 A G 0.080472 -1.9360e-06
1:5886177 C G 0.059579 -3.5339e-05
1:5886560 A G 0.039598 4.0895e-05
1:5887118 A C 0.056755 6.5795e-05
1:5887672 G A 1.472783 -3.1536e-05
1:5888555 T G 0.123670 1.1758e-04
1:5890394 G A 1.316058 -1.0080e-04
1:5897070 T C 0.043779 -5.4719e-05
1:5898323 C T 0.779665 1.6511e-06
1:5899473 A G 0.100829 -3.6874e-05
1:5906643 C T 1.526412 -2.2926e-05
1:5911000 A G 0.497571 -2.2718e-05
1:5911588 C A 0.162375 1.4051e-05
1:5911666 C T 0.067924 -6.7429e-05
1:5912942 A G 0.024466 -3.0084e-05
1:5913621 C T 1.430147 -3.3067e-05
1:5917731 G A 0.085428 -3.9565e-04
1:5917836 A G 0.060958 -5.0946e-06
1:5919414 A G 0.046190 -6.7036e-05
1:5924881 A G 0.310171 -6.5198e-04
1:5925955 C T 0.102410 5.6311e-05
1:5927169 A G 0.034032 7.2639e-06
1:5927738 A G 0.354297 -7.9560e-07
1:5933384 G C 0.061711 -4.3629e-06
1:5933530 G A 0.218835 4.9402e-06
1:5934103 A G 0.101618 -4.2190e-05
1:5934380 T C 0.121213 1.1471e-05
1:5934490 G A 1.295675 -1.4449e-05
1:5934837 T C 1.068372 -5.2578e-05
1:5935359 A G 0.048621 2.9712e-05
1:5935401 T C 0.597186 -9.5690e-05
1:5937091 C T 1.814132 -1.2408e-04
1:5940243 A G 0.051861 2.0874e-05
1:5951013 T C 0.063370 8.7549e-05
1:5955841 G A 0.335942 -1.2080e-05
1:5956909 A C 0.158169 -6.5051e-06
1:5960503 G A 0.754478 5.7570e-05
1:5965455 T C 0.024950 7.2305e-06
1:5970367 T C 0.074130 -1.8244e-05
1:5977154 T C 0.075149 -1.6252e-05
1:5987978 G A 0.131875 -2.3630e-05
1:5994334 T C 0.042782 -3.5530e-05
1:5998094 T C 0.080576 -1.7594e-05
1:6007446 T C 1.723900 -2.0947e-04
1:6007474 A G 0.850257 3.7510e-05
1:6008591 T C 0.809867 6.1534e-05
1:6008674 T C 0.044253 -5.8565e-05
1:6016661 G A 0.029566 4.5811e-06
1:6021704 C T 0.286983 -2.0168e-05
1:6022815 A G 0.025239 1.6705e-05
1:6028221 G A 0.072945 -2.9200e-05
1:6030027 A G 0.061624 -6.2210e-06
1:6031514 T C 0.145368 5.2404e-05
1:6031944 A C 1.280683 -4.0667e-05
1:6032320 A G 0.338701 -3.3471e-05
1:6040082 C A 1.872247 -4.4669e-04
1:6043930 G A 0.096529 -8.3661e-05
1:6045022 A G 0.378289 1.7900e-04
1:6046264 A G 0.051309 6.2808e-05
1:6053916 C G 0.044369 -8.9510e-06
1:6059437 G A 0.294877 2.4665e-04
1:6063655 A G 1.001331 -7.0415e-05
1:6067640 G C 1.671656 4.3807e-05
1:6070870 T C 0.891462 3.5806e-05
1:6074402 A G 0.093965 -2.4549e-05
1:6075528 T C 0.546679 -3.7814e-05
1:6082417 T C 0.311988 -9.8379e-06
1:6084824 A G 0.038968 3.5682e-05
1:6100313 G A 1.520245 2.1535e-05
1:6101005 T C 0.042698 -1.3384e-04
1:6102242 G A 0.103270 -2.1199e-06
1:6104002 C T 0.898765 -1.6614e-05
1:6104064 T C 0.515461 -1.2926e-04
1:6111757 A G 0.086944 4.6375e-06
1:6115361 T C 0.051763 -3.5971e-05
1:6120307 T C 0.087269 5.2647e-05
1:6125460 A G 0.049692 1.8132e-05
1:6126668 A G 0.064613 1.2120e-05
1:6129954 A G 0.091066 4.0134e-05
1:6135207 A C 0.450101 -3.0372e-04
1:6135287 T C 0.033749 -6.6454e-05
1:6139169 T G 1.437268 -2.4347e-04
1:6140686 C T 0.596887 -1.3026e-04
1:6141454 A G 1.443172 -1.3815e-04
1:6141507 G A 0.196634 -4.5762e-05
1:6143260 C T 0.397585 -7.3089e-05
1:6144483 G A 0.132472 1.0610e-04
1:6144914 G A 1.117441 -1.7684e-05
1:6145365 G A 1.352102 1.1458e-04
1:6147298 T C 0.217245 -8.7769e-06
1:6147407 T C 0.240952 4.4638e-05
1:6148922 C G 0.221192 1.1784e-05
1:6162601 C T 0.059047 -4.5993e-05
1:6163925 T C 1.497353 7.5027e-05
1:6165419 T C 0.249274 1.4222e-05
1:6173649 G A 1.088223 2.5549e-05
1:6175417 T C 0.074870 5.9825e-05
1:6182444 A G 0.130567 -7.0072e-07
1:6184092 G A 1.105110 2.0015e-05
1:6190315 T C 0.165520 9.1950e-07
1:6192865 A G 0.335533 1.5264e-05
1:6195598 C A 0.784807 2.1370e-06
1:6197895 C G 0.086801 3.3517e-06
1:6204161 A G 0.213054 -2.8125e-05
1:6205349 T C 0.259203 1.2377e-05
1:6205381 T C 0.052227 2.8619e-05
1:6207217 C T 0.657937 6.2839e-06
1:6211964 A G 0.549548 -1.1459e-05
1:6212870 A G 0.147360 -4.7086e-05
1:6215047 G A 0.145400 4.0176e-07
1:6216780 A G 0.232389 -1.8173e-05
1:6222075 G A 0.291222 -1.4741e-05
1:6222501 A C 1.683130 -9.3866e-06
1:6226940 A G 0.059530 1.0554e-04
1:6232976 C G 0.082319 -3.4215e-05
1:6233573 C A 0.187387 -1.2934e-04
1:6241321 A G 0.088031 -1.0898e-04
1:6248784 C T 0.102189 -1.2580e-04
1:6257856 A G 0.880287 -2.5661e-06
1:6258792 A G 0.135978 -1.3320e-04
1:6259043 A G 0.061536 -1.0483e-05
1:6259130 G A 0.580412 4.8288e-06
1:6266994 C G 0.099787 -6.4950e-05
1:6272078 A G 0.080456 -2.9469e-06
1:6273206 T C 0.038426 3.5569e-05
1:6273919 A G 0.074165 -5.7021e-05
1:6278414 G A 0.683072 3.5012e-05
1:6279370 C G 0.546614 5.2066e-05
1:6281667 C A 0.133079 -1.5997e-05
1:6282950 G T 0.039186 1.8710e-04
1:6285458 C T 0.156448 -1.6424e-05
1:6301301 G C 0.051689 -7.1788e-05
1:6303383 T C 0.060007 -4.5067e-05
1:6304454 G A 0.025268 -8.2888e-06
1:6307255 C T 1.511758 -3.3208e-04
1:6307630 A G 0.087197 5.0330e-05
1:6314822 C T 1.381674 -3.6011e-05
1:6315125 A G 0.035872 5.6152e-06
1:6317585 T C 0.045307 5.5880e-05
1:6325098 C T 0.052192 1.3165e-04
1:6332909 C T 0.226271 8.9808e-05
1:6338295 T C 0.316389 -2.8142e-04
1:6339299 T C 0.047901 -2.8672e-05
1:6343714 C A 0.070296 -4.6195e-05
1:6355905 T C 0.047171 7.4779e-05
1:6358604 C T 0.265882 1.4733e-05
1:6359997 T G 0.066671 3.8054e-05
1:6363163 T G 0.097233 1.0670e-04
1:6367321 A G 0.040890 -1.5234e-05
1:6370415 T C 0.084971 -1.0946e-04
1:6375291 A G 0.169305 2.1497e-05
1:6384245 C A 0.026271 6.6401e-05
1:6388317 A G 0.045626 1.1796e-04
1:6391530 G A 1.961093 1.5670e-06
1:6403882 G A 0.368789 5.0576e-05
1:6404299 T G 0.020273 1.4407e-05
1:6415611 C T 0.504383 -1.6618e-05
1:6419320 A C 0.063214 8.0821e-05
1:6419994 A G 0.075811 4.7565e-05
1:6420825 A G 0.079235 1.1552e-04
1:6425349 T C 0.095237 1.6508e-04
1:6450306 T C 0.033178 -5.7657e-05
1:6457905 G A 0.029835 -7.1649e-05
1:6458105 T C 0.039287 -3.7954e-05
1:6459141 C A 0.392794 2.7383e-05
1:6473294 G A 0.257398 3.4482e-06
1:6476286 C T 0.126013 6.7060e-05
1:6481842 G A 0.469952 5.9597e-05
1:6486225 T C 0.125069 6.0741e-05
1:6488123 A G 0.167215 1.3725e-05
1:6489364 T C 0.204307 9.1444e-05
1:6497057 C T 1.960840 -3.9125e-07
1:6501796 C T 0.362132 3.0879e-05
1:6505671 A G 0.082228 -1.9392e-05
1:6509558 C T 0.131768 1.8169e-04
1:6519553 C T 1.963505 6.0079e-05
1:6521150 C A 0.304010 5.4100e-05
1:6524501 C T 0.135072 2.9145e-05
1:6524688 C T 0.121489 6.3907e-05
1:6528468 T C 0.137737 6.7199e-05
1:6528589 T C 0.115140 6.9961e-05
1:6529443 G A 0.270871 8.7771e-05
1:6530189 A G 0.253711 1.2968e-04
1:6531589 T C 0.114770 8.4753e-05
1:6531650 T C 0.137701 5.0928e-05
1:6533393 C G 0.270589 1.1449e-04
1:6542330 C T 0.100284 -6.9693e-06
1:6544007 G A 0.228952 2.6668e-05
1:6549915 G T 0.026807 1.7750e-05
1:6550505 T C 0.193194 3.0052e-05
1:6551692 T C 0.118717 -1.7651e-05
1:6552600 C G 0.126120 1.3494e-05
1:6557009 C A 0.216167 -1.4876e-05
1:6560285 C A 1.962025 8.8901e-05
1:6560493 T C 0.049196 2.9849e-05
1:6561039 T C 0.042824 -1.9745e-05
1:6563067 A G 0.199461 5.8349e-05
1:6571187 A G 1.175290 -3.6823e-04
1:6572271 G C 0.462705 1.2225e-04
1:6577765 T C 0.724809 -3.6387e-05
1:6579521 C G 0.062432 -6.3711e-05
1:6592377 G A 0.229241 1.3251e-05
1:6601607 C T 1.741836 -1.5969e-05
1:6614526 G A 0.059816 -4.3800e-06
1:6614535 A G 1.739376 -8.4780e-06
1:6623499 T C 1.150337 -9.9078e-05
1:6625420 T C 0.061737 -4.9865e-05
1:6631106 T C 0.037975 2.8214e-05
1:6631431 T C 1.741924 -2.3897e-06
1:6633230 A G 0.699271 -1.3492e-04
1:6635306 A G 0.271361 1.2587e-04
1:6637056 A G 0.055395 -1.1849e-05
1:6639943 A G 0.111680 -1.5092e-05
1:6640116 G A 0.313627 1.0189e-04
1:6649228 G T 0.143491 -1.2455e-05
1:6649603 A G 0.060614 8.9947e-05
1:6650824 T C 0.050793 -4.1797e-05
1:6651093 A G 0.315633 6.2199e-05
1:6654423 T C 0.087934 -7.5962e-05
1:6655444 T C 0.068609 1.3782e-05
1:6657653 A C 0.224145 1.0238e-05
1:6659505 A G 0.668313 -3.1926e-04
1:6662057 A G 0.040500 -9.1876e-05
1:6665266 T C 0.052906 -1.0465e-04
1:6666848 C T 1.806384 8.0968e-07
1:6673670 T G 0.020231 -9.3618e-05
1:6676485 G T 0.706208 3.1763e-04
1:6687748 T C 0.053234 1.1470e-04
1:6689824 G A 0.702056 -9.2767e-05
1:6693097 G A 0.700605 -1.2982e-04
1:6693102 T C 0.061007 9.7395e-05
1:6693427 T C 0.041000 -1.2006e-05
1:6696845 A G 0.240961 -6.4730e-05
1:6698390 T C 0.036570 -3.6710e-05
1:6699327 T C 0.032578 1.8463e-06
1:6705874 C G 0.444957 2.1945e-05
1:6705944 T C 0.173171 9.2156e-06
1:6711146 C T 0.693569 -1.3191e-04
1:6712772 T C 0.050997 -3.5493e-05
1:6713225 G A 0.053104 -1.0163e-04
1:6720932 G C 1.818403 -1.4728e-05
1:6726269 C T 0.140957 -1.0916e-04
1:6726401 A G 1.126049 -4.5455e-05
1:6743063 C T 0.048907 3.1842e-05
1:6749566 C G 0.193619 7.2703e-05
1:6756674 C T 0.064165 3.5722e-07
1:6776842 A G 0.149701 1.0305e-04
1:6777168 A G 1.111167 -5.1840e-06
1:6785947 T C 1.124945 -4.3398e-06
1:6786581 G A 0.176692 5.8672e-05
1:6795230 C T 1.108694 -7.4117e-05
1:6797684 A G 0.989954 -2.5493e-04
1:6798979 A G 0.088872 7.6634e-08
1:6811709 T G 0.070777 -2.0508e-05
1:6817960 C T 1.892497 -1.6540e-08
1:6828127 C T 0.020091 -4.0479e-05
1:6828290 A G 0.212951 -2.3439e-05
1:6828608 G A 0.907363 -9.7568e-05
1:6829582 A C 0.624194 -6.0695e-05
1:6848799 T C 0.030867 -8.8812e-05
1:6853355 G A 0.188747 2.2519e-06
1:6867276 C T 0.125861 -1.0886e-04
1:6867842 C T 0.315406 -5.8022e-05
1:6871756 G A 0.094231 -3.2608e-05
1:6878958 T C 0.052922 -3.4308e-06
1:6886308 C A 0.305786 2.8712e-04
1:6895384 C T 0.054824 4.9338e-05
1:6896334 G A 0.060218 3.2751e-05
1:6905711 A G 0.026703 4.2154e-05
1:6920390 C T 0.042938 1.4148e-06
1:6921578 G A 0.271322 -2.6879e-05
1:6934001 C A 0.072575 1.5368e-05
1:6938085 T C 0.022513 8.9740e-05
1:6943462 T C 0.055775 -5.5854e-05
1:6950551 C T 0.200299 -4.8201e-05
1:6985069 G A 0.840679 -3.1740e-06
1:6995522 T C 0.081712 -1.0206e-05
1:7004837 G T 0.212701 2.4328e-05
1:7006544 G A 1.215460 1.1504e-05
1:7016273 G C 0.030033 -5.4906e-05
1:7019932 T C 0.056625 2.9528e-05
1:7021476 A G 0.858427 -3.2476e-05
1:7029822 A G 0.247476 1.0668e-04
1:7031417 G C 0.115682 -1.9131e-05
1:7055930 G A 0.057132 1.8979e-04
1:7056538 C T 0.341083 1.1738e-04
1:7062426 T C 0.592551 8.8792e-05
1:7063003 G A 0.025937 -2.1370e-05
1:7072550 C T 0.366027 -3.7341e-05
1:7072778 A G 0.105844 4.2976e-05
1:7072945 T C 0.145101 1.9702e-06
1:7074756 A G 0.082387 7.2700e-05
1:7076959 T C 0.238920 -6.5478e-06
1:7077218 T C 0.137695 -4.0178e-05
1:7088596 T C 0.048628 3.4326e-05
1:7096700 T C 0.173372 -7.9379e-06
1:7099445 A G 0.127337 -8.8569e-05
1:7115591 A G 0.092316 4.4063e-05
1:7115948 A G 0.050296 -6.5690e-05
1:7117011 G A 1.390474 3.9162e-05
1:7119967 C G 0.054610 1.4441e-05
1:7122846 A G 0.040819 -1.0369e-05
1:7125002 G C 0.445616 1.5717e-05
1:7131192 G A 0.671887 2.7943e-05
1:7136289 G A 0.040497 1.3471e-06
1:7136371 G A 0.021983 -5.0348e-05
1:7139110 A G 0.480089 -1.8313e-05
1:7141085 A G 0.095078 1.8736e-04
1:7141327 C T 0.436807 -2.0794e-05
1:7145417 A G 1.718856 -2.8222e-04
1:7146519 G A 0.022194 -1.0812e-04
1:7146809 C T 0.262714 1.9993e-05
1:7148644 G A 0.025895 4.2661e-05
1:7149575 G A 0.024635 2.4477e-05
1:7150527 A G 0.990438 1.0389e-05
1:7151993 T G 0.041886 -1.8990e-05
1:7155254 C G 1.897110 -1.1734e-05
1:7161004 C G 0.142589 -2.2626e-05
1:7162020 A G 0.105078 9.6533e-05
1:7164515 C T 0.417514 -2.3063e-04
1:7169735 C G 0.690816 -1.4674e-05
1:7170719 G A 0.177374 6.0932e-06
1:7177569 A G 1.440432 7.9906e-05
1:7177813 C T 0.760519 2.0964e-04
1:7179379 G A 0.031860 2.3702e-05
1:7179479 T C 0.621338 -4.4454e-05
1:7181192 G A 0.059254 3.5733e-05
1:7183119 T C 0.029588 6.8794e-06
1:7185315 G A 0.531018 8.4421e-05
1:7190806 G A 0.074441 -9.9439e-05
1:7202190 C T 1.103387 2.3192e-05
1:7205930 T G 0.039046 1.3385e-05
1:7210432 T C 0.028465 1.1882e-06
1:7212341 A C 0.191928 1.9803e-04
1:7215397 T G 0.115026 -8.3915e-05
1:7220970 G A 1.194450 5.3332e-05
1:7222917 T C 0.049790 3.7517e-05
1:7236210 A G 0.078229 2.0421e-05
1:7236810 G A 1.192765 1.9598e-05
1:7237832 T C 0.025794 -5.0813e-05
1:7239131 C G 0.151917 -9.8274e-05
1:7245019 G A 0.729843 3.7343e-05
1:7247335 A G 0.167163 1.4243e-04
1:7253886 C T 0.257434 1.8282e-05
1:7259142 G T 0.040734 -4.9003e-05
1:7270538 T C 1.176900 5.5215e-05
1:7280137 G T 0.030783 -8.0068e-06
1:7280190 G C 0.040981 -5.0519e-05
1:7281521 G A 1.962479 6.1100e-05
1:7283786 G A 0.062857 -6.1440e-06
1:7287980 T C 0.037297 8.5612e-06
1:7292910 A G 1.221204 3.7363e-05
1:7296256 C T 0.129460 4.9746e-05
1:7297837 T C 0.073130 1.0460e-05
1:7299892 T C 0.046839 -2.3973e-06
1:7302027 G T 0.022792 2.5343e-05
1:7311733 T C 0.034265 6.8819e-05
1:7315580 T C 0.283899 -1.5565e-06
1:7316031 A G 1.418157 6.7242e-05
1:7317528 G A 0.029355 3.1166e-06
1:7318122 C T 1.182080 5.2581e-05
1:7322160 T A 0.588335 1.7747e-05
1:7324582 A G 0.115967 -6.3868e-05
1:7327719 C T 0.102449 -1.3187e-04
1:7328638 G A 1.691835 7.9743e-06
1:7328848 G A 0.031575 1.5194e-04
1:7336706 C T 1.809471 1.7457e-05
1:7337598 C A 1.928843 -1.1169e-05
1:7338717 G T 0.389685 9.4905e-06
1:7340079 T C 0.024642 6.9523e-05
1:7346654 A G 0.024122 -2.0068e-05
1:7358175 T G 0.111161 -1.2618e-06
1:7362924 C T 0.887489 2.6758e-05
1:7363310 G A 0.524939 2.3230e-05
1:7366535 C G 1.738678 6.1971e-07
1:7372404 C T 0.579338 -1.9197e-06
1:7372804 C T 0.421896 3.2713e-05
1:7392594 T C 0.793317 -3.9885e-05
1:7397177 A G 0.033699 -5.5270e-05
1:7398835 G A 0.167659 -6.4318e-06
1:7399629 C T 1.137630 -9.1622e-06
1:7400729 T C 0.034730 7.5992e-05
1:7403020 T C 0.385793 -3.2367e-05
1:7405175 G A 0.061127 7.9939e-05
1:7406387 C T 0.105205 -7.4688e-05
1:7408939 T C 0.064042 1.1828e-05
1:7409538 C T 1.297846 -1.0856e-05
1:7412088 T C 0.533443 1.0231e-05
1:7413096 A G 0.045541 -6.6042e-05
1:7436762 G A 1.833798 -1.1168e-05
1:7442452 A G 0.030244 -2.0880e-05
1:7444592 G T 0.054013 6.1953e-05
1:7445986 G C 0.114257 1.9490e-05
1:7446956 T G 0.136890 -6.6570e-05
1:7462147 A G 1.454321 4.0926e-05
1:7467305 C T 0.857382 1.1366e-05
1:7469780 G A 0.555063 3.4609e-05
1:7470908 C G 0.040786 -3.9738e-05
1:7482757 A G 0.107993 -3.1930e-05
1:7482963 C T 0.712738 1.8950e-05
1:7484011 T G 0.173739 -1.5086e-05
1:7490405 G C 0.065658 -2.2382e-05
1:7490884 A G 0.044373 7.8990e-05
1:7491728 C A 0.799370 9.4043e-05
1:7492265 A G 0.734738 -3.7921e-06
1:7493231 G A 0.821688 -3.0443e-06
1:7501037 T C 0.627946 6.3701e-06
1:7502013 A G 0.055457 5.0315e-05
1:7504141 A C 0.041585 -2.1042e-05
1:7511289 C T 0.051591 3.2109e-05
1:7511409 A G 0.179646 -4.0960e-05
1:7512156 G A 0.113939 -2.8809e-06
1:7512553 A G 1.199043 2.9530e-05
1:7513447 G A 0.201519 1.3875e-05
1:7514673 G A 1.427345 8.8979e-05
1:7515396 T C 0.318934 -6.0795e-05
1:7518124 C T 0.376975 1.1114e-04
1:7518415 T C 0.093595 -1.0752e-05
1:7519264 A G 1.267632 5.2221e-05
1:7521585 T C 1.025888 1.8884e-05
1:7528669 A G 1.047375 1.5714e-05
1:7531204 G A 0.151515 1.0556e-05
1:7531338 T C 0.257262 -5.3325e-06
1:7534039 G T 0.300709 -3.0757e-05
1:7536905 C G 0.059589 -2.7028e-05
1:7545736 T C 0.045226 -7.9693e-05
1:7547372 A G 1.089278 -5.9722e-06
1:7549740 G A 0.117928 -6.3391e-05
1:7554435 G A 1.547153 -1.5047e-05
1:7555322 G A 1.167111 1.7823e-05
1:7557152 G A 0.161989 -8.8555e-06
1:7562436 T G 1.692520 1.1883e-04
1:7566072 A G 0.055596 8.0094e-06
1:7567322 A C 0.681748 -5.8447e-05
1:7568588 G T 0.027702 6.9561e-05
1:7568982 T G 0.604424 -5.7975e-05
1:7569602 T C 1.444447 1.1867e-04
1:7581297 C A 0.270137 4.7271e-05
1:7584374 G A 1.462779 6.9003e-05
1:7584588 A C 0.033522 6.5849e-05
1:7590448 A G 1.212490 3.3506e-05
1:7591504 A G 0.077775 8.8469e-06
1:7601836 C T 0.784320 1.4068e-04
1:7604520 T C 0.027599 -1.1066e-05
1:7607204 T C 0.028848 -2.6110e-05
1:7608246 C G 0.414424 -1.2256e-04
1:7611160 A C 0.412344 -3.4598e-06
1:7611606 T C 0.867294 2.4204e-06
1:7614759 A G 0.068333 1.8343e-05
1:7615589 C A 1.417345 -3.3364e-05
1:7616005 A C 1.234830 3.4538e-06
1:7616235 A G 0.966575 2.7704e-05
1:7616593 C A 0.445843 -1.2579e-05
1:7616610 C T 1.053298 -8.5273e-05
1:7616740 G A 0.745673 1.1211e-05
1:7618117 C A 0.272409 1.7701e-05
1:7619682 A G 0.080819 7.5828e-05
1:7627796 C G 0.029897 1.6021e-05
1:7631420 A G 0.118188 2.2019e-05
1:7633798 T C 1.045298 5.9626e-05
1:7641388 C G 0.223785 -2.6726e-06
1:7642929 G A 0.033399 1.9798e-05
1:7652387 T C 0.261014 2.5961e-05
1:7652590 A G 0.089164 7.7297e-05
1:7652817 T C 0.034467 -1.3990e-05
1:7655998 C T 1.922534 -7.6825e-05
1:7657339 T C 0.090495 -2.0973e-05
1:7666680 T C 0.056518 1.6685e-05
1:7670574 A C 0.272802 1.9641e-05
1:7675192 T C 0.034726 -1.4411e-04
1:7681743 A G 0.273864 1.7648e-05
1:7694790 A G 0.077126 -2.3107e-05
1:7696932 A G 0.129025 -3.8747e-06
1:7705997 T C 0.162976 -5.1773e-06
1:7710308 C T 0.306146 -1.0547e-05
1:7710624 T C 0.245918 -9.9933e-05
1:7710819 A G 0.041130 -3.0086e-05
1:7711426 A G 0.412399 -4.0548e-05
1:7712132 A G 1.387020 4.5564e-06
1:7717642 A C 1.804784 -4.5559e-05
1:7723534 A G 0.133842 3.8123e-05
1:7723588 T C 0.307460 -2.4661e-05
1:7723957 A G 0.920356 -1.7429e-07
1:7731876 C T 0.037456 2.0155e-05
1:7735380 T C 0.254740 -6.7257e-06
1:7737280 A G 0.150713 -1.7266e-05
1:7737799 G A 1.079820 -3.5636e-05
1:7737943 T C 0.030208 3.3216e-05
1:7742501 T C 0.411204 5.0558e-05
1:7745478 T C 0.030565 -1.5996e-05
1:7748668 T G 0.878609 8.3227e-06
1:7754651 T G 0.020036 -1.2016e-05
1:7760615 G A 0.036498 3.4314e-05
1:7765168 G A 1.876889 -3.9959e-05
1:7766816 C G 0.218199 -2.9518e-05
1:7779651 A G 0.056288 -3.7614e-05
1:7780128 G A 0.731167 -2.0418e-06
1:7797503 G C 0.279047 8.8155e-07
1:7800342 A G 0.025353 1.7374e-05
1:7805208 T G 1.442935 -2.5218e-05
1:7829107 A G 0.258845 -1.8845e-05
1:7832026 T C 0.147318 5.7578e-07
1:7833228 G A 0.324273 -5.7626e-05
1:7839405 T G 1.172661 -2.6326e-05
1:7845087 A G 0.044931 2.2395e-05
1:7864873 T C 0.085182 4.7505e-05
1:7869733 T C 0.056918 -1.9159e-05
1:7870048 C T 1.855347 1.1857e-05
1:7871430 G A 0.038125 9.0986e-05
1:7878634 G A 0.186696 1.0232e-05
1:7879322 T C 0.156669 1.0816e-05
1:7887493 C T 1.911842 -3.4242e-06
1:7890117 C T 0.588322 -2.9632e-05
1:7890689 C T 0.025551 5.9296e-05
1:7897133 G A 0.395339 -1.0888e-05
1:7897228 A G 0.192947 -3.7643e-05
1:7904196 G A 0.064717 -6.0138e-06
1:7904699 T C 0.222328 -4.8034e-05
1:7906914 C T 0.434872 2.8558e-05
1:7909737 T C 0.056830 -1.5816e-05
1:7913004 G A 0.037897 9.5597e-05
1:7913430 A G 1.121910 4.6276e-05
1:7913445 T C 0.387432 -4.3007e-05
1:7916387 C T 0.256314 -1.1271e-06
1:7917557 C T 0.870413 4.9955e-05
1:7920549 T C 0.414502 1.7460e-05
1:7926401 T C 0.392009 -2.5143e-05
1:7928917 C A 1.793768 2.2981e-06
1:7929639 G A 0.319077 -1.9040e-05
1:7934382 A G 0.020809 2.8871e-05
1:7934518 A G 0.035268 -3.0803e-06
1:7946009 G T 0.798526 -1.8457e-05
1:7954647 T C 0.706230 2.7893e-05
1:7958087 G A 0.340723 7.2961e-05
1:7961206 T C 1.165498 3.5784e-06
1:7964070 T C 0.062951 8.6303e-06
1:7965588 T C 0.037086 9.0683e-05
1:7970075 T C 1.187475 -1.6171e-05
1:7971301 A G 0.977098 -4.8807e-05
1:7975789 G A 0.035395 -5.7086e-05
1:7980338 G A 0.034999 -6.7211e-05
1:7980861 T C 0.039566 -8.8199e-05
1:7983452 T C 0.164154 2.7951e-05
1:7989566 T C 0.715562 -8.6196e-05
1:7998963 G T 1.914481 3.4302e-06
1:7999602 T C 0.032026 -7.0611e-05
1:8016072 A G 0.034184 -7.5774e-05
1:8021973 T G 0.346215 -5.8025e-06
1:8024592 C T 0.348078 -2.9995e-05
1:8029319 G A 0.109593 -4.0006e-05
1:8030300 A G 1.385826 1.1717e-05
1:8030994 A G 0.020565 8.2931e-05
1:8046672 A C 0.353044 -1.4567e-05
1:8064578 G A 0.809630 2.3672e-04
1:8074334 T C 0.022853 3.6433e-06
1:8115442 A G 0.083555 1.1051e-05
1:8123684 G A 1.221428 3.5230e-04
1:8140693 A G 0.275454 1.6506e-04
1:8146619 A C 0.049284 -1.4340e-04
1:8149700 A G 0.039131 -1.4590e-05
1:8152656 G A 0.093241 4.3333e-06
1:8165400 C T 0.920518 2.6002e-04
1:8167180 A C 0.084815 6.1709e-07
1:8173369 T C 1.627079 1.2451e-05
1:8176626 T C 0.221029 -2.7148e-05
1:8181466 C T 0.033555 -7.9612e-05
1:8186775 T C 0.026326 -1.8017e-05
1:8186947 G T 0.244412 -1.5336e-05
1:8186985 A G 0.042932 -1.7583e-05
1:8191998 A G 0.841442 5.5132e-06
1:8192626 G A 1.218631 -1.6028e-05
1:8195812 C T 0.050530 -1.3661e-05
1:8196065 A G 0.031347 5.1599e-05
1:8200578 G A 1.917921 1.9659e-05
1:8200690 A G 1.078687 6.3675e-05
1:8208246 T C 0.047356 9.5718e-05
1:8209130 C T 1.267495 2.2068e-05
1:8222156 A G 0.684205 -1.2247e-04
1:8224094 T C 1.397819 -6.7537e-05
1:8224147 G A 0.078943 2.5217e-05
1:8226088 T C 0.148110 -1.2882e-05
1:8231822 C T 0.047190 -3.0813e-05
1:8243102 T C 0.028926 7.2613e-05
1:8243692 C T 0.067184 1.9533e-04
1:8244145 A G 1.161866 -5.5236e-05
1:8252684 C A 0.110164 -1.6083e-05
1:8257960 C T 0.522991 -3.7997e-05
1:8260040 G A 0.073857 5.3029e-05
1:8272696 G A 0.147072 4.5424e-05
1:8273868 G A 0.142028 -4.7073e-06
1:8274807 G A 0.244084 -4.2776e-05
1:8283864 T C 0.138694 -1.0002e-05
1:8288440 C T 0.606086 -2.5355e-05
1:8291827 C T 0.045668 -4.0416e-06
1:8292471 G T 1.000578 -4.4804e-05
1:8302619 A G 0.360045 -8.9744e-05
1:8306548 A G 0.074308 -5.6055e-05
1:8307467 A G 1.622970 -2.8905e-04
1:8307900 A G 0.124783 3.1956e-04
1:8310062 A G 0.261653 -1.3340e-04
1:8311959 A G 0.037768 -1.0000e-04
1:8320437 G A 0.039050 5.1910e-05
1:8323168 T C 0.046405 1.1912e-04
1:8336247 C A 0.056457 -7.2907e-05
1:8336374 T C 0.047927 7.9699e-05
1:8338355 A G 1.868141 -1.8329e-04
1:8340994 T G 0.082841 -2.0693e-05
1:8341017 G C 0.662101 -2.7776e-05
1:8341333 A G 0.056479 3.3667e-05
1:8357221 T C 1.481751 8.6077e-05
1:8362023 C T 0.028504 -1.4041e-05
1:8367378 G T 1.710050 3.6354e-05
1:8374253 A T 0.105097 2.6121e-05
1:8374297 C G 0.200617 1.4978e-05
1:8379063 T G 0.395901 -2.4308e-05
1:8379448 A G 1.163109 -3.8152e-05
1:8390213 A G 0.022055 -6.9047e-06
1:8390384 C G 0.324208 1.5251e-05
1:8390888 A G 0.617881 3.8405e-05
1:8393145 T C 1.001639 4.5375e-05
1:8394816 C T 0.323900 -3.9475e-06
1:8395560 T G 0.358805 -1.2147e-05
1:8398288 C G 0.066736 7.3188e-05
1:8399193 G A 0.495811 -2.7452e-05
1:8402594 C T 0.064341 5.2544e-05
1:8406443 C T 0.221724 -3.7600e-06
1:8406541 A G 0.082371 1.1550e-05
1:8415682 T C 0.097350 1.1140e-05
1:8421186 A G 0.042480 1.4266e-05
1:8422676 C T 1.284711 -4.7896e-06
1:8430812 C T 0.130616 1.4974e-05
1:8432136 T C 1.308467 -1.0262e-05
1:8447237 C T 0.972544 4.5999e-05
1:8450425 G A 0.026920 4.0760e-05
1:8469789 T C 0.489109 1.0218e-05
1:8477866 T C 0.064662 4.1943e-05
1:8481016 G T 1.172470 5.3398e-05
1:8484529 G A 0.190815 1.0752e-06
1:8487327 C T 0.092072 -2.6815e-05
1:8490603 C T 1.654058 3.1268e-04
1:8492546 C T 0.071939 2.7755e-05
1:8493545 T C 0.046635 -1.0030e-05
1:8495292 C T 0.038245 7.1420e-06
1:8509764 C T 0.059728 -2.8693e-05
1:8510595 C T 1.656028 8.7138e-05
1:8516282 G A 0.148341 2.6239e-05
1:8520408 A G 0.046966 -7.6553e-05
1:8524340 A C 0.141408 7.6223e-06
1:8526142 A G 1.280465 1.3295e-04
1:8527214 T C 0.093721 2.8061e-05
1:8543081 C T 0.053639 1.0872e-05
1:8551853 A G 0.048852 -2.9767e-05
1:8559660 A G 0.769272 5.2239e-05
1:8580960 A C 0.500196 3.3386e-05
1:8594967 T C 1.938402 1.3118e-04
1:8604158 C T 0.162090 2.2377e-05
1:8618337 C T 0.375572 -4.0749e-05
1:8630602 G A 0.060066 -8.1586e-05
1:8633341 T C 0.061695 6.7269e-05
1:8635207 T C 0.026849 5.4868e-05
1:8643497 A G 0.122871 9.7013e-05
1:8646318 C T 0.439884 7.7263e-05
1:8647481 G A 0.105789 -1.7808e-05
1:8658834 C T 0.057826 -1.3164e-05
1:8690933 A G 1.278047 4.1387e-04
1:8720825 C T 0.024122 5.8121e-06
1:8725075 A G 0.063912 6.3820e-05
1:8732055 A G 0.028764 4.4200e-05
1:8741401 G A 1.261582 1.3647e-04
1:8742451 T C 1.912757 -1.0557e-05
1:8750511 T C 0.071949 2.3452e-06
1:8759554 C T 0.547325 6.8210e-05
1:8778075 T C 0.065425 4.2684e-05
1:8783614 A G 0.079865 -2.5803e-05
1:8798765 T C 0.037570 -5.5891e-05
1:8799811 T C 0.070660 -4.3909e-05
1:8804443 G A 0.117019 -2.4374e-05
1:8823093 A G 0.073672 -7.6430e-05
1:8845199 A C 0.385362 -3.2669e-05
1:8851929 A T 0.196602 1.3269e-05
1:8862398 T C 1.945747 1.0001e-04
1:8868406 G A 0.504942 -4.9596e-05
1:8871313 A G 0.139246 4.8390e-07
1:8907693 C T 0.043503 -2.8271e-05
1:8913181 T G 1.655824 2.2557e-05
1:8918313 C T 1.005946 -7.3400e-06
1:8925112 C T 1.111793 -1.5116e-05
1:8935610 C T 0.049803 -3.3566e-05
1:8943350 G C 0.147380 -2.3558e-05
1:8952474 A G 0.544822 1.2870e-05
1:8954683 T C 0.041075 3.3734e-07
1:8964144 T C 0.106915 2.4468e-05
1:8971274 T C 0.101105 6.2487e-05
1:8974005 A G 0.092835 1.3083e-06
1:8978799 C A 0.627586 2.7526e-06
1:8981813 C T 0.031552 2.2288e-05
1:8982906 A G 1.099440 -4.1860e-05
1:8985988 A G 0.557740 4.5761e-05
1:8987259 T C 1.083452 5.0039e-04
1:8989894 C T 1.764952 -2.4527e-05
1:8991116 A G 1.117957 -2.3645e-05
1:8992899 T C 0.158558 3.3947e-05
1:8998059 T C 1.686201 -4.3320e-05
1:8999367 A C 0.190889 6.4459e-05
1:9000104 C A 1.077603 -3.5093e-05
1:9002569 A C 0.052322 4.1969e-05
1:9002909 T C 0.078443 -7.7594e-06
1:9003178 T C 0.022370 2.1816e-05
1:9004120 G A 0.200484 -4.4591e-05
1:9008739 G C 1.327295 6.7890e-06
1:9009406 T C 0.787481 -3.9455e-05
1:9010984 C A 0.948376 -7.5980e-05
1:9011421 G A 0.028228 -9.1543e-06
1:9011586 G T 1.246934 -1.9147e-05
1:9011722 T G 1.285603 -1.0378e-05
1:9013585 T C 0.258992 -3.5172e-05
1:9015954 C T 0.065905 1.6353e-04
1:9017091 T C 0.445976 -2.2717e-06
1:9017204 G A 0.602350 2.3925e-05
1:9026751 A G 0.062653 1.2927e-06
1:9030372 T C 0.540161 4.1396e-05
1:9030964 T C 0.407491 5.2025e-05
1:9033538 T G 0.072322 -5.9881e-05
1:9034301 C T 0.104017 -1.8880e-05
1:9034421 A G 0.780850 5.4643e-05
1:9034483 T C 0.025187 -1.1765e-04
1:9034966 C A 0.038180 -5.2008e-06
1:9036614 G A 0.075269 3.6840e-05
1:9037230 T C 0.044993 -3.6169e-05
1:9038985 C T 0.027612 -2.0387e-05
1:9039022 A G 1.463146 -9.1728e-06
1:9042447 G A 0.521875 1.7185e-05
1:9045359 G T 0.423905 -8.3005e-06
1:9049872 T C 0.070076 4.5665e-05
1:9053994 G A 0.136033 1.4316e-05
1:9056801 A G 0.148253 4.4971e-05
1:9059386 C T 0.119762 2.1118e-05
1:9060170 G A 0.638832 4.4679e-05
1:9061161 G T 0.226128 6.4113e-05
1:9061382 C T 0.569126 -4.4845e-04
1:9065119 C A 0.188189 3.0345e-05
1:9066695 T C 0.663007 2.1036e-05
1:9068020 T C 0.102624 2.5257e-05
1:9068386 A G 0.205875 2.6314e-06
1:9069001 A G 1.006125 -1.0992e-05
1:9069412 A G 0.387101 7.8830e-05
1:9070184 T C 0.038637 1.1854e-05
1:9074465 T C 0.086785 5.8082e-05
1:9074932 A G 0.732326 5.0675e-06
1:9075369 C G 0.218757 -7.8015e-05
1:9079154 T C 0.542329 8.6195e-05
1:9080411 C T 0.370925 2.9128e-06
1:9080966 C T 0.652601 -1.2599e-04
1:9083388 T C 1.446476 1.3707e-05
1:9085724 G C 0.059959 -3.1324e-05
1:9087842 A G 0.472247 4.2764e-05
1:9098230 T C 0.356423 2.9879e-05
1:9098272 T C 0.515422 -5.7495e-05
1:9101155 G T 0.387510 1.6915e-05
1:9102889 A G 0.108093 7.6745e-05
1:9116899 C A 0.726312 -6.2928e-05
1:9118423 T C 0.026777 2.7193e-05
1:9122382 C T 1.766280 -3.3857e-05
1:9127216 A C 1.272422 -1.0531e-05
1:9127963 T C 0.414145 3.5974e-05
1:9133405 C A 0.035836 -3.6390e-06
1:9140078 C T 0.400922 2.5742e-06
1:9144999 A G 0.021688 -4.0645e-05
1:9152441 G A 0.042850 -1.1647e-05
1:9158600 A G 0.279716 -1.5385e-05
1:9158765 C A 1.387880 -2.0403e-05
1:9160577 G A 0.109314 9.0105e-05
1:9165685 A G 0.436466 5.3762e-06
1:9177317 C T 1.366316 -1.3172e-05
1:9180430 G T 0.031851 -2.1933e-05
1:9198611 T C 0.081222 7.4031e-05
1:9205255 A G 0.573326 -4.1459e-05
1:9210262 A G 0.627277 2.1895e-05
1:9211468 T C 0.096892 -5.6974e-05
1:9213177 G A 1.867138 7.1784e-05
1:9213962 G A 0.083357 2.7828e-05
1:9214372 C A 1.555228 2.1015e-05
1:9216147 C T 0.086899 1.3233e-05
1:9218721 G T 0.633493 3.0057e-05
1:9219383 C T 0.636476 -2.0519e-05
1:9224037 C G 1.908606 -4.1261e-05
1:9226936 A C 0.069693 -7.8446e-05
1:9228624 C T 0.138366 -1.7284e-05
1:9234363 T G 0.349720 -6.3599e-07
1:9243811 T G 1.256106 3.2764e-05
1:9244795 T G 0.565975 -1.0315e-04
1:9245572 T G 0.290485 -9.3354e-06
1:9245640 T C 0.065969 8.3564e-05
1:9248627 C T 0.085587 -3.5123e-06
1:9248724 A G 0.066817 1.5328e-05
1:9249631 G A 0.944235 4.4565e-06
1:9263101 G A 0.073912 1.9041e-05
1:9270888 A G 0.033178 9.3151e-05
1:9272159 C A 1.185170 4.3953e-04
1:9272954 C T 1.582314 3.4519e-05
1:9278271 T G 0.084860 2.8391e-05
1:9280173 G A 0.049800 6.6757e-05
1:9285639 T G 0.379831 -3.0873e-05
1:9285721 G A 0.253948 -4.9630e-05
1:9286375 G A 0.051325 -1.0744e-04
1:9305445 C A 0.299339 7.0206e-05
1:9307845 C T 0.511232 -1.0513e-04
1:9315847 T C 0.500414 7.1277e-05
1:9317873 C T 1.024453 1.7613e-05
1:9323910 A G 0.453912 3.1147e-06
1:9324213 T C 0.248125 1.4090e-05
1:9327733 T G 0.028017 -1.7451e-05
1:9329289 T C 0.450916 -1.9474e-05
1:9329922 T C 0.042669 2.4147e-04
1:9331880 G A 0.339051 5.8290e-05
1:9335160 T C 0.678034 3.9299e-05
1:9338689 C T 1.449056 2.4301e-05
1:9339467 T C 0.257567 -4.0249e-05
1:9346583 A G 0.250523 2.8099e-05
1:9350440 A G 0.146241 2.8092e-05
1:9352234 A G 0.090729 -1.2147e-04
1:9355045 T C 0.416021 4.1978e-05
1:9356065 T C 1.501621 3.6200e-05
1:9358681 A G 0.759298 -2.9467e-05
1:9360288 G A 0.196563 -2.7618e-05
1:9364634 G A 1.217537 1.3000e-05
1:9364692 T C 0.156098 8.0351e-06
1:9365545 C T 0.093575 -1.8066e-05
1:9365673 T G 0.070946 -4.4211e-05
1:9366399 A G 0.776199 -4.7573e-05
1:9367908 G A 1.250679 2.3656e-04
1:9368209 A G 1.436807 6.2950e-05
1:9368388 A G 0.025865 5.8968e-05
1:9376011 A G 0.910310 4.9905e-06
1:9382285 G A 0.053711 1.0742e-05
1:9382804 A G 0.416901 4.7361e-05
1:9386241 C G 0.060251 -4.5567e-05
1:9387311 C T 1.221847 2.7516e-05
1:9388071 G A 0.114763 4.2833e-05
1:9388078 T C 1.749548 1.2109e-05
1:9388848 G A 1.196131 2.3378e-05
1:9389231 A G 1.012266 7.4047e-05
1:9399032 A G 0.419173 -5.7453e-07
1:9399445 T C 0.044645 1.7613e-05
1:9400188 A G 0.131015 -3.2955e-05
1:9400985 A G 0.044554 -3.5925e-05
1:9401282 A G 1.834424 2.6952e-05
1:9402520 G T 0.516266 -2.3018e-05
1:9404367 G T 0.149441 2.3124e-05
1:9409084 G A 1.606044 -1.2367e-07
1:9409860 G C 0.051409 6.7204e-05
1:9411469 C G 0.669680 -1.2022e-05
1:9412610 T G 1.601870 -4.6789e-06
1:9415009 G A 0.439433 -4.5200e-05
1:9416852 G A 0.459423 -2.5023e-05
1:9418188 T C 0.080112 -3.8925e-05
1:9419182 T G 0.200351 -1.9335e-05
1:9419290 C T 0.291696 -2.8751e-05
1:9420541 G C 1.470900 -9.0435e-06
1:9422435 T C 0.321732 1.5035e-05
1:9422605 T C 0.066379 2.4350e-05
1:9427869 A G 1.635547 2.5331e-05
1:9429721 T C 0.026381 5.0424e-05
1:9431223 A G 0.520836 3.3393e-05
1:9432390 T C 0.432062 -7.8356e-06
1:9433576 T C 0.100125 4.1594e-05
1:9437023 C T 1.148023 5.6232e-05
1:9448649 A G 1.254915 -3.5177e-05
1:9453902 T C 0.036654 -9.4191e-06
1:9458793 T G 0.277606 -8.8675e-06
1:9465705 C T 0.038605 -7.8464e-05
1:9465727 T C 1.395323 -2.6263e-05
1:9466292 A C 0.945747 5.8363e-06
1:9467570 A G 0.076382 -3.1750e-05
1:9474990 A G 0.301329 3.8715e-05
1:9476781 G A 1.961184 -5.7986e-06
1:9477177 G C 0.103199 -3.1613e-05
1:9483388 A G 0.226148 -2.7612e-05
1:9489406 T C 1.160473 -6.8534e-06
1:9492629 A G 0.487837 -2.3668e-05
1:9494670 G A 0.041753 2.5399e-05
1:9496481 T C 0.145981 3.7844e-05
1:9497668 C T 0.379967 1.6763e-05
1:9502653 C T 0.195923 -2.2447e-06
1:9505710 A G 0.124462 1.6830e-05
1:9505821 C T 0.158454 -1.0349e-06
1:9506275 C T 0.801117 -9.1612e-06
1:9507004 G T 1.444759 1.5249e-05
1:9510526 C T 1.633860 -4.3995e-06
1:9511569 G T 1.520849 -1.9274e-05
1:9514846 C T 0.842217 -3.5737e-06
1:9526726 A G 1.564456 3.5872e-05
1:9526979 G A 1.081209 -5.3966e-06
1:9532963 T C 0.071468 -2.2821e-05
1:9535619 G A 1.799010 7.1335e-05
1:9542971 G A 0.831510 3.7389e-05
1:9548870 T G 0.083286 -7.0700e-05
1:9555888 C G 0.447924 1.5169e-05
1:9558167 A C 0.337445 1.1014e-05
1:9563364 A C 0.096227 5.0223e-05
1:9565643 A G 0.072049 1.3548e-05
1:9567789 A G 0.149055 2.5070e-04
1:9568755 T C 0.103520 -3.4679e-05
1:9572348 A G 0.058729 -1.7451e-05
1:9577217 A G 0.065840 -7.2627e-05
1:9591499 C T 0.243922 -1.7136e-04
1:9600774 C T 0.430724 -1.3712e-05
1:9621002 T C 0.061621 -5.0583e-06
1:9629477 T C 0.071725 -1.0724e-04
1:9630577 A G 0.031442 -1.3244e-05
1:9633723 G A 1.945491 -3.3534e-05
1:9642424 C G 0.063010 1.1140e-04
1:9645101 T C 0.109122 -2.6058e-05
1:9649821 T C 0.038066 -6.9547e-06
1:9650157 G A 0.080595 -4.3153e-05
1:9650729 G A 1.680121 1.0087e-04
1:9651742 C G 0.088914 1.6063e-04
1:9663195 T C 0.024807 -5.2358e-06
1:9664822 C T 0.298165 -1.7259e-05
1:9682631 A G 1.597270 1.8865e-05
1:9690476 G A 0.192210 6.2711e-05
1:9693275 G A 0.036502 1.0159e-04
1:9693988 T C 0.487252 3.3823e-06
1:9695888 C T 0.390162 1.2721e-05
1:9696690 A G 0.194619 2.4474e-07
1:9710821 T C 0.038719 1.3966e-04
1:9713500 A G 0.771301 -1.9672e-05
1:9716125 A G 0.350285 -5.1783e-05
1:9722610 T C 0.066752 -3.6997e-05
1:9723548 C T 0.165504 1.6271e-06
1:9736463 A G 0.079625 -1.9083e-05
1:9743729 A G 0.939574 3.1355e-05
1:9746996 A C 0.145666 7.2852e-07
1:9747770 T C 0.091017 -2.9487e-05
1:9753582 T C 0.219302 8.8434e-06
1:9754184 T C 0.033743 -6.9706e-05
1:9765679 C G 0.035324 -3.8154e-05
1:9767817 A G 0.167504 -8.6932e-06
1:9776339 G A 0.196089 -3.3143e-05
1:9777599 G C 0.063678 -2.8767e-05
1:9782556 T C 0.952161 6.2224e-05
1:9790659 G C 0.021402 4.7332e-05
1:9790995 G A 1.265983 -5.0680e-06
1:9804693 T C 0.098343 -9.2726e-06
1:9810363 T C 0.069391 4.7553e-05
1:9811653 T C 0.042724 -1.3939e-05
1:9814302 C A 0.067521 -1.6645e-04
1:9823924 G A 0.179987 -2.6255e-05
1:9835617 C A 1.801032 -9.1854e-05
1:9836556 G A 0.167101 -1.3023e-06
1:9850155 C T 0.044970 -1.3486e-05
1:9852583 C T 0.069167 3.2223e-06
1:9868806 G A 0.062831 -7.9130e-06
1:9871225 A G 0.133706 -4.8213e-05
1:9875633 T C 1.837865 4.1931e-06
1:9877280 C T 0.091322 4.4595e-05
1:9881112 T C 0.100511 2.8557e-05
1:9882938 G T 0.043087 -5.3249e-05
1:9885290 T C 0.166822 -7.8387e-06
1:9889282 A G 0.031052 -2.2445e-05
1:9896936 T C 0.056745 3.0390e-05
1:9897001 C A 0.101878 -8.5590e-07
1:9901912 A G 0.022584 -7.4665e-05
1:9902128 C T 0.953742 1.4207e-04
1:9902403 C G 0.169013 4.3368e-05
1:9902900 G T 0.489862 -7.7203e-06
1:9905558 A G 0.031286 -5.4598e-05
1:9911291 G A 0.447576 -3.4000e-05
1:9924957 A C 0.374290 -8.4218e-06
1:9929679 A G 0.082345 4.9982e-05
1:9939343 A G 0.064029 -6.2838e-05
1:9951182 A G 0.115503 -4.7681e-05
1:9956416 T C 0.067703 4.3028e-05
1:9964708 G A 0.370370 -1.1592e-05
1:9982387 T G 0.161382 -1.9898e-05
1:9983222 C A 0.080401 2.6890e-04
1:9984879 T C 0.097129 -2.9420e-05
1:9989081 A G 0.082105 -9.2261e-05
1:9989150 T C 0.131333 2.6236e-05
1:9991627 A C 0.041377 3.0046e-05
1:9994339 G A 1.734588 7.9469e-05
1:10002921 G T 0.043074 8.3598e-05
1:10008013 T G 0.056031 -1.8501e-05
1:10027540 A G 1.693718 1.0717e-04
1:10028420 A G 0.033003 2.4724e-05
1:10046460 G A 0.592781 -2.5654e-05
1:10049177 G T 1.700592 2.7621e-05
1:10061807 A G 0.046158 3.9910e-05
1:10068175 A G 0.034084 1.1333e-05
1:10071301 C T 0.303027 -6.6496e-05
1:10084679 A C 0.066457 1.4779e-05
1:10092275 C T 0.038222 -3.3238e-05
1:10093457 T C 0.312540 -1.9131e-04
1:10094313 A G 0.063007 3.7420e-05
1:10098028 A C 0.100683 -6.2379e-06
1:10106684 A G 0.072173 -5.5742e-05
1:10119822 A G 0.021701 1.6447e-06
1:10123395 G A 0.021114 -1.1285e-05
1:10138485 G A 0.037631 -1.7794e-04
1:10147999 T C 0.038611 1.3465e-05
1:10149529 T C 0.111297 -4.1047e-05
1:10177790 G A 0.227800 -2.2797e-04
1:10182665 A G 0.041708 7.1212e-05
1:10190575 C G 0.036255 -1.4114e-04
1:10195970 T A 0.169922 -7.1026e-05
1:10207195 A C 0.053081 -5.2761e-06
1:10209557 G A 0.580360 -3.3854e-05
1:10215207 C G 0.094120 -7.6188e-05
1:10219807 T G 0.039751 -1.1839e-05
1:10221770 T C 0.027998 -3.6915e-05
1:10231463 T C 0.156231 -1.7351e-04
1:10234035 C T 0.222474 -8.9425e-05
1:10235946 C T 0.750385 -6.2837e-04
1:10237187 C T 0.056956 -1.2362e-05
1:10242292 G A 0.059134 -3.5149e-05
1:10242654 G A 0.818209 -5.3631e-04
1:10246761 T C 0.042334 3.5568e-05
1:10258180 T C 0.098843 1.7448e-05
1:10264437 G A 0.056194 -9.3499e-06
1:10264510 G A 0.056927 3.3088e-05
1:10271688 G C 0.227683 1.2902e-04
1:10275592 T C 0.952826 -3.1919e-05
1:10281012 C T 0.698483 -1.1127e-04
1:10283428 C A 0.090667 3.1024e-05
1:10287414 A C 0.036979 -5.3613e-05
1:10296518 C A 0.053500 -6.4519e-05
1:10308958 T C 0.253802 6.5273e-05
1:10309026 A G 0.226310 -3.9953e-05
1:10330581 C A 0.025356 4.8498e-06
1:10339355 C T 0.062546 -7.7628e-06
1:10343648 A G 0.061273 1.8124e-05
1:10353112 C T 0.642058 -1.1370e-04
1:10358065 T C 0.032302 1.9250e-05
1:10363664 T G 0.056518 -1.4560e-05
1:10378270 A G 0.054353 -3.7479e-05
1:10386823 G A 0.057443 -5.1590e-06
1:10395208 T C 0.066142 3.2104e-06
1:10398960 C T 0.055230 -1.7748e-05
1:10399008 A G 0.095058 -6.3240e-05
1:10399178 G A 0.650585 -1.2351e-04
1:10399944 C A 0.085071 6.3308e-06
1:10421878 G A 0.244340 8.7370e-05
1:10428570 A G 0.035337 2.3495e-04
1:10429223 C A 1.855684 -1.3169e-05
1:10438687 T C 0.954874 -2.8668e-05
1:10451078 G A 0.040452 2.3613e-05
1:10453450 C G 0.038780 -5.7330e-05
1:10457121 G A 0.025109 1.5803e-06
1:10457496 G T 0.057307 -1.3820e-05
1:10458433 T C 0.037219 -8.9694e-05
1:10460485 C T 0.616758 -5.7501e-05
1:10463961 C T 0.050462 3.3631e-06
1:10473200 A G 0.035018 -9.2157e-05
1:10479791 A G 0.037138 -9.2893e-05
1:10481384 A G 0.043035 2.3867e-05
1:10483983 C A 0.056379 -1.5835e-04
1:10491209 A G 0.146487 -4.5341e-05
1:10492715 G A 0.972642 1.3004e-05
1:10492765 C G 0.034801 -6.8927e-05
1:10496944 A C 0.952252 1.0147e-05
1:10499917 C T 0.062656 -5.4774e-05
1:10502710 G A 1.853363 4.5118e-05
1:10509603 A C 0.059342 6.6996e-06
1:10511360 G A 0.055866 2.0629e-05
1:10516290 G A 0.795433 1.9773e-05
1:10532981 G A 0.217365 -7.3080e-05
1:10537608 T C 0.081780 -3.0894e-05
1:10544051 C T 0.086636 1.7123e-05
1:10550352 T C 1.015456 -3.7266e-05
1:10556534 T C 0.040332 5.7988e-05
1:10563492 G A 0.631857 3.8651e-05
1:10568140 T C 0.022444 1.9055e-05
1:10573867 A G 1.027089 -3.2534e-05
1:10575910 G A 0.036872 -1.8777e-05
1:10590720 T C 0.021798 -1.4865e-05
1:10593296 T G 0.148185 3.2136e-06
1:10594885 T C 0.046953 -1.2469e-04
1:10596341 T C 0.663850 2.7780e-05
1:10601731 T C 0.025184 -6.3365e-05
1:10607895 T C 0.245093 -8.1781e-05
1:10609460 T C 1.651150 7.7467e-06
1:10613611 A G 0.095493 3.9015e-05
1:10624011 G A 0.042662 1.0411e-04
1:10629772 T G 0.129220 5.9278e-05
1:10633245 A G 1.082114 8.3907e-06
1:10633543 A C 1.403453 5.7810e-05
1:10647924 T C 0.117133 -4.0091e-05
1:10651148 G A 0.024570 -1.4850e-05
1:10651589 C T 0.071689 -5.0212e-05
1:10653622 C T 0.082647 -1.5695e-05
1:10653628 T G 0.171385 -9.8475e-05
1:10654688 C T 0.400360 1.1766e-04
1:10658221 C T 0.233899 -1.2664e-04
1:10664708 A G 0.076889 -1.1244e-05
1:10666646 T C 0.238420 -7.0203e-05
1:10666735 G A 1.577676 9.2442e-05
1:10672935 G A 0.246823 -8.9194e-05
1:10679714 T C 0.350415 9.0313e-05
1:10683672 T C 0.037933 -1.2160e-05
1:10691829 A G 0.028066 1.2740e-05
1:10701438 A C 0.322339 -4.1059e-05
1:10702266 A G 0.051893 4.9193e-05
1:10710255 A G 0.339473 -1.7519e-05
1:10711910 C T 0.043759 2.0843e-05
1:10714221 T C 0.034707 5.3817e-05
1:10714402 T C 0.113309 -2.3764e-05
1:10718377 A G 0.051147 2.9015e-05
1:10719549 A G 0.255830 9.1809e-07
1:10720905 T C 0.052276 -4.3564e-05
1:10725193 A G 0.073464 1.1205e-05
1:10725469 A G 0.026407 4.4256e-05
1:10725587 T C 0.028361 -1.4338e-05
1:10734800 G A 0.994012 -8.2902e-05
1:10738871 T C 0.053023 2.5024e-05
1:10740405 T C 1.011756 -1.3793e-05
1:10741669 C A 0.986735 -2.4972e-06
1:10743666 T C 0.031114 8.3669e-05
1:10750432 G A 0.978068 1.3228e-05
1:10752990 G A 0.076707 -6.3573e-05
1:10757199 T G 0.157536 -2.8996e-05
1:10759741 T C 0.096538 1.2711e-04
1:10760510 C T 0.564018 1.7719e-06
1:10761541 T C 0.217777 -1.1586e-05
1:10762077 A G 0.056405 -5.4471e-06
1:10767785 C T 0.103994 -7.5066e-06
1:10767902 T C 1.532732 -2.1752e-05
1:10771488 T C 0.132060 1.2492e-04
1:10773987 T C 0.024285 -9.8451e-05
1:10777260 A G 0.177358 9.2396e-05
1:10782671 G C 0.057885 4.7918e-05
1:10784899 A C 0.050647 5.7253e-05
1:10786314 G A 0.145221 2.6179e-04
1:10787940 A G 0.032691 9.5192e-05
1:10789697 C T 1.273971 -3.5776e-03
1:10793411 T C 0.036807 9.7978e-06
1:10794895 G A 1.967052 2.0792e-06
1:10799577 C T 0.690122 4.3274e-03
1:10800737 T C 0.278301 6.9883e-05
1:10801989 A G 1.119421 -1.0037e-04
1:10804219 A G 0.077242 5.1210e-05
1:10805414 C T 0.598273 -1.0834e-04
1:10805552 A G 0.091722 -7.1410e-05
1:10808587 G A 0.503212 -1.2212e-04
1:10810317 T C 0.072676 -3.7565e-05
1:10811288 A G 0.051276 -3.1915e-05
1:10811325 A G 0.147763 -1.0167e-05
1:10812417 C T 0.574975 -2.1333e-04
1:10815421 C T 0.131713 -1.6283e-05
1:10823826 T C 0.063880 5.6737e-05
1:10824329 C T 1.648664 -6.1773e-05
1:10831218 C G 0.300579 5.3771e-06
1:10833232 G C 1.423155 -3.7262e-05
1:10833401 T C 0.034467 1.1086e-04
1:10838556 A C 0.108340 -7.1774e-05
1:10842021 G A 0.523777 7.3588e-06
1:10842386 C G 0.260835 1.8370e-05
1:10842698 A G 0.046489 2.4209e-05
1:10845920 A G 0.072380 1.3862e-04
1:10846144 T C 0.119489 4.7229e-06
1:10846540 G A 1.655668 5.8946e-05
1:10850371 A G 0.254902 -2.5653e-04
1:10850798 A G 1.558704 4.6045e-05
1:10855638 G C 0.111956 2.0132e-05
1:10856053 T G 1.594015 -1.0349e-04
1:10858746 A C 1.689385 -6.9654e-05
1:10860604 G A 0.059670 -1.5032e-05
1:10863379 A G 0.087509 8.5507e-05
1:10865577 T C 0.279667 1.6753e-05
1:10869052 C A 0.389812 1.0426e-05
1:10874890 C T 0.878593 -2.6163e-05
1:10876600 T C 0.281335 -1.2238e-04
1:10879164 C T 0.059018 2.4232e-05
1:10883600 G A 0.635849 -3.8571e-05
1:10885036 A G 0.255879 -5.1406e-05
1:10885424 T C 0.074867 -4.6663e-05
1:10887205 T C 0.300764 7.5080e-05
1:10889280 T G 0.192892 1.7435e-05
1:10890932 G A 1.715714 9.8886e-05
1:10890972 A G 0.164599 1.2830e-04
1:10891857 C T 0.024875 -2.4531e-05
1:10892498 T C 0.113429 7.0463e-05
1:10893081 G A 0.479339 1.8291e-04
1:10897342 A G 0.051792 -5.3373e-05
1:10901907 T C 0.165358 1.1190e-05
1:10907842 A C 1.597770 -3.0735e-05
1:10912163 G A 0.354939 -6.2153e-05
1:10915906 C T 0.034580 -2.5865e-05
1:10915994 A G 0.064704 -3.3741e-05
1:10920576 T C 1.520164 -1.7373e-04
1:10922467 T C 0.648943 -1.2170e-05
1:10924273 A G 0.491667 -2.0508e-06
1:10925267 T C 0.047586 -7.8830e-05
1:10928048 T G 0.093231 2.3388e-05
1:10928219 T C 0.442234 1.1877e-06
1:10929298 G A 1.062247 1.1121e-04
1:10932432 C A 0.510128 2.0422e-04
1:10934874 A G 0.611152 9.0780e-05
1:10935232 T C 1.445811 2.9415e-05
1:10935423 A G 0.996355 3.8727e-05
1:10935527 C T 0.603032 -8.8762e-05
1:10935595 A G 0.037365 -2.7679e-05
1:10937569 A G 0.042906 -2.6139e-05
1:10938097 G C 0.243811 -2.1554e-05
1:10941249 T C 0.053032 2.8783e-05
1:10957060 T C 0.071030 4.6302e-05
1:10957719 C A 0.859472 5.2835e-05
1:10957984 T C 0.823350 8.6247e-05
1:10964264 A G 0.044606 -3.1696e-05
1:10968701 T C 0.058073 5.9327e-05
1:10970922 C T 1.772648 3.8856e-06
1:10972092 A G 0.028615 4.7420e-06
1:10974329 T G 0.405063 -5.7440e-04
1:10977240 A G 0.816505 -1.8068e-05
1:10978629 A G 0.056035 -8.0979e-05
1:10978767 T C 0.055178 5.2710e-07
1:10980301 A G 0.100644 1.6682e-05
1:10981058 G A 0.511797 2.9766e-04
1:10984562 C T 0.441890 9.7736e-05
1:10986470 C A 0.041549 -7.7692e-05
1:10986584 A C 0.395485 -3.8537e-04
1:10989128 C T 1.729635 -2.6058e-05
1:10993727 A C 0.509138 6.0052e-05
1:10993941 C T 0.060345 6.0148e-05
1:10995168 A C 0.446521 -3.3873e-05
1:10995805 C T 0.163067 -6.5347e-07
1:10998509 A G 0.152018 -1.2327e-05
1:11005291 T C 1.466142 -4.0655e-06
1:11005959 T C 0.242753 -2.6567e-05
1:11009703 T C 0.073250 6.6571e-05
1:11011002 T C 0.309937 -8.7638e-07
1:11013286 G A 0.441964 1.2811e-05
1:11015165 G A 0.275678 -3.2840e-05
1:11015546 A G 0.037933 1.0286e-04
1:11017141 A G 0.026641 -1.2852e-05
1:11017551 G A 0.076963 2.7194e-05
1:11018573 A G 0.045444 3.6731e-05
1:11018754 T C 0.036310 2.7047e-05
1:11024271 T G 0.077028 6.8534e-05
1:11024353 G A 0.460033 -4.3664e-05
1:11024395 C T 0.516779 -5.9654e-05
1:11028301 C T 0.130249 1.1802e-06
1:11029478 T G 0.365429 -1.7605e-06
1:11030014 A G 0.138431 4.2946e-05
1:11031607 C T 0.020805 9.0153e-05
1:11032827 A C 0.444678 5.1874e-05
1:11033082 G A 0.446528 5.3640e-05
1:11038476 T C 0.439553 3.8995e-05
1:11045724 T C 0.029592 -2.6531e-05
1:11046855 T G 0.397089 3.6528e-06
1:11050459 C A 0.053120 9.3744e-06
1:11058588 A G 1.619247 -3.2825e-05
1:11067275 G A 0.035930 3.1854e-05
1:11069966 G C 1.307801 -4.2010e-05
1:11074250 G A 1.678398 -2.5147e-05
1:11079386 T G 0.085967 1.1215e-05
1:11087524 A G 1.677168 -2.5290e-05
1:11090916 A C 1.643668 -4.3867e-06
1:11092327 C T 0.049962 4.1410e-05
1:11096093 A G 0.126026 5.6371e-05
1:11096952 C T 0.054133 9.1505e-05
1:11097867 T C 0.040328 -4.5894e-05
1:11098743 T C 0.036109 -1.2431e-05
1:11103967 A G 1.581405 1.4839e-05
1:11105542 T C 0.020270 2.8500e-05
1:11106666 C T 0.060637 7.1832e-05
1:11121756 C A 0.036713 -1.6414e-06
1:11131292 T C 0.131300 1.0685e-04
1:11132638 T G 1.492079 7.0761e-06
1:11136546 T C 0.090771 -3.1838e-05
1:11159823 C T 0.041150 -3.5400e-05
1:11166073 A G 0.336510 7.9365e-05
1:11166302 T C 1.486035 9.0774e-06
1:11171226 T C 0.041088 -3.9214e-05
1:11181985 A G 0.062192 -1.2089e-04
1:11190646 A G 0.471926 1.9214e-06
1:11191232 A G 0.098346 -3.1228e-05
1:11194874 A G 0.082468 7.0893e-05
1:11198995 T C 0.119268 8.7449e-05
1:11206012 G A 0.052698 4.2643e-05
1:11210450 T G 0.042205 -1.2793e-05
1:11214868 C T 0.051987 -2.5101e-05
1:11272617 T C 0.046807 2.1962e-05
1:11301823 T C 0.031192 -1.3156e-05
1:11306882 G A 1.464068 2.5979e-05
1:11307438 C T 0.032922 -2.0984e-05
1:11318983 C T 0.044246 -4.6144e-05
1:11324519 G A 0.090677 -7.8709e-06
1:11326788 T C 0.662906 1.9854e-05
1:11329570 C T 1.910618 -1.3088e-05
1:11333812 T C 0.026258 1.8577e-04
1:11360957 G A 0.617676 -2.2185e-05
1:11362605 G A 0.042649 6.5534e-06
1:11363041 G A 0.030374 9.7107e-06
1:11364920 C T 0.074445 2.3391e-05
1:11372913 C T 0.496259 -7.4055e-05
1:11375944 C A 0.037307 -6.2216e-06
1:11378708 T C 0.082325 5.5598e-06
1:11384190 T C 0.089184 -2.4139e-05
1:11388631 T C 0.039248 8.2285e-06
1:11395071 T G 1.152268 -5.9562e-05
1:11395416 A G 0.020640 3.6164e-05
1:11398750 C T 0.025155 2.1318e-04
1:11400567 G C 0.158737 -1.6932e-05
1:11402185 G A 0.063484 -3.4780e-05
1:11403648 A G 1.205573 3.3911e-05
1:11410657 A G 0.058855 2.1690e-05
1:11412566 T C 0.032617 -5.0660e-06
1:11421072 G A 0.793651 -2.1560e-05
1:11440689 T G 1.239121 -7.2298e-06
1:11442394 A G 0.161262 5.4314e-05
1:11447001 T C 0.033253 -8.8681e-05
1:11448022 A G 0.079570 -1.0206e-04
1:11454333 A G 0.060046 9.3495e-07
1:11456654 T C 0.030140 5.3691e-05
1:11465290 G A 0.035921 -2.5946e-05
1:11467617 T C 0.030825 -7.0699e-05
1:11472786 G A 0.094367 -5.9466e-05
1:11473323 C T 0.160334 2.0826e-05
1:11475114 A G 0.087054 -3.6242e-05
1:11475286 C T 0.034781 9.5036e-06
1:11477724 G A 0.093689 5.9736e-05
1:11480809 C A 1.006404 1.3800e-05
1:11489175 A G 0.995732 -3.1576e-06
1:11490744 G T 1.038579 -1.2501e-06
1:11490914 G T 0.068966 1.0741e-05
1:11493868 A G 0.985560 1.3525e-05
1:11496994 T C 0.880177 -1.9827e-06
1:11498641 C T 0.104017 -8.3364e-05
1:11500610 G T 0.055184 -1.9263e-05
1:11501431 C T 0.112589 -3.2069e-04
1:11509929 G T 0.131232 9.5782e-06
1:11510643 T C 0.044158 -8.5015e-05
1:11515336 A G 0.052455 3.9815e-06
1:11516413 T C 0.043019 -3.8388e-05
1:11520116 T C 1.155988 -4.0709e-05
1:11523423 T G 0.265535 3.3976e-05
1:11527304 C T 0.514228 2.4758e-05
1:11538249 T C 0.044610 2.5139e-05
1:11539788 T C 0.052403 8.1927e-06
1:11544188 G A 0.064568 8.7007e-06
1:11553456 C A 0.726169 3.5422e-05
1:11556244 C T 0.130901 4.8723e-05
1:11561593 A G 1.270585 -4.2065e-05
1:11561937 T C 0.131099 5.2547e-05
1:11562913 T C 0.130953 5.7414e-05
1:11564507 A G 1.732154 -2.5890e-05
1:11575260 T G 0.332787 1.4276e-06
1:11578973 C T 0.297110 -1.6048e-05
1:11579470 A G 1.258388 -1.5005e-06
1:11585139 T G 0.023898 -8.1290e-06
1:11589911 A G 0.284354 -4.9117e-05
1:11593640 G A 1.712761 -4.3668e-05
1:11595293 G A 0.272465 7.3363e-06
1:11598142 A C 0.122277 7.0974e-05
1:11601054 A G 0.409345 7.7221e-07
1:11603063 T C 0.350129 -4.5888e-05
1:11606556 T C 0.029533 7.7044e-07
1:11607224 T C 0.120950 5.8804e-05
1:11607991 G A 0.040724 -1.3449e-04
1:11611134 C G 0.062117 2.2079e-05
1:11611781 A G 0.305536 -4.9182e-05
1:11618330 C T 0.395524 -1.1285e-05
1:11619115 G A 0.072179 2.8786e-05
1:11619867 T C 0.300388 3.7599e-05
1:11629410 A G 0.042552 4.1347e-05
1:11632891 T C 0.034736 -2.1331e-06
1:11633667 T C 0.202976 7.9175e-06
1:11636479 C T 0.211792 3.0112e-06
1:11641331 A G 0.078460 -1.6935e-05
1:11644173 T C 0.990831 -1.3183e-05
1:11647232 C T 0.902962 -1.4200e-05
1:11648200 A G 0.569905 1.5602e-06
1:11649098 T C 1.318087 8.3371e-05
1:11651910 G A 0.264367 -2.9886e-05
1:11652029 T C 1.691647 1.1995e-05
1:11652656 A G 0.024447 -7.4624e-06
1:11664146 A G 0.075366 -3.5971e-06
1:11665198 C T 1.703997 -2.6272e-06
1:11666034 A G 1.560304 3.0499e-05
1:11674150 A G 0.067220 1.0352e-04
1:11678869 A G 1.541359 -1.0179e-05
1:11688722 C T 0.137263 3.0268e-05
1:11690369 A G 0.102780 5.3593e-06
1:11691161 A G 1.511544 -1.5238e-05
1:11692861 T G 0.024976 -3.2275e-05
1:11696317 A G 0.063500 1.0550e-05
1:11697618 T C 0.043850 3.0140e-05
1:11702082 G A 1.706217 3.1721e-05
1:11702155 T C 1.382616 1.8663e-05
1:11703754 T C 0.043993 3.3248e-05
1:11703789 T C 0.072413 1.0426e-04
1:11706236 A G 0.121725 -1.5888e-05
1:11710561 G T 0.394460 -2.5551e-05
1:11710991 A G 0.090754 -1.0799e-04
1:11711485 A G 0.046878 1.9087e-06
1:11713563 A G 1.581743 -3.0459e-05
1:11717300 C T 0.377838 7.4803e-06
1:11720582 G C 0.134760 -2.7040e-05
1:11721693 A G 0.146195 3.7771e-05
1:11722688 A G 0.414856 -2.1240e-05
1:11725908 G A 0.945504 9.6808e-06
1:11728675 T C 0.166741 -4.5252e-05
1:11728894 A G 0.222285 -4.7734e-05
1:11730804 A G 0.048667 1.0944e-05
1:11733846 A C 0.026541 -2.8100e-05
1:11734049 G C 0.292929 -2.0560e-05
1:11735245 C A 0.089557 2.4835e-05
1:11736600 T C 0.672692 7.2352e-05
1:11737551 T C 0.167403 -2.3997e-05
1:11739358 A G 1.076139 -1.4051e-05
1:11744797 A G 0.402334 -3.5437e-05
1:11745459 G A 1.546172 1.0413e-04
1:11750321 A G 0.197374 1.0923e-05
1:11750512 A C 0.568039 -1.6567e-05
1:11758107 C A 0.328386 -4.4764e-05
1:11758638 T C 0.415972 -1.0666e-05
1:11761468 C A 1.433425 -1.0019e-03
1:11766424 T C 0.325523 -5.0054e-05
1:11768208 A G 0.114666 -2.8196e-05
1:11771496 A G 0.035882 -3.3956e-05
1:11772229 G A 0.322813 -5.0494e-05
1:11772491 A C 0.094724 7.9490e-05
1:11773462 G A 0.657447 -3.8473e-05
1:11774582 A G 0.202145 2.6805e-05
1:11779499 C T 1.467255 3.7334e-05
1:11782814 A G 1.154228 -1.7620e-05
1:11788564 G A 1.979185 6.1260e-06
1:11790687 G A 0.659576 2.3466e-05
1:11794676 A G 0.209153 1.8302e-05
1:11797186 C T 1.214262 8.2698e-05
1:11797234 C T 0.401889 -3.0525e-05
1:11799228 A T 1.323605 1.3842e-05
1:11800478 G T 0.738237 1.5829e-06
1:11801087 A G 0.596767 4.1580e-06
1:11803080 A G 0.298113 -5.2479e-05
1:11804590 G T 0.156452 2.6922e-06
1:11806851 T G 1.636511 -2.0138e-05
1:11812695 A G 0.040585 -5.1675e-05
1:11822734 G A 1.517285 4.9890e-05
1:11824133 C A 1.293345 5.2701e-05
1:11828319 A G 1.342099 4.1771e-06
1:11830169 C T 0.119887 -2.8555e-04
1:11831595 A G 0.146942 4.2592e-05
1:11831615 T C 1.415891 1.8282e-05
1:11835556 T C 0.216079 -1.0011e-04
1:11843224 T C 0.046073 -1.1779e-06
1:11843840 A G 0.165183 4.8027e-05
1:11846252 A G 1.413583 1.5546e-05
1:11847449 A G 0.105097 4.8853e-05
1:11850750 A G 0.047261 -6.5716e-05
1:11850927 T C 0.104818 2.9656e-05
1:11851185 T C 0.121881 1.4722e-04
1:11851927 T C 0.089232 5.7597e-05
1:11852898 C G 0.059118 1.1975e-04
1:11854476 G T 0.625278 -1.5039e-04
1:11854671 A C 0.486241 -1.0707e-04
1:11856378 A G 0.670417 1.3836e-04
1:11859636 A G 0.112014 -1.3234e-04
1:11862214 C T 0.445087 -1.8667e-05
1:11862778 G A 0.326766 -3.4045e-03
1:11863057 A G 0.214674 -9.3015e-05
1:11869230 T C 1.193311 6.3307e-05
1:11870279 G A 0.091511 -2.6779e-05
1:11874249 A G 0.052403 -1.4647e-05
1:11888073 T C 0.090281 -4.3488e-05
1:11891626 G A 0.061332 -1.7083e-05
1:11895667 C G 0.111683 -1.3118e-04
1:11896141 G A 0.059316 3.1086e-05
1:11898789 T G 0.106006 1.7730e-05
1:11899033 T G 0.536500 -7.4992e-05
1:11905059 G A 0.046213 3.4082e-07
1:11906068 G A 0.301540 -8.5738e-06
1:11907648 T C 0.106925 1.5227e-05
1:11913757 C T 0.792898 -1.0879e-04
1:11915728 G A 0.022633 9.2550e-05
1:11915749 G A 0.278297 -2.1584e-05
1:11926758 T C 0.092501 1.1397e-05
1:11927825 T C 0.218319 -5.1454e-05
1:11932678 A G 0.733517 -2.9352e-04
1:11936324 C A 0.821506 5.3391e-05
1:11936644 T C 0.110093 7.8878e-06
1:11941258 A G 0.036632 -3.1186e-05
1:11958779 T C 0.051958 1.8287e-05
1:11960750 C T 0.070287 -8.9069e-06
1:11968503 T C 0.155069 3.8323e-05
1:11969844 G A 0.242659 4.8610e-05
1:11970032 T C 0.029215 -1.4051e-05
1:11973523 C A 0.099002 -7.0540e-05
1:11973842 G A 1.115893 2.9133e-05
1:11982580 A G 0.111469 -3.6833e-05
1:11999124 T C 0.169415 1.5093e-04
1:12000670 C T 0.121050 -2.7243e-05
1:12009911 A G 0.022474 3.4369e-06
1:12009955 T C 0.613558 -4.8968e-06
1:12009956 A G 0.311943 1.0090e-04
1:12010469 T G 0.171119 2.7081e-04
1:12020357 T G 0.286301 6.5463e-05
1:12036021 C T 0.181694 1.7983e-04
1:12042261 G A 0.935244 5.7295e-05
1:12046063 T G 1.301602 1.2588e-05
1:12052405 A G 1.651244 -7.9908e-06
1:12060565 C T 1.212652 -2.6491e-05
1:12071433 G C 0.134462 2.8618e-05
1:12081637 A G 0.182999 -5.8679e-05
1:12082334 T A 0.496964 1.5525e-05
1:12082461 T C 0.305344 9.4006e-05
1:12082538 A C 0.062192 -3.7557e-07
1:12082926 G A 1.431367 -3.0793e-06
1:12085452 C T 1.430922 -2.0517e-06
1:12095521 A G 0.097905 -2.9347e-06
1:12105048 C T 0.476989 3.2089e-05
1:12108764 C T 0.129684 -1.4738e-04
1:12112950 T C 0.400123 2.8846e-05
1:12114052 T G 0.153751 5.0006e-05
1:12116502 G A 0.622662 -1.0453e-05
1:12124259 G A 0.401435 -2.9772e-06
1:12133949 G A 0.826680 -3.8636e-06
1:12134228 T C 0.029400 -8.0152e-06
1:12142243 A T 0.553073 1.2742e-05
1:12144434 A G 0.242269 -4.8830e-05
1:12155071 G C 0.298658 -1.2413e-05
1:12156236 G A 0.206472 -5.8397e-05
1:12161669 C T 0.054639 8.4324e-05
1:12164437 T C 0.473227 8.5153e-05
1:12168584 A G 0.650144 1.8765e-04
1:12169295 A G 0.059517 1.9766e-05
1:12171012 C T 0.178240 8.4024e-05
1:12173361 G A 0.154417 1.1128e-04
1:12174100 A G 0.157305 8.5982e-05
1:12175658 A G 0.030302 -2.8877e-05
1:12176031 A G 0.023976 -7.8049e-06
1:12177834 A G 0.064905 4.8966e-06
1:12183245 T G 0.302306 -6.3021e-05
1:12184375 C T 0.853941 8.4927e-06
1:12185036 A G 0.162985 -1.0252e-04
1:12186058 G A 0.042526 1.2342e-05
1:12187541 C T 0.396436 -4.7225e-06
1:12187594 A G 0.057223 1.3097e-05
1:12188427 C T 0.190087 3.0466e-05
1:12189489 T C 1.004810 -2.0608e-06
1:12189561 A G 1.393927 -7.8936e-06
1:12194745 A G 0.176212 -1.0883e-05
1:12196769 T G 1.277434 1.9767e-05
1:12198179 A G 1.022938 7.1775e-06
1:12198362 A C 0.025430 2.0578e-05
1:12204354 G A 1.849004 2.1326e-04
1:12206712 T C 0.109956 8.6635e-05
1:12206755 A G 1.052743 1.1860e-05
1:12206866 T G 1.116334 -3.9856e-05
1:12210844 T C 0.064237 -1.4894e-05
1:12212141 A G 0.098252 6.9108e-05
1:12213337 G A 1.072075 1.8600e-05
1:12217140 T C 0.970357 1.4854e-05
1:12218967 A G 0.024489 -4.2718e-05
1:12219910 G A 0.827131 -1.0237e-05
1:12223482 A G 0.842224 2.0849e-05
1:12230081 A G 0.038381 -2.8418e-05
1:12233061 G A 1.859595 8.9144e-06
1:12240824 G T 0.433577 -4.5041e-05
1:12241672 A G 0.026761 -1.5504e-05
1:12241991 A G 0.403788 3.8639e-05
1:12242458 C T 0.496165 -4.4864e-05
1:12242870 A G 0.313845 -4.5785e-05
1:12250188 A C 0.079518 2.6832e-05
1:12251808 G T 0.727629 -5.9224e-06
1:12252955 G T 0.479313 -4.2054e-05
1:12253062 A G 0.079290 3.3491e-05
1:12254201 A G 0.400094 -7.1452e-05
1:12256941 G C 0.103345 -3.6479e-05
1:12262792 G A 0.485341 -5.1378e-05
1:12263517 A C 0.079521 -1.8094e-05
1:12267999 T C 0.766497 -1.9846e-05
1:12268637 T C 0.104439 -6.9594e-05
1:12268721 A G 0.081738 -3.1571e-05
1:12271768 A G 0.057200 3.4705e-05
1:12272553 T C 0.046612 6.8845e-05
1:12274919 C T 0.082569 -7.8425e-06
1:12277664 G C 0.828731 1.7984e-05
1:12277967 A C 0.563300 1.6214e-05
1:12291130 C T 0.020107 -3.9075e-05
1:12293612 A G 0.242409 -6.9049e-06
1:12296232 A C 0.154803 -1.4118e-05
1:12296426 C T 0.103689 -1.6790e-05
1:12306897 T C 0.020591 -6.8282e-05
1:12316637 T C 0.026356 8.9957e-06
1:12329295 T C 0.451130 1.8505e-05
1:12336147 C T 0.031912 4.3465e-06
1:12339619 T A 0.448404 2.2868e-05
1:12341707 C T 0.034635 1.8739e-05
1:12342990 A G 0.029647 -4.1976e-05
1:12366460 G A 0.037982 7.9820e-06
1:12371807 A G 0.031776 6.1775e-06
1:12373748 T C 0.192986 4.1512e-05
1:12380343 A C 0.134248 4.5994e-05
1:12401868 C A 1.608069 2.0992e-04
1:12406918 A T 0.044220 1.9114e-04
1:12412647 A G 0.021052 -2.3790e-05
1:12414802 T C 0.022792 3.8336e-05
1:12414859 C T 0.083370 2.9568e-05
1:12418700 C T 1.805894 1.2242e-05
1:12420300 C T 0.068521 -2.3079e-05
1:12422986 A G 0.076350 1.3599e-04
1:12434029 C A 0.058430 4.8479e-06
1:12436431 G A 1.334235 -6.4374e-06
1:12436898 G A 0.375634 -4.6311e-06
1:12442469 C T 0.101219 -2.3396e-05
1:12445255 A G 0.028212 -2.7746e-06
1:12464308 G A 0.067739 8.8976e-06
1:12465498 G A 0.078593 -2.6772e-05
1:12483989 C A 0.046388 2.1662e-04
1:12488475 A C 0.067534 -2.3277e-05
1:12490843 C T 0.143573 -2.3073e-05
1:12502427 C T 0.141427 7.5512e-05
1:12504914 T C 0.050293 -2.4395e-05
1:12508218 A G 0.070579 5.2657e-05
1:12521029 A G 0.099557 7.1223e-05
1:12526780 A G 0.164962 4.6158e-05
1:12528523 A G 0.032454 1.3807e-05
1:12533468 C T 0.136740 5.3157e-05
1:12539341 T C 0.057427 2.6220e-05
1:12546694 T C 0.472160 2.6681e-05
1:12548003 A G 0.020533 -3.5638e-05
1:12569358 T C 0.116211 1.2083e-04
1:12569789 T A 0.105737 -1.8395e-05
1:12571994 G A 0.117110 1.3149e-04
1:12572154 T C 0.053195 4.2610e-05
1:12581535 C T 0.088541 -5.8591e-05
1:12585129 T C 1.961184 7.1242e-05
1:12592294 T C 1.438839 2.5983e-05
1:12593373 G A 0.038917 -6.1115e-05
1:12594871 T C 0.047193 -9.9163e-05
1:12595464 A G 0.212571 9.1298e-05
1:12595871 T C 0.311375 2.3371e-06
1:12598434 C T 0.132472 -1.9910e-05
1:12599005 A C 0.216979 -3.1040e-05
1:12600845 A G 0.074117 1.0783e-04
1:12602979 G A 0.325718 -1.2906e-04
1:12604081 T G 0.505247 -1.4718e-04
1:12605011 T C 1.402438 2.8633e-04
1:12607136 T G 0.067070 -2.7946e-05
1:12611674 T C 0.032870 5.1001e-05
1:12613422 G A 1.151677 1.3060e-04
1:12615069 T G 0.155494 -7.9770e-05
1:12617009 A G 0.655639 -2.4179e-05
1:12626262 A G 0.092170 -7.6641e-05
1:12628637 A G 1.088736 5.4507e-05
1:12634036 T C 0.047346 6.6021e-04
1:12637028 T C 0.068865 -6.1240e-05
1:12637399 C A 0.499755 5.5254e-07
1:12638964 C T 1.724413 -1.1035e-05
1:12641576 G A 0.060254 -3.0777e-05
1:12642315 A G 0.161447 2.4756e-05
1:12642748 G A 0.050134 -1.9409e-05
1:12648862 T C 0.237865 -7.6697e-05
1:12649900 G A 0.310469 8.3010e-06
1:12650069 C T 0.486168 2.3217e-05
1:12654035 T C 1.018351 1.0897e-05
1:12659061 A G 0.172963 1.4156e-04
1:12660488 C T 0.329548 1.3220e-05
1:12663304 A G 0.997984 2.6863e-05
1:12663559 T C 0.028702 -8.4383e-06
1:12663688 C G 0.271643 -5.2167e-05
1:12669753 T C 1.152255 1.1450e-05
1:12671229 C T 0.424882 2.4926e-05
1:12671324 C A 0.555325 4.4511e-07
1:12672149 T C 1.226482 -4.5768e-06
1:12672625 C T 0.819069 -3.4333e-06
1:12674271 G T 0.429001 4.9763e-05
1:12676205 T C 0.256564 -6.7017e-06
1:12678190 A G 0.076184 -3.0298e-05
1:12679850 C T 0.722560 -2.1762e-05
1:12681568 A G 1.018079 2.4640e-05
1:12682761 T G 0.076626 2.1564e-06
1:12682909 G A 1.890926 -7.1822e-05
1:12684504 T C 0.626041 -4.6744e-05
1:12688518 G A 0.058368 -6.6025e-05
1:12689692 A G 0.148389 1.0531e-05
1:12695826 G T 0.036537 4.2932e-05
1:12697105 C T 0.133183 -1.7884e-05
1:12704216 T G 0.033824 -1.0339e-04
1:12718815 G A 0.100972 2.9450e-05
1:12719211 T C 1.915669 -1.1409e-05
1:12724786 T C 0.059465 -1.4955e-05
1:12731572 C T 0.147445 -2.3632e-05
1:12738442 G T 0.035022 -2.7264e-06
1:12743326 A G 0.023502 2.0152e-05
1:12745825 A G 0.113660 -1.1111e-04
1:12746537 C T 1.804583 1.8830e-05
1:12751429 T C 0.058592 -5.0534e-05
1:12751921 A G 0.028735 -6.6339e-05
1:12753614 T C 0.431130 1.4196e-05
1:12754569 T C 1.829630 -1.1732e-06
1:12755946 T A 0.065227 -8.6374e-05
1:12763781 T G 1.343615 1.2689e-05
1:12765166 T C 1.816758 -1.7356e-05
1:12771713 G A 1.744361 -1.8346e-05
1:12774999 C T 1.703101 -3.4314e-05
1:12776344 T A 1.664675 -4.5680e-05
1:12778482 T C 0.074643 3.6881e-05
1:12779618 C T 1.654295 -2.3687e-06
1:12786363 T C 1.464860 -4.2039e-06
1:12788113 G A 0.190740 -2.6315e-05
1:12794607 A G 0.115604 1.0216e-04
1:12798739 A G 1.582249 3.7001e-05
1:12803975 T C 1.423723 -1.7384e-05
1:12805941 A G 0.038829 -1.2493e-06
1:12815650 G T 0.024051 2.8626e-05
1:12820870 C T 1.564810 1.5945e-05
1:12822042 C G 0.027125 1.8956e-05
1:12828649 A C 1.490063 8.1479e-06
1:12829579 G A 1.530684 4.3106e-06
1:12830590 T C 0.483091 -1.9405e-05
1:12832989 A G 0.028728 -4.3975e-05
1:12833428 C T 1.655077 8.8896e-05
1:12835158 A G 0.060381 -4.1615e-05
1:12835868 C T 1.601896 2.0132e-05
1:12837840 C G 1.600415 2.2933e-05
1:12866014 G A 0.018832 -8.9653e-05
1:12866974 G T 0.074082 -2.2234e-06
1:12868100 C T 0.075749 -1.4316e-06
1:12870268 C T 0.075775 -8.6114e-06
1:12871828 A G 0.075743 -1.9998e-06
1:12912501 A G 0.092465 -3.3585e-05
1:13178497 A G 0.053133 -3.2237e-05
1:13179211 C A 0.178088 -1.2410e-05
1:13183032 T C 0.070173 -1.8851e-04
1:13185887 C G 0.248745 -5.1390e-05
1:13186398 A G 1.132524 4.3350e-05
1:13186401 C A 0.045135 -7.2171e-05
1:13497768 A G 0.230004 -1.0518e-04
1:13703662 A G 1.279391 -9.9765e-06
1:13783354 T C 0.557033 5.9959e-05
1:13784062 T C 0.721297 4.9074e-05
1:13785516 C G 0.272990 -4.5844e-06
1:13789192 A C 0.046476 -1.3269e-04
1:13789278 C T 0.209448 -4.3122e-05
1:13789550 A G 0.119677 -3.0872e-05
1:13793246 G A 0.785959 -8.4006e-05
1:13798033 G A 0.048514 -1.0415e-04
1:13802325 C T 0.794297 -7.2310e-05
1:13802373 A G 0.048677 -1.0830e-04
1:13802437 A G 0.530398 -7.0090e-05
1:13803760 C T 0.208978 -5.3638e-05
1:13806900 A G 0.239598 -6.5354e-07
1:13809149 A G 0.044541 4.3290e-05
1:13809227 G T 0.090472 1.3435e-06
1:13810098 T C 0.030971 -3.0721e-05
1:13810535 T C 0.038118 -4.1304e-05
1:13814373 A C 0.496094 6.1902e-05
1:13815792 G A 0.313803 3.4857e-05
1:13819335 A G 0.591568 3.4300e-05
1:13819532 G A 0.326685 -3.5471e-05
1:13819930 G A 0.668200 4.0688e-05
1:13821440 T C 0.633587 4.1279e-05
1:13825513 T G 0.744102 3.1070e-05
1:13827342 C T 0.160210 2.5900e-05
1:13830144 T A 0.082306 8.5440e-05
1:13830577 G A 1.654029 1.1421e-05
1:13831377 T C 0.084188 5.5258e-07
1:13832531 G C 0.091858 -7.9213e-05
1:13835765 T C 0.120576 1.1852e-05
1:13837629 A C 1.054159 1.3092e-05
1:13838042 G A 1.330444 -6.0857e-06
1:13840369 C T 0.022509 -2.9621e-05
1:13841381 T C 0.196410 -2.0485e-05
1:13842586 G A 0.024966 -1.2502e-05
1:13845032 A G 0.938905 -2.7802e-05
1:13851036 G T 0.643616 -6.4754e-06
1:13854483 A G 0.060786 -2.8957e-05
1:13855662 G A 0.057417 -2.8047e-05
1:13859570 G A 0.244850 2.7524e-05
1:13859821 G A 0.025499 3.0796e-05
1:13862092 A G 0.186946 -6.3165e-06
1:13862750 C T 1.603940 -4.4241e-05
1:13863632 A G 0.096584 -1.9104e-05
1:13872562 A G 0.034583 5.7771e-06
1:13873608 G A 0.415102 1.0565e-05
1:13874952 A G 0.040341 2.8201e-05
1:13879172 T G 0.026833 -1.1506e-05
1:13880522 G A 1.001399 -4.8417e-05
1:13885279 A G 1.627751 -7.6196e-05
1:13890695 C T 1.586712 -3.5664e-05
1:13890765 T C 0.346455 3.0372e-05
1:13896863 T C 0.164212 -4.4829e-07
1:13901884 C T 0.288651 -5.6853e-05
1:13904036 G A 0.907399 4.1467e-05
1:13904815 G A 0.064058 -7.6187e-05
1:13906611 A G 0.055421 -3.2660e-04
1:13909142 C A 0.888385 6.5363e-05
1:13911393 T C 0.120310 5.2104e-06
1:13911563 T C 0.354472 1.6990e-04
1:13914909 T C 0.598114 2.6385e-05
1:13922400 G A 0.214570 -1.9585e-05
1:13924863 G A 0.395589 5.4638e-05
1:13926782 A G 0.117042 -9.0569e-06
1:13927707 G A 0.112348 5.0682e-05
1:13928985 T C 0.057171 -1.2794e-06
1:13930604 C T 0.053260 -5.7379e-05
1:13932007 G C 0.961483 -1.2877e-05
1:13932427 T C 0.879407 -4.7403e-05
1:13934173 A G 0.041555 1.3168e-06
1:13935348 T C 0.063243 -1.0941e-06
1:13935402 A C 1.390967 -6.2148e-05
1:13938377 C A 0.752125 2.2088e-05
1:13939177 A G 0.093127 -1.0444e-06
1:13940864 G C 1.901728 1.3537e-05
1:13941631 A G 0.176429 4.7901e-05
1:13942435 G A 0.046849 2.8441e-07
1:13948225 A C 1.513848 1.3263e-04
1:13948609 A G 0.029575 4.6319e-05
1:13949087 A G 0.161275 -1.3194e-05
1:13950070 G A 0.041961 -7.6970e-06
1:13954726 A G 0.182970 -4.6686e-05
1:13957405 T C 0.834175 -3.8170e-06
1:13957636 T C 0.051013 -5.9278e-05
1:13966218 A G 0.154598 -1.4794e-05
1:13968020 C A 0.071390 8.9772e-05
1:13977932 C A 0.084873 -1.9987e-04
1:13992029 A G 0.575621 -1.6799e-05
1:13992480 G A 0.168847 1.5089e-05
1:14001835 G T 0.042247 7.4784e-05
1:14007649 G A 1.439562 2.5733e-05
1:14009956 A G 0.125306 1.6374e-05
1:14023251 A C 0.094649 -8.7747e-05
1:14031043 G T 0.163456 1.2134e-04
1:14033539 G A 0.030760 -2.1316e-05
1:14039931 C T 0.087489 -2.8235e-05
1:14045521 C A 0.522031 4.3929e-06
1:14048523 G A 0.031834 -7.8089e-06
1:14050900 C A 0.047946 2.8776e-04
1:14065056 T C 0.033389 -5.0134e-05
1:14075880 T C 0.047745 -3.2107e-05
1:14076565 A G 0.466233 -1.8003e-04
1:14079495 G C 0.036976 -9.5087e-06
1:14086496 A G 0.040124 6.9106e-05
1:14087557 A G 0.028374 -2.4975e-05
1:14090396 T C 0.033895 4.9978e-05
1:14096821 C T 0.474607 -1.9787e-04
1:14097082 C T 0.211104 2.0703e-05
1:14097480 A G 0.172992 3.4539e-04
1:14102908 A G 0.034353 3.5772e-05
1:14104818 C T 0.065675 7.3961e-07
1:14105298 A G 0.694831 -9.8780e-06
1:14106330 T C 0.036249 8.9229e-05
1:14107135 G C 0.036320 8.5791e-05
1:14107360 A T 0.094831 -1.2428e-04
1:14107932 T C 0.050348 5.6345e-05
1:14109114 G A 0.731096 5.1265e-06
1:14112749 C T 0.493221 -2.2871e-04
1:14116491 G C 1.928016 1.4482e-04
1:14118779 T G 0.749645 8.4317e-06
1:14122145 C T 0.024606 -2.7040e-05
1:14123747 G A 0.464123 -1.6078e-04
1:14125496 C G 1.471767 6.9370e-06
1:14127020 A G 0.174232 3.6203e-04
1:14128113 A G 0.024833 -4.8282e-05
1:14130628 G A 0.588280 5.6330e-05
1:14132467 A G 0.059670 2.3312e-05
1:14132884 A C 0.034882 6.0761e-05
1:14133491 T C 0.109755 -3.7356e-05
1:14133550 C T 0.035840 -1.0632e-05
1:14133891 T C 0.028887 6.5060e-05
1:14134437 G A 1.654931 -1.5453e-05
1:14136289 A T 0.093591 -4.7064e-05
1:14138493 A G 1.695828 4.6456e-05
1:14139826 T C 1.688161 1.2954e-05
1:14140733 A G 0.148694 8.3589e-05
1:14143003 G A 1.707720 8.2375e-06
1:14146001 G A 0.027871 9.7344e-05
1:14148407 A C 0.336896 -2.0746e-04
1:14149197 G C 1.556130 -3.9503e-05
1:14151718 C T 0.094416 1.3163e-04
1:14155002 A G 0.033756 6.5031e-05
1:14157577 G A 1.569162 -1.0619e-05
1:14157624 C G 0.398121 -3.4856e-05
1:14160957 A G 0.033785 -2.9541e-05
1:14161483 G A 0.324864 3.1779e-05
1:14164286 A C 1.258573 -6.6328e-06
1:14166750 C T 0.414969 -4.7973e-05
1:14171622 G A 0.461147 2.7996e-05
1:14177680 A G 0.032613 -2.2390e-05
1:14180711 A G 0.071858 1.4420e-05
1:14192817 A G 0.022986 -8.7104e-05
1:14194816 A G 0.049949 1.3795e-05
1:14195969 A C 0.029137 -7.7068e-05
1:14198107 T C 0.371155 -9.5801e-05
1:14198491 C T 0.352933 -1.5218e-05
1:14198978 C G 0.055291 -4.8728e-07
1:14201930 T C 0.207800 7.1441e-06
1:14203910 A G 0.272010 1.3067e-05
1:14205141 C T 0.117065 5.0163e-05
1:14205571 A G 0.945251 5.7579e-06
1:14208571 A G 0.178127 6.9369e-06
1:14210730 T G 0.929165 -7.7745e-06
1:14216150 T C 0.161957 -1.8996e-05
1:14219864 A C 1.630338 4.6734e-05
1:14220186 G A 0.733774 2.4430e-05
1:14226608 T G 0.265866 1.0223e-04
1:14228236 G A 1.390432 9.5565e-05
1:14230131 C A 0.021432 -9.2576e-06
1:14231877 G A 0.066677 4.8881e-06
1:14232929 C T 0.406537 3.3102e-05
1:14234026 T G 1.084062 4.6815e-05
1:14235500 T G 0.854357 -5.2282e-05
1:14238641 A G 0.231257 2.0272e-05
1:14240592 C T 0.482436 -3.7149e-05
1:14241005 T C 0.093883 -1.3501e-06
1:14243789 G A 0.100463 -2.5390e-05
1:14246931 C T 0.227521 -1.1257e-05
1:14250509 T G 1.935831 -6.9276e-05
1:14252247 G A 0.466996 3.7237e-05
1:14252412 A G 0.066963 6.7845e-05
1:14253566 G A 0.387776 3.3564e-05
1:14254466 A G 0.028459 -2.3251e-06
1:14255114 C T 0.240750 -1.3531e-05
1:14255978 G T 0.198283 -1.1586e-04
1:14258256 G A 0.078953 -4.7057e-05
1:14259163 C A 0.033207 4.7878e-05
1:14275318 A G 0.047901 3.6687e-05
1:14281492 A G 0.055337 -8.3279e-05
1:14292310 C T 0.437966 -1.3836e-05
1:14293056 T C 0.020185 3.7750e-05
1:14295824 T G 0.253977 5.2091e-06
1:14296513 C A 0.831195 4.1348e-06
1:14297036 A G 0.085272 -1.1362e-05
1:14303852 G A 0.058534 2.8761e-05
1:14308709 A G 0.814431 6.8629e-06
1:14311374 C T 0.490391 -1.8689e-05
1:14313250 A G 0.042532 -2.2720e-05
1:14315684 T C 0.269767 -1.6442e-05
1:14317494 G T 0.356267 6.8163e-05
1:14319607 T C 0.296697 -6.2637e-05
1:14320350 A G 0.284071 -5.1799e-06
1:14340185 A C 0.274029 -1.9601e-05
1:14345544 A G 1.026271 -4.8642e-06
1:14348554 A G 0.049017 3.3255e-05
1:14371830 A C 0.984011 1.7393e-05
1:14377390 C T 0.385014 -8.3065e-05
1:14377966 A C 0.478096 2.6341e-05
1:14379959 G A 0.061520 -8.9882e-05
1:14381561 A G 0.021785 -3.5814e-05
1:14382879 T G 0.070290 -9.9358e-05
1:14386559 G A 1.878112 8.0521e-06
1:14387969 A G 0.043461 -5.8226e-05
1:14391038 C T 0.142810 1.5755e-05
1:14391685 C T 0.434340 -2.2066e-05
1:14395050 T C 0.060381 3.0958e-04
1:14395819 G A 0.027332 6.8519e-06
1:14399115 G A 0.051413 -1.2490e-05
1:14399301 A G 0.029338 2.1295e-06
1:14399627 G A 0.241945 4.3091e-05
1:14405785 A C 0.204184 -6.2478e-05
1:14406741 A G 0.159162 -2.6227e-05
1:14407802 T G 0.412581 5.8953e-05
1:14424893 A G 0.721385 1.5145e-05
1:14434528 C A 0.022759 2.0035e-05
1:14436711 T C 0.287953 1.8150e-05
1:14439423 C T 0.530080 -1.5558e-05
1:14440876 G A 0.498931 -4.4359e-05
1:14441351 C G 0.062218 -1.7107e-04
1:14441384 G A 1.594177 2.4559e-06
1:14441738 A G 0.827868 -1.4153e-05
1:14449922 C A 0.195660 -5.2673e-06
1:14451913 G T 0.220192 7.4370e-06
1:14452337 G A 0.103491 1.8315e-04
1:14454092 T C 0.853876 -2.1767e-05
1:14456830 A G 0.040338 6.7510e-05
1:14465151 A G 0.521378 -2.6596e-05
1:14468557 T C 0.961726 1.8063e-05
1:14476584 C A 0.716451 -5.2456e-05
1:14477104 T C 0.280443 -1.7952e-05
1:14487230 A C 0.201717 1.6330e-05
1:14490361 G A 1.027566 -4.1864e-06
1:14491442 G A 0.315098 -2.4857e-05
1:14493787 C T 0.462653 -2.0173e-05
1:14496237 T C 0.090479 -1.0246e-04
1:14505754 T C 0.032023 3.9260e-05
1:14507057 G A 0.330278 -6.7008e-06
1:14507739 A G 0.904095 2.8790e-06
1:14510164 G A 0.667784 4.5501e-05
1:14513235 A G 0.099557 3.9455e-05
1:14521856 C T 0.099083 1.7829e-05
1:14536470 T C 0.912796 5.4482e-05
1:14537327 G A 0.051130 1.0215e-05
1:14540436 T G 1.149632 1.2745e-05
1:14542394 A G 0.021850 3.4375e-05
1:14553662 G A 0.598153 3.2099e-05
1:14555808 G A 0.033370 -2.8526e-05
1:14559081 T C 0.055402 1.4571e-04
1:14566290 C A 0.105812 -5.7968e-05
1:14575095 C G 0.648754 -1.2674e-05
1:14575992 C A 0.030504 -3.6525e-05
1:14577571 T C 0.049511 4.4776e-05
1:14586879 G A 0.707610 -7.1233e-05
1:14587210 G A 0.138175 3.0862e-05
1:14588462 T C 0.035048 1.5390e-05
1:14588963 G T 0.466194 -3.9070e-06
1:14589127 C A 1.425762 3.3280e-05
1:14591857 A T 0.536412 -5.7676e-07
1:14595692 T C 1.080501 2.8837e-06
1:14600514 A C 0.084753 4.9196e-05
1:14603198 C T 0.645168 -2.1167e-05
1:14605530 A G 0.105078 1.2131e-05
1:14607341 G A 0.100839 -1.0239e-04
1:14619237 G A 0.042295 -1.9616e-05
1:14620211 T G 0.059741 1.9200e-04
1:14622770 G T 0.102559 -1.0695e-04
1:14629281 A C 0.104305 -1.5897e-04
1:14629449 G A 0.494903 -1.5160e-05
1:14631625 T C 0.426440 3.4780e-05
1:14632298 A G 0.105071 -1.7678e-04
1:14634654 A G 0.021101 -1.6649e-05
1:14635852 C A 0.912618 -1.2020e-05
1:14637532 C T 0.071127 1.6437e-05
1:14639004 C T 0.043259 -1.1975e-04
1:14648384 G A 0.167325 -1.5470e-05
1:14650265 G A 0.031114 2.3108e-05
1:14650679 T G 0.205674 -1.5778e-05
1:14652280 C T 0.057583 -1.8054e-05
1:14665294 A G 0.052844 -7.5415e-05
1:14665931 C T 0.249524 -1.5102e-05
1:14666044 T C 0.619195 -6.6151e-05
1:14670045 A G 0.081848 -1.3842e-05
1:14671749 A G 0.634126 -2.4492e-05
1:14672341 G T 0.153891 -2.5322e-05
1:14672491 A G 1.945280 3.9056e-06
1:14674266 C T 0.469469 2.7594e-04
1:14695381 T C 0.098952 3.0237e-06
1:14697489 A G 0.166218 -8.5211e-06
1:14697781 A G 0.060066 -1.6290e-05
1:14698382 T C 0.065697 1.2218e-04
1:14699809 A G 0.094909 1.1649e-05
1:14700486 G A 0.735789 2.0481e-05
1:14702982 C T 0.159957 -4.2637e-05
1:14703854 T C 0.528373 4.0684e-05
1:14704694 A C 1.796219 4.5138e-05
1:14716544 T C 0.198374 1.0691e-05
1:14716689 C T 0.318759 -2.2809e-05
1:14717066 C T 0.080563 -2.6743e-05
1:14717634 T C 0.051315 1.5125e-05
1:14717960 A G 0.478378 -1.0412e-05
1:14718934 A G 0.493484 5.0669e-05
1:14719554 T C 0.710164 -1.6840e-05
1:14721033 A G 0.021045 -7.8871e-05
1:14726096 C T 1.903565 1.6085e-05
1:14726485 C A 0.269485 -8.1739e-05
1:14729115 A G 0.046271 -5.7359e-05
1:14731583 T C 0.696746 2.7683e-04
1:14731661 A G 0.084636 -7.3451e-05
1:14731703 T C 0.047401 -3.5822e-05
1:14731789 C T 0.032295 -7.6137e-05
1:14733258 A G 0.199477 2.1077e-05
1:14737314 A G 0.041877 -5.9964e-06
1:14740150 G A 0.044188 7.9747e-06
1:14743895 A G 0.054792 -4.6553e-05
1:14745118 C A 0.081222 5.1091e-05
1:14745572 A G 0.172255 -3.9603e-05
1:14748760 A G 0.878099 -2.7917e-05
1:14751169 A G 0.144825 3.3565e-05
1:14752452 G A 0.558983 1.9798e-06
1:14763852 T C 0.154251 -4.4269e-05
1:14775550 T C 0.206923 5.9774e-06
1:14775619 A G 0.044162 4.2962e-05
1:14775973 A G 0.035398 -3.2669e-05
1:14781039 G T 0.742998 -1.7623e-05
1:14783300 T G 0.031575 9.4499e-05
1:14783662 C T 0.070232 -5.4185e-05
1:14785846 T C 1.059624 -3.4788e-05
1:14788118 G C 0.281332 -2.3169e-05
1:14790931 A C 0.041331 -3.5845e-06
1:14796432 G A 1.880170 -2.6134e-05
1:14802655 A G 0.042367 1.4305e-05
1:14804874 G A 0.218033 -3.4008e-05
1:14808571 A G 0.059238 2.9788e-05
1:14808684 T C 0.052549 1.0136e-04
1:14817323 T C 0.059663 3.5333e-05
1:14818031 C T 1.284321 7.4996e-06
1:14821610 T C 0.498083 9.0090e-05
1:14829664 G A 1.076976 -5.4177e-05
1:14831088 A G 0.051517 -9.3777e-06
1:14835764 G A 1.671828 2.1604e-05
1:14838089 C T 0.083860 1.8784e-05
1:14838221 T G 0.067706 -1.8982e-05
1:14846789 T C 1.019965 -8.0964e-05
1:14849996 C T 0.609786 -8.5708e-06
1:14853297 A G 1.008968 2.8147e-05
1:14859785 G A 0.043633 -1.5738e-06
1:14861873 T C 0.388354 2.3311e-05
1:14863619 G A 0.406891 -3.7389e-05
1:14864678 G A 0.073740 -4.2835e-05
1:14865664 C G 0.427836 -4.1151e-06
1:14867532 A G 0.102494 4.6351e-05
1:14870242 G A 0.072487 -5.5333e-05
1:14872671 G A 0.053302 3.8450e-05
1:14873205 C G 1.005729 7.4588e-06
1:14873401 A G 0.028959 -1.8817e-05
1:14875147 C T 1.119496 1.5430e-05
1:14876580 C T 1.032993 4.1322e-05
1:14877802 T C 0.530249 9.5930e-06
1:14877919 T C 0.027251 -6.1848e-06
1:14878386 A G 0.742940 1.6567e-05
1:14880016 A G 1.148159 -2.6970e-06
1:14880926 T C 0.496814 2.7967e-05
1:14881158 T C 0.346734 3.5638e-05
1:14881805 T C 0.030036 2.8353e-05
1:14883674 T C 0.503673 1.8667e-05
1:14884298 A G 0.633214 -2.8861e-05
1:14885901 C T 0.050981 -3.5949e-05
1:14888625 T C 0.134838 -7.4310e-06
1:14901522 G A 0.254973 -4.6387e-05
1:14902320 T C 0.300011 1.0232e-04
1:14915147 A G 1.627021 -1.9166e-04
1:14915802 G C 0.213278 7.1688e-05
1:14915953 C G 0.300959 -5.7160e-05
1:14920119 G A 0.082916 -7.5943e-05
1:14921128 A G 0.040832 1.1060e-05
1:14921877 G A 0.026641 4.9695e-05
1:14929802 G T 0.791542 -1.8020e-05
1:14936284 A G 0.056752 2.3194e-05
1:14940600 G T 0.047644 -3.0375e-04
1:14941106 A G 0.046392 1.1344e-04
1:14944191 T G 0.498590 -4.4788e-06
1:14945568 T G 0.043873 5.8627e-06
1:14961717 A G 0.037446 4.7110e-06
1:14963447 G A 0.036768 1.3306e-05
1:14973064 C A 0.105269 -3.0743e-06
1:14973245 G T 0.023317 -4.7544e-05
1:14974482 G A 0.291186 -1.6834e-07
1:14975734 A G 0.076626 -1.7936e-05
1:14978743 A G 0.534446 -6.1495e-06
1:14992704 A G 0.049666 4.5332e-06
1:14993039 A G 0.030543 5.6543e-05
1:14994621 A C 0.442205 6.5742e-05
1:14994807 A G 0.413347 9.2853e-06
1:14999419 G A 0.055444 6.9000e-06
1:15002813 T C 0.992778 -7.9878e-06
1:15010607 T C 1.093653 -2.2034e-05
1:15023903 G A 0.105451 1.6963e-05
1:15036568 A G 0.022386 9.8740e-05
1:15038509 G A 0.031526 7.6092e-07
1:15041735 T C 0.329444 -1.0736e-05
1:15042875 A G 0.875805 -1.6923e-05
1:15048871 T G 0.582421 2.8602e-05
1:15051754 G A 0.062958 -9.3201e-05
1:15054252 A G 0.271695 -7.3399e-05
1:15056175 G A 0.701667 -6.6015e-06
1:15057801 C T 0.286541 2.2357e-05
1:15059948 G T 0.521070 7.5390e-06
1:15062221 A G 0.074337 1.8086e-05
1:15064757 A G 0.065321 -2.7402e-05
1:15065364 C T 0.766082 2.6776e-05
1:15066263 A G 0.045970 2.6510e-05
1:15066944 C T 0.894653 5.5622e-05
1:15072279 T C 0.127496 -1.1405e-05
1:15075767 C T 0.834048 3.4503e-05
1:15077934 A G 0.128769 2.0837e-06
1:15078003 A G 0.065392 -1.5218e-04
1:15080728 G A 0.066639 5.1559e-05
1:15081424 G A 1.064899 -2.6370e-05
1:15082319 T C 0.115296 4.0144e-06
1:15089952 C A 0.945079 7.5128e-06
1:15090541 G A 1.024739 4.6828e-05
1:15093471 A C 1.332745 5.7268e-05
1:15095757 G A 0.030663 8.2131e-05
1:15095773 T C 1.575303 -1.7047e-05
1:15096766 C T 0.069469 5.6218e-05
1:15097427 C A 0.253016 1.7719e-05
1:15098043 G T 0.448248 -6.7712e-05
1:15099523 T C 1.058706 3.8021e-05
1:15099694 C T 0.433548 7.0707e-06
1:15100113 T C 0.048034 6.1710e-05
1:15100216 T G 0.026320 -2.4302e-05
1:15101344 A G 0.021513 5.8329e-05
1:15101423 A G 0.075759 3.8333e-05
1:15101472 T C 0.224285 -4.2899e-06
1:15102854 T C 0.954472 -4.9191e-05
1:15108686 C T 0.112748 -5.2863e-06
1:15109680 C T 0.161593 2.4618e-05
1:15110982 C T 0.090047 1.1229e-05
1:15113132 G A 1.512193 -4.2160e-05
1:15113781 G A 0.142485 1.0802e-05
1:15114800 A C 0.062727 1.8164e-05
1:15115510 C T 1.844551 2.0890e-05
1:15116033 A G 1.413629 -3.2785e-05
1:15118811 A G 0.285259 5.4722e-05
1:15120027 G A 0.096714 6.5970e-06
1:15120133 A C 0.409805 2.8512e-05
1:15123189 C T 0.575598 4.0334e-05
1:15125699 A C 1.289739 -2.8276e-05
1:15126214 A G 0.446901 4.3181e-05
1:15126664 G A 0.135672 3.4318e-05
1:15127743 T C 0.462260 4.8609e-05
1:15130704 C A 0.141083 -7.7004e-05
1:15136508 T C 0.419627 1.1534e-05
1:15140711 A G 0.144202 -5.9300e-05
1:15142364 T G 0.482436 3.5184e-05
1:15142578 G A 0.035905 -5.4354e-05
1:15144696 A C 0.053480 -1.1078e-05
1:15145803 C T 0.075821 1.3594e-05
1:15149693 C T 0.108489 1.0502e-05
1:15150652 A G 0.576368 -1.8309e-05
1:15152755 C T 0.200432 -5.3840e-05
1:15153369 A G 0.131187 -6.0851e-05
1:15153656 C T 1.890680 -9.0781e-05
1:15154443 C G 1.238092 -4.6812e-05
1:15154630 T C 0.413077 -4.6789e-05
1:15158825 A C 0.032367 -7.8892e-05
1:15158929 C T 0.035726 1.1074e-04
1:15162350 G A 0.195479 -4.9549e-06
1:15166381 A C 0.108642 2.6628e-05
1:15166756 C T 0.023389 -8.1285e-05
1:15166787 G A 0.031860 4.7698e-05
1:15169335 T C 1.271056 8.9535e-05
1:15170767 G A 0.250059 -4.0629e-05
1:15173187 A G 0.068411 -2.2013e-05
1:15176830 G T 0.117766 -2.2013e-05
1:15177710 A G 0.114663 9.5686e-05
1:15178712 G A 0.082832 -2.8272e-05
1:15178795 A G 0.095234 -1.9050e-05
1:15181575 T G 0.029092 -3.2944e-05
1:15182153 A G 0.332466 -5.9944e-05
1:15183309 C T 1.270407 -5.2620e-05
1:15184139 C T 0.315523 1.5627e-05
1:15187450 A C 0.844321 4.7604e-05
1:15191252 A G 0.093715 1.3250e-06
1:15191709 G C 0.045603 6.6183e-05
1:15192285 G A 0.560152 2.4628e-05
1:15192740 A G 1.401386 -4.9694e-05
1:15197420 A G 0.480264 -4.1208e-05
1:15205817 C T 1.014177 -3.7909e-04
1:15211824 C A 1.626222 -6.6421e-05
1:15213819 A G 0.115727 8.0955e-07
1:15216378 T C 0.250887 2.4900e-05
1:15216489 G A 0.130018 6.3276e-05
1:15218322 A C 0.111073 2.7961e-05
1:15218452 G A 0.028248 1.4485e-04
1:15221551 G T 0.227670 4.9439e-04
1:15226055 C T 1.884432 -8.7697e-06
1:15231026 C T 1.750259 -7.7137e-05
1:15234557 C G 0.351739 1.2681e-04
1:15240917 G C 1.459125 -3.3063e-05
1:15243757 C T 1.048177 -4.5780e-05
1:15247407 T C 0.172515 1.0213e-05
1:15247464 A G 0.394404 -8.6762e-06
1:15253670 A G 0.188114 -5.1891e-05
1:15260020 A G 0.148032 6.3251e-06
1:15263815 A G 0.251484 7.5072e-06
1:15272745 C T 0.276275 9.4771e-06
1:15273097 C T 0.490651 3.0284e-05
1:15277493 T C 0.050880 3.5412e-05
1:15283217 G A 0.449176 -4.4033e-06
1:15286572 C T 0.025450 -2.0729e-05
1:15287168 T C 0.042669 3.7067e-05
1:15295333 G A 0.913958 3.5337e-05
1:15299672 G A 0.551551 9.5476e-05
1:15301165 A G 1.892248 -2.3375e-05
1:15309861 T C 0.647102 -3.2930e-05
1:15312879 G A 0.053016 5.1694e-06
1:15313292 A G 0.100323 2.3987e-05
1:15314311 G A 0.440536 7.1549e-06
1:15316062 C T 0.127711 -1.8516e-04
1:15320285 T C 0.941167 -5.1387e-05
1:15320449 T C 0.479758 4.1604e-05
1:15320878 G A 0.345968 -1.7177e-04
1:15322963 C G 0.027203 -4.9467e-05
1:15323105 G A 0.448926 2.6924e-05
1:15323416 A G 0.451987 -6.7540e-05
1:15328112 T C 0.186731 2.1437e-05
1:15328193 T C 0.305591 2.0288e-05
1:15331802 G A 0.858557 -8.3636e-05
1:15332359 T C 0.021399 -1.9023e-05
1:15334782 C T 0.228430 4.5370e-05
1:15338235 T C 0.188075 -7.5001e-06
1:15339902 G T 1.743219 -1.1365e-07
1:15343374 C T 1.911141 2.7872e-05
1:15344403 T G 1.074500 -5.4331e-05
1:15346319 A G 0.056272 -9.6242e-06
1:15346330 C T 0.418345 -1.6230e-04
1:15347076 T C 0.056606 9.2752e-05
1:15347711 C T 0.188370 -2.8579e-06
1:15350837 T C 0.168435 -6.3967e-05
1:15351854 T G 0.322595 7.6184e-05
1:15352303 A G 0.611363 3.4271e-05
1:15353101 A G 0.965822 -4.5630e-05
1:15358005 T C 0.027222 -2.5756e-05
1:15359040 A C 0.047566 1.1148e-05
1:15359622 G A 1.678615 -2.0349e-05
1:15359710 A G 0.347133 -5.9247e-05
1:15361954 T G 0.104646 -5.0632e-05
1:15362605 C T 0.217806 -3.9356e-06
1:15362682 A G 0.027582 -5.6709e-06
1:15368553 G A 0.335799 3.8648e-05
1:15368902 A G 0.544296 -4.6044e-05
1:15369805 G A 0.059920 2.1321e-05
1:15371724 A G 1.397368 -5.7153e-05
1:15371782 A G 0.122754 -2.2070e-04
1:15372271 G A 0.197293 -1.1178e-04
1:15373038 A G 1.066616 -4.5321e-06
1:15373378 T G 0.729071 -1.9627e-05
1:15373880 A G 1.054344 2.7558e-06
1:15375046 C T 0.143612 5.4258e-05
1:15377554 A G 0.131917 -1.0564e-04
1:15377687 C T 0.482416 -2.1717e-05
1:15387317 G A 0.042889 -9.0942e-07
1:15387443 G T 0.216355 3.2128e-05
1:15387680 G T 0.288878 8.3017e-05
1:15388673 C T 1.313942 2.7649e-05
1:15389785 A G 0.039267 7.4325e-05
1:15389862 C A 0.391350 1.5557e-06
1:15390178 T C 0.465493 -2.3173e-05
1:15396723 C T 0.125124 -2.8095e-05
1:15400813 T C 0.164657 -6.9077e-05
1:15403275 T C 0.164378 -1.5531e-04
1:15403344 T C 0.218115 6.6632e-06
1:15405089 G C 0.141064 -1.1083e-05
1:15405224 A G 0.043207 -1.1772e-05
1:15405489 G A 0.401019 -2.4934e-05
1:15407733 T C 0.091261 2.1181e-05
1:15409769 C G 0.085198 -1.4150e-06
1:15414534 G T 0.038699 -5.2877e-05
1:15417123 A G 0.031922 -6.1237e-05
1:15421655 G A 0.611110 -6.0165e-06
1:15424583 T C 0.021886 -1.1004e-04
1:15424731 C T 1.597166 -1.0478e-06
1:15425946 T C 0.087119 3.1495e-06
1:15425957 G T 0.188322 5.5976e-06
1:15426069 G A 0.157607 4.3894e-05
1:15426594 A C 0.874639 6.0239e-05
1:15428358 C T 1.867482 -2.3626e-05
1:15428805 G A 1.097473 -1.7081e-04
1:15433656 G A 0.764556 1.8483e-05
1:15434259 A G 0.336367 -1.1695e-04
1:15434743 C A 0.488710 -2.3708e-05
1:15434891 G A 0.114354 6.8563e-04
1:15438990 A G 0.821269 -1.2726e-04
1:15442028 C T 1.253227 8.5822e-06
1:15442550 C T 0.181736 5.1404e-05
1:15444675 C A 0.058910 1.2806e-04
1:15449891 T C 0.100505 4.0199e-05
1:15467557 G A 1.178588 -1.7424e-05
1:15471992 G T 0.669745 1.5387e-05
1:15472431 A G 0.308025 4.2568e-05
1:15473182 G A 1.884682 -3.7201e-05
1:15476411 A G 0.052003 3.8454e-05
1:15477658 C A 0.866509 -9.0608e-05
1:15479283 A G 1.530492 -7.2741e-05
1:15485940 A G 1.891543 -3.7631e-05
1:15494756 G A 0.295928 4.2626e-04
1:15495110 G A 0.349042 -5.2404e-05
1:15499360 A G 0.022276 6.8158e-05
1:15500215 A G 0.171970 -4.5460e-05
1:15500538 A G 0.042776 4.0713e-05
1:15503961 A G 0.039481 -6.9444e-05
1:15508945 C T 0.789815 -1.1832e-05
1:15509852 G A 1.886723 6.6367e-06
1:15513091 A G 0.069582 4.1759e-04
1:15514084 G A 1.081222 -7.8584e-06
1:15518792 A G 0.394645 6.2197e-05
1:15520583 A G 1.755452 1.8307e-05
1:15522587 C T 1.499206 1.3026e-05
1:15526534 A G 0.038761 1.5973e-05
1:15528667 A G 0.187776 -3.4190e-06
1:15540260 C A 0.206378 6.9437e-05
1:15541607 C T 0.343151 8.5259e-05
1:15546761 A G 0.680848 -3.5393e-05
1:15548673 G A 1.749931 5.5445e-05
1:15549558 A C 0.064918 4.7272e-05
1:15552287 A G 0.253438 6.3187e-05
1:15553837 G C 0.050997 -8.6015e-06
1:15556713 C T 0.425554 2.0109e-04
1:15558957 C A 0.580444 -1.6460e-05
1:15564121 T C 0.601701 5.5919e-08
1:15568984 T C 1.577212 -9.0943e-05
1:15569712 A G 0.505084 7.7027e-06
1:15570989 T C 1.061828 3.9254e-05
1:15572354 A G 0.207994 -5.1855e-05
1:15581406 T C 1.197238 2.5054e-05
1:15586878 T C 0.685032 -2.2094e-05
1:15593137 G A 0.446132 -8.6269e-06
1:15599025 A G 0.337360 1.5978e-05
1:15600167 G T 1.083922 -1.6751e-05
1:15602957 A G 0.047011 2.4091e-05
1:15604560 G A 0.551895 4.1232e-06
1:15604873 T C 0.036135 9.2252e-05
1:15605468 T G 0.235684 1.4123e-05
1:15606453 T C 1.089761 2.0044e-05
1:15611118 A G 0.514591 -4.6399e-05
1:15614528 G A 0.197715 3.1869e-05
1:15616139 A G 0.672432 -3.1279e-05
1:15616649 G A 0.059975 9.5483e-05
1:15620733 G C 0.104744 -4.7352e-06
1:15629683 G C 0.110476 -1.2903e-05
1:15634669 C T 1.968682 1.3578e-05
1:15634796 G A 0.132167 -1.4260e-05
1:15637232 A G 0.044353 1.5911e-04
1:15638004 A G 0.744352 3.2995e-05
1:15639581 G A 0.109236 -1.0574e-05
1:15644729 A C 0.737318 -3.0806e-05
1:15653078 G A 0.626011 2.0789e-05
1:15660649 T C 0.039478 -1.7452e-04
1:15663384 G A 0.134540 1.6734e-04
1:15664027 T C 0.047975 -5.2189e-05
1:15668276 A G 0.790305 4.4073e-05
1:15668319 A G 0.129389 1.1925e-04
1:15672441 C T 0.392090 -2.9926e-05
1:15677983 G T 0.158013 1.3193e-05
1:15682515 G A 0.905591 3.0345e-05
1:15683402 T C 0.041127 -3.1904e-05
1:15686006 G A 1.062367 -1.1711e-05
1:15687059 G A 0.603363 -7.3361e-06
1:15688045 G A 0.535448 -1.5182e-05
1:15692210 G T 0.134816 -1.0074e-05
1:15694810 T G 0.025067 -1.9320e-04
1:15695842 T C 0.024811 1.9826e-05
1:15698556 G C 0.366566 2.2254e-05
1:15699242 G A 0.057557 -2.5589e-05
1:15702130 G A 0.114286 -1.6734e-05
1:15702987 T C 0.025067 -8.9981e-07
1:15706540 A G 0.034467 -1.0435e-04
1:15706708 G C 0.487518 -8.5080e-06
1:15707775 G A 0.033428 -1.1695e-04
1:15708453 T C 0.026248 -5.5223e-05
1:15708540 G A 0.521810 -2.3229e-05
1:15708925 C G 0.165167 -3.1787e-05
1:15709352 A G 0.079443 -4.5241e-05
1:15724295 A G 0.067758 -9.5834e-06
1:15726437 A G 0.032798 3.4672e-05
1:15733926 C T 0.272737 4.3357e-05
1:15738661 T C 0.201642 -1.4695e-05
1:15739016 G A 0.648797 7.5384e-06
1:15739233 A G 0.265120 3.4239e-05
1:15740001 A G 0.101868 -4.7264e-05
1:15741403 T C 0.035541 -3.9305e-05
1:15741716 G A 0.021964 -2.2818e-05
1:15742568 T G 0.078742 -1.6685e-05
1:15745254 T C 0.666596 -1.0540e-06
1:15745728 A G 0.057852 -1.1010e-04
1:15750217 G A 0.762791 -1.0603e-05
1:15752716 T C 0.443928 -9.5733e-05
1:15753234 A G 0.029501 3.2534e-05
1:15754484 C T 1.678989 -5.3300e-05
1:15758963 T C 0.433249 -6.4820e-05
1:15760015 T C 0.099937 2.3056e-05
1:15760092 T C 0.756302 -2.9021e-05
1:15761043 A G 0.054340 -6.4607e-05
1:15768997 T C 0.069281 -6.2735e-05
1:15769464 G A 0.029809 2.8109e-05
1:15770102 A G 0.198091 -5.8157e-05
1:15771545 G T 0.086937 5.9222e-07
1:15783081 C T 0.194735 5.5923e-05
1:15786195 G A 1.306597 2.0985e-05
1:15788789 G A 0.482562 -1.3468e-05
1:15789861 C T 0.150768 1.5817e-05
1:15792426 G C 0.384589 3.0172e-07
1:15796714 G A 1.669154 -7.7503e-05
1:15798317 G A 1.232672 -2.5176e-05
1:15798433 C T 0.056051 -8.5023e-06
1:15800519 C T 0.056862 -7.9864e-05
1:15801593 T C 0.057333 -7.0535e-05
1:15808872 A G 0.512066 -1.1087e-05
1:15809141 A G 0.065785 6.2370e-05
1:15809706 C T 0.905020 -1.2806e-05
1:15825195 C T 0.628897 -1.6681e-05
1:15835378 T C 0.027862 -3.2318e-05
1:15841757 T C 0.031818 7.0435e-06
1:15844615 G A 1.054159 -2.5656e-05
1:15844718 A G 0.038657 -8.5716e-05
1:15858587 G A 0.046687 -1.8752e-05
1:15873386 G A 0.636190 -1.4092e-05
1:15902184 C T 0.026677 -6.7446e-05
1:15904318 T C 0.426307 -1.0791e-05
1:15904671 G T 0.033840 4.7518e-05
1:15909744 T C 0.482637 -4.3462e-05
1:15909850 G C 1.111375 -5.3970e-05
1:15910553 T G 0.139856 -5.1919e-05
1:15912777 C G 0.285944 1.2116e-05
1:15913354 C T 0.028111 -1.9454e-06
1:15946667 A G 0.085737 5.0367e-05
1:15949584 C T 0.041662 -1.3194e-04
1:15953014 T G 0.020533 1.0762e-05
1:15953902 A G 0.058858 -2.2807e-05
1:15963426 G A 0.060313 9.4640e-05
1:15974814 G A 0.429332 -4.8147e-05
1:15986547 C T 0.546221 -8.8610e-05
1:15986868 A G 0.020945 -6.8205e-05
1:15987602 G A 0.061893 -9.6200e-05
1:15994251 A G 0.020942 -6.2719e-05
1:16014758 G C 0.042669 5.9372e-05
1:16015315 C A 0.043425 2.5880e-05
1:16030382 A G 0.096207 -8.2854e-06
1:16047726 C T 0.491868 -8.6152e-05
1:16049340 A G 0.107824 -6.5569e-05
1:16051349 A C 0.325237 5.8408e-05
1:16052576 T C 0.021558 -2.0958e-05
1:16064411 C T 0.448670 -1.1788e-04
1:16067710 T C 0.102111 -1.5248e-05
1:16069928 A G 0.112248 -5.3812e-05
1:16073134 A G 0.062977 -1.4263e-04
1:16076068 C T 0.146224 2.7871e-06
1:16080171 A G 0.440049 -1.7619e-05
1:16082127 C T 0.541742 -3.6725e-05
1:16082976 T C 0.145841 1.2091e-05
1:16096934 T C 1.458482 -7.5397e-06
1:16101332 A G 0.055249 1.1477e-04
1:16109669 T C 1.764478 -5.4944e-05
1:16110815 A G 0.965936 -5.8373e-05
1:16122857 T C 0.385852 7.6876e-05
1:16124438 A G 0.879469 3.6146e-05
1:16126026 C A 0.353774 5.3983e-05
1:16137436 C T 0.232029 -1.1047e-04
1:16144310 C T 0.047015 9.7296e-06
1:16148600 C A 0.931599 -1.5375e-04
1:16160342 G A 0.067002 -8.8599e-05
1:16160550 C A 0.125912 7.9271e-05
1:16161867 G A 1.937824 8.4876e-05
1:16164188 A G 0.223782 -1.0851e-04
1:16173168 A G 0.079557 1.1031e-05
1:16177578 A G 1.784849 -9.2913e-06
1:16201502 T G 0.172103 -1.1638e-04
1:16204541 G A 0.040491 2.5366e-06
1:16204747 G A 0.091602 -6.9425e-05
1:16218272 T G 0.025875 -5.1643e-05
1:16232634 T C 0.151437 1.2588e-06
1:16246018 T C 0.047375 -4.8160e-05
1:16251375 C T 0.026713 -1.8476e-05
1:16253750 A G 0.029176 3.2517e-05
1:16259813 G A 1.141534 -9.1154e-05
1:16267147 T C 0.205923 1.6092e-05
1:16276747 C A 0.076642 2.7975e-05
1:16286522 G A 1.138730 -9.2105e-05
1:16288042 C T 0.122709 1.0889e-04
1:16299312 T C 0.645927 -1.4773e-04
1:16308036 T C 0.111978 -3.2122e-05
1:16309117 C A 0.124617 5.3626e-05
1:16310109 G A 0.040991 1.4650e-05
1:16314726 G A 0.163190 -5.3322e-05
1:16317381 A C 0.049718 4.9751e-05
1:16318654 T C 0.057128 6.0336e-05
1:16325972 A G 1.798942 9.1581e-06
1:16327229 C T 0.172194 -1.5136e-05
1:16329215 A G 0.070946 8.1529e-05
1:16330816 T C 0.296905 1.5464e-05
1:16338925 G T 1.348227 4.2664e-05
1:16344684 A G 0.169198 -1.2639e-05
1:16345208 A G 1.122258 2.9869e-05
1:16345735 T C 0.125091 4.4891e-05
1:16346533 G C 0.202038 -1.1304e-04
1:16352547 T C 0.041241 -3.4927e-05
1:16354590 T A 0.435768 -4.5547e-05
1:16355638 A T 0.127263 6.0353e-05
1:16356531 A G 0.201065 -1.0604e-04
1:16359254 A G 0.160463 -1.1614e-04
1:16364255 C T 0.430987 -3.6915e-05
1:16364335 G T 0.776095 7.2623e-05
1:16367268 T G 0.288865 -1.3161e-05
1:16368133 G A 1.888005 9.8822e-05
1:16368403 A C 1.069118 -4.9375e-06
1:16369408 C T 0.057469 5.1684e-05
1:16371067 T G 1.265675 6.9474e-05
1:16376559 G A 0.243013 -1.2620e-04
1:16376953 T C 0.238388 -1.2847e-04
1:16378000 G A 0.243188 -1.2486e-04
1:16379823 A G 0.087207 -1.1278e-04
1:16380196 C T 1.978390 -7.9710e-04
1:16380243 G A 1.343826 -1.1323e-04
1:16380815 T G 0.619221 3.2071e-05
1:16382201 A G 0.023347 2.2707e-05
1:16382505 C T 0.940940 -3.3482e-06
1:16386495 T C 0.928746 1.6864e-06
1:16387445 G A 1.070089 -3.1670e-05
1:16387629 G A 0.561356 6.5943e-06
1:16389026 C T 0.554913 -4.3538e-06
1:16393357 G T 0.992915 -2.8426e-05
1:16396698 G A 0.094873 1.3664e-04
1:16404496 A G 0.078278 -8.6594e-06
1:16414544 C T 0.028160 3.9569e-05
1:16417026 A G 0.836161 1.8092e-05
1:16417553 T C 0.029494 3.9478e-05
1:16418582 A G 0.120258 1.7143e-04
1:16419219 A G 0.404155 -1.6206e-04
1:16423085 T G 0.046554 1.8239e-05
1:16426514 T C 0.532881 1.0366e-05
1:16435377 T C 0.719191 3.4191e-05
1:16441163 T C 0.056817 -8.4129e-05
1:16442847 G A 1.114646 -2.6252e-05
1:16451767 A G 0.549925 6.8479e-06
1:16453171 T C 0.546426 -1.2279e-06
1:16453671 T C 0.024389 -5.0078e-06
1:16455052 T C 1.817001 -9.5645e-05
1:16456763 T C 0.059212 2.9763e-05
1:16458339 A G 0.029455 -8.1156e-05
1:16460696 A G 0.127727 5.1340e-05
1:16464489 T C 0.035372 -1.1592e-05
1:16464936 T C 0.042766 1.9755e-05
1:16472718 T C 0.075314 1.8667e-06
1:16481366 T C 0.376348 -2.5369e-05
1:16482976 G A 1.214668 1.2095e-04
1:16486793 G A 1.890277 3.9047e-05
1:16493225 A G 1.187867 -2.2211e-06
1:16495953 C T 1.839673 3.2242e-05
1:16497290 T C 0.028663 5.3641e-05
1:16505320 G A 1.160603 1.1290e-04
1:16505908 T C 1.247154 4.3011e-05
1:16514369 G A 0.189899 -3.5956e-05
1:16515805 C T 1.207092 1.4048e-04
1:16521721 T C 0.054720 5.2435e-05
1:16525657 G A 0.028228 -7.2507e-05
1:16526529 A G 1.460657 4.3416e-05
1:16531263 T C 0.028199 -6.5097e-05
1:16532498 A G 0.252997 -1.0550e-05
1:16534646 G C 0.516867 -1.7043e-04
1:16535487 C G 0.022341 2.5103e-05
1:16537289 G T 1.466019 4.0994e-05
1:16538272 C T 0.280095 -8.0684e-07
1:16542937 G T 0.463484 -2.5712e-05
1:16550398 C T 0.033120 1.2339e-04
1:16558838 A C 0.794038 5.6612e-04
1:16559719 A G 0.034009 -3.8394e-05
1:16572508 T C 0.055019 -6.2512e-05
1:16575343 T C 0.026622 -6.2729e-05
1:16577794 T C 0.147201 -1.0976e-04
1:16577908 C G 0.768422 -2.8984e-05
1:16582686 A G 1.470611 8.2149e-05
1:16609818 A G 0.060595 1.7979e-04
1:16621183 T C 1.531398 1.1316e-04
1:16623799 T C 0.090268 -1.1728e-05
1:16628244 T C 0.051835 1.0050e-04
1:16641797 T C 0.020221 -4.2523e-05
1:16641899 T C 0.763346 2.5563e-04
1:16656518 T C 0.081819 4.4149e-05
1:16675648 C T 0.054181 1.0840e-04
1:16686794 A G 0.766770 -9.1793e-06
1:16706075 T G 1.025239 8.0682e-05
1:16723268 C T 0.261968 -4.7778e-06
1:16730308 T G 0.130512 8.1419e-05
1:16731510 G C 0.468200 -1.1613e-04
1:16734627 G A 0.861426 8.3574e-06
1:16736132 C T 0.678537 4.5110e-04
1:16736138 G A 0.023068 -6.2912e-06
1:16739696 G C 0.485886 -3.0022e-05
1:16741089 A G 0.020348 -4.1674e-05
1:16742820 C T 0.818160 1.3499e-04
1:16745667 A G 0.091150 1.9711e-06
1:16748432 T C 0.139392 -6.9952e-05
1:16766769 A G 0.065369 1.3250e-05
1:16769949 A G 0.144563 1.9617e-05
1:16775582 T C 0.046846 8.1777e-05
1:16776804 T C 1.172943 -5.7921e-06
1:16781879 G A 0.079959 -5.9056e-05
1:16786636 C G 0.580165 4.4002e-05
1:16793220 T G 1.456856 -5.9135e-06
1:16807025 A G 0.021003 -1.5041e-05
1:16828657 G T 1.837294 -1.1871e-05
1:16830833 T C 0.992204 4.2728e-05
1:16832224 A G 0.047440 7.6343e-05
1:16848016 A G 0.065438 5.2055e-05
1:16849660 C G 1.131534 1.9420e-05
1:17004186 A G 1.824268 2.9439e-04
1:17212165 C T 0.144626 1.2647e-04
1:17281235 A G 0.115062 -2.4450e-05
1:17284730 A G 0.028611 -5.0694e-05
1:17288053 T C 0.029079 -5.7106e-05
1:17289911 T C 0.587546 7.5169e-06
1:17292223 A G 0.114309 -2.0230e-05
1:17292975 A G 0.024122 -3.3831e-05
1:17293944 A G 0.063837 3.0132e-06
1:17295764 G A 0.114870 -2.6636e-05
1:17297289 T C 1.471582 -1.7698e-04
1:17301672 C T 0.900985 -1.0235e-04
1:17301780 G A 0.983664 -1.8713e-04
1:17306675 G C 1.046641 -3.0202e-05
1:17306699 A T 0.082254 -2.1475e-05
1:17308158 T C 0.521073 -1.6386e-05
1:17309540 A G 0.540414 -1.0750e-05
1:17310844 A G 0.025593 -1.4873e-05
1:17312592 A G 0.122303 4.5367e-05
1:17312743 T C 1.056502 -3.2014e-05
1:17313283 T C 0.054509 -2.5514e-04
1:17314702 T C 0.374216 1.0280e-05
1:17314942 A G 1.057959 -3.8226e-05
1:17319287 T C 1.291105 -8.7763e-05
1:17323316 C G 0.081131 -4.6690e-05
1:17325955 A G 0.540528 6.4909e-05
1:17326131 T A 1.948363 9.5947e-05
1:17326540 A G 0.075847 -4.1560e-05
1:17326767 T C 0.033084 1.2182e-04
1:17331676 G A 0.849417 9.7433e-05
1:17340878 T C 0.150324 -7.2056e-06
1:17345877 G A 0.394395 4.6180e-06
1:17345905 G A 1.129583 -1.0306e-05
1:17349830 T C 0.056969 3.3560e-05
1:17354297 G A 0.029105 1.1517e-05
1:17356996 G A 0.075120 -3.4987e-05
1:17366582 A C 0.205398 -2.6905e-05
1:17369952 A G 1.077492 -1.3863e-05
1:17371586 C T 0.153472 -1.4584e-04
1:17374852 C T 0.074503 -3.7727e-05
1:17376127 T C 1.948363 1.0865e-04
1:17376476 C G 0.058213 9.7734e-06
1:17380497 T G 1.948084 9.2194e-05
1:17382306 T A 1.948750 1.1213e-04
1:17382562 C T 0.144485 4.3219e-05
1:17383439 G A 0.127951 6.0471e-05
1:17384785 G A 0.045716 -7.4966e-05
1:17386027 A C 1.948435 9.7952e-05
1:17386104 T C 1.275915 -5.0214e-05
1:17390721 T C 1.949042 9.6269e-05
1:17392527 G C 0.043714 -1.0905e-05
1:17392595 T C 0.082539 -1.4211e-04
1:17396408 C T 1.948506 8.4474e-05
1:17396592 A G 0.150856 -2.9079e-05
1:17396703 C T 1.209812 -1.8556e-05
1:17399432 G A 1.948464 8.9667e-05
1:17401694 G T 0.076655 -1.2616e-05
1:17402255 T C 1.305571 9.3741e-06
1:17402347 T C 1.948276 9.1809e-05
1:17407137 T A 0.057336 -6.2026e-05
1:17407207 A C 1.162872 2.1844e-08
1:17407214 A T 1.952619 6.1225e-05
1:17407958 A G 0.022159 2.9450e-05
1:17412343 C T 1.948655 1.1368e-04
1:17413121 C A 0.498288 8.2849e-06
1:17413152 T C 0.020977 1.5963e-05
1:17419024 A G 0.383177 -6.6183e-06
1:17422610 G A 1.254441 1.4455e-05
1:17428218 G A 1.893452 3.0910e-05
1:17431277 T G 1.421805 -1.8856e-05
1:17432557 T C 0.030984 -1.4191e-04
1:17439963 G A 1.950009 1.5735e-05
1:17441727 T C 0.031542 3.8106e-05
1:17442539 C T 0.270413 -2.2298e-06
1:17444769 T G 1.225148 -3.3962e-06
1:17445261 A G 0.047365 3.0148e-05
1:17449473 C A 0.178718 2.2587e-05
1:17453105 A G 0.031831 3.4709e-05
1:17455727 T C 0.032152 3.8952e-05
1:17462595 C A 1.288112 2.2180e-04
1:17469233 G A 0.073873 -9.9298e-05
1:17469875 C A 0.098155 -9.0313e-06
1:17472394 T C 0.042464 1.1806e-05
1:17474127 G T 1.601084 8.3369e-05
1:17476090 C T 0.176585 1.2847e-04
1:17476187 T C 0.041081 4.9370e-05
1:17480534 C T 0.058897 -2.2772e-05
1:17484754 T C 0.036570 -3.8073e-05
1:17490496 T G 0.099385 -1.1670e-05
1:17490623 T C 0.049443 -6.9490e-06
1:17492052 G A 0.179240 -4.7449e-05
1:17492147 A G 0.327454 3.5653e-05
1:17493947 C T 1.712397 2.7925e-05
1:17494099 G A 1.461345 2.9936e-05
1:17494187 A G 0.141921 3.9327e-05
1:17509771 C T 0.621526 -5.1826e-06
1:17513633 T C 0.236888 5.0087e-05
1:17514033 G C 0.047859 -6.8965e-06
1:17514549 T C 0.111449 -4.2915e-05
1:17516786 A G 0.027566 -7.4876e-05
1:17516952 T C 0.023334 1.6055e-04
1:17518160 G A 0.481637 -1.2437e-05
1:17520112 C T 1.926208 7.0559e-05
1:17521144 A C 0.507937 9.5764e-07
1:17522139 C T 0.022759 1.7119e-04
1:17523235 C T 0.116409 -4.6165e-05
1:17523367 A G 0.057310 3.9472e-06
1:17525441 G T 0.124974 4.8525e-05
1:17530201 C T 0.888476 1.7788e-06
1:17531763 T C 0.165881 -6.2021e-05
1:17533008 C T 0.550752 -3.3823e-05
1:17535399 T C 0.054340 3.2840e-05
1:17535409 A G 0.089352 -1.5786e-05
1:17535981 A G 0.043707 -4.6552e-05
1:17536285 A G 0.162349 -6.9848e-05
1:17536952 T C 0.695737 -1.8643e-05
1:17539073 A C 0.419043 -2.0588e-05
1:17541048 G A 0.245554 -3.3614e-05
1:17541728 A C 0.070514 3.5320e-05
1:17541949 G A 0.516500 4.2979e-05
1:17542564 T C 0.028063 9.5303e-06
1:17543077 C T 0.168273 1.0942e-04
1:17544981 A G 0.109431 -1.1405e-05
1:17545721 A G 0.178747 -2.3280e-05
1:17548261 A G 0.064162 1.6264e-04
1:17548527 T C 1.638378 7.5787e-06
1:17550601 A G 1.629153 -4.9731e-05
1:17551178 A G 0.036440 2.5145e-05
1:17551388 G C 1.076119 -8.2088e-05
1:17551570 G A 0.522774 -2.3475e-05
1:17554300 A G 0.129269 5.3664e-05
1:17556087 T G 0.516182 2.6052e-05
1:17557039 C T 0.857297 -5.6601e-06
1:17559676 A G 0.571496 -6.6499e-05
1:17559837 G A 0.702394 -9.6986e-05
1:17560892 A G 0.048715 2.3735e-05
1:17561944 A G 0.233681 5.6596e-05
1:17569247 C G 0.060053 -2.5311e-05
1:17572420 A C 0.081079 -3.5167e-05
1:17573015 T C 0.154446 -7.3589e-05
1:17575645 C A 0.154696 -7.0913e-05
1:17578750 G A 0.925127 5.9204e-06
1:17579538 A G 0.104663 1.9170e-05
1:17582088 T C 0.195875 -1.3364e-05
1:17586134 G A 0.182937 -3.3451e-05
1:17586653 T C 0.315974 -8.6550e-06
1:17589048 C A 1.794667 1.8802e-05
1:17590522 C T 0.311031 4.9985e-05
1:17591899 A G 0.054827 5.9261e-05
1:17593316 A G 0.156156 -7.5435e-05
1:17600437 C A 0.347941 2.7079e-05
1:17604701 C G 1.067168 -8.3861e-06
1:17606189 A G 0.025255 -3.1896e-05
1:17610300 A G 0.087408 3.8707e-08
1:17612503 C T 0.322232 9.6011e-06
1:17615542 C T 0.131998 4.4084e-05
1:17631353 C A 1.168740 -5.1499e-06
1:17631406 C T 0.054678 -2.0730e-05
1:17636860 C T 1.248518 -4.0706e-05
1:17640731 T C 0.041705 -5.9569e-06
1:17645082 G A 0.065545 -3.2953e-05
1:17647986 T C 0.054425 6.5445e-06
1:17657616 C T 1.173625 3.2467e-05
1:17660352 T C 0.026437 -4.5590e-05
1:17660468 A C 0.037524 -1.6053e-05
1:17660499 C G 1.128438 1.6966e-05
1:17660601 C T 0.106026 1.6424e-05
1:17662705 C G 0.050582 -1.2035e-05
1:17664836 A G 1.360463 2.5242e-05
1:17665527 G C 0.027235 2.2780e-05
1:17665685 C G 0.109661 -4.2684e-05
1:17666508 T C 1.214223 2.8536e-05
1:17668509 A G 0.046706 2.7996e-05
1:17668563 A G 0.279849 3.7926e-05
1:17668609 T C 0.109677 -4.0339e-05
1:17674537 A C 0.687863 -1.8400e-05
1:17674821 T C 0.138233 1.0377e-05
1:17678790 A G 0.093147 2.8782e-05
1:17681424 G A 1.376342 -2.6163e-06
1:17682100 T C 1.381106 -1.6528e-05
1:17682287 T C 0.025015 -4.2631e-05
1:17683554 C T 0.030134 8.0480e-05
1:17687027 T C 0.508311 1.1269e-05
1:17696553 T C 0.471092 -6.3131e-05
1:17696624 A G 0.353287 -5.4477e-05
1:17696741 G A 0.326390 2.2741e-05
1:17698961 C T 0.403126 -1.7319e-06
1:17702281 C T 0.042701 1.4749e-05
1:17707601 C T 0.291563 1.2304e-05
1:17707798 T C 1.536101 -6.4409e-06
1:17708013 A G 0.057771 1.2673e-05
1:17708095 T C 0.431007 2.3731e-05
1:17708528 A G 0.125396 -8.1367e-06
1:17714710 C A 0.537159 9.5323e-05
1:17721407 T C 0.123614 6.1395e-06
1:17722363 A G 0.779094 6.4736e-06
1:17727860 A G 0.029471 -1.0022e-04
1:17728072 A G 0.454759 2.3702e-04
1:17729027 T C 0.029121 4.0804e-05
1:17729903 A G 0.762242 2.5922e-05
1:17735869 A G 0.096967 -1.7427e-05
1:17748188 A G 0.051244 1.2614e-04
1:17750263 C G 0.177124 1.7341e-04
1:17752491 A G 0.049683 -1.3865e-06
1:17758660 C T 0.183862 4.7288e-05
1:17760098 G A 0.734283 4.6544e-06
1:17761110 A C 0.096194 -2.8975e-06
1:17763517 G A 1.293598 3.1846e-04
1:17765756 T C 0.553527 3.6325e-04
1:17773159 A G 0.448141 2.7433e-04
1:17775792 G A 0.048313 -1.3331e-05
1:17776989 T C 0.095828 -1.4601e-05
1:17787284 C T 1.379886 -6.2905e-05
1:17787287 A G 0.085873 -5.6680e-05
1:17796711 G A 0.701018 3.5828e-05
1:17805530 A G 0.029355 -1.1710e-07
1:17807537 G A 1.267518 -3.0471e-05
1:17820221 C T 1.289294 -4.7980e-05
1:17829454 G A 0.073890 4.3386e-05
1:17829956 C T 0.580759 2.2401e-05
1:17832422 C T 0.083296 -4.3835e-05
1:17838397 A C 0.090255 6.7594e-06
1:17843169 T G 1.321453 -2.6555e-05
1:17848606 T C 1.120787 1.0766e-06
1:17853599 A C 0.057463 -1.6269e-04
1:17853893 T C 1.938558 -1.5893e-05
1:17857601 A G 0.985070 -3.8961e-05
1:17867479 C T 0.943615 -1.0162e-05
1:17869179 C T 0.155929 -5.8970e-07
1:17871641 G A 0.093520 -5.1633e-06
1:17871837 T C 0.043457 -1.8211e-06
1:17872540 A C 0.078255 9.1677e-07
1:17876090 A G 0.065911 -2.5060e-04
1:17876389 T C 0.264740 6.1227e-05
1:17876478 G T 0.044350 1.2972e-04
1:17878619 C T 0.556010 4.7689e-04
1:17885128 T C 0.039452 -2.1005e-05
1:17885856 A G 0.070498 1.9429e-04
1:17889690 A G 0.126737 9.7956e-05
1:17891961 G C 0.115636 3.0092e-05
1:17892225 A G 0.331271 -1.8943e-05
1:17894913 T C 0.163800 4.2924e-05
1:17896945 G A 0.067070 -3.3006e-05
1:17900523 G C 1.867395 -1.4358e-05
1:17900574 T G 0.072465 3.2062e-05
1:17900974 G A 0.252175 5.6141e-05
1:17901228 T C 0.051198 -3.1354e-07
1:17907505 G A 1.466970 -8.9247e-05
1:17908963 T C 0.038069 -9.3410e-05
1:17909923 A C 0.551359 3.8752e-05
1:17913714 A G 1.867956 1.8854e-05
1:17914057 A G 0.129168 -2.4653e-05
1:17914122 A G 0.187910 -1.5363e-05
1:17914600 G C 0.086097 -2.1607e-05
1:17915833 C T 0.490297 -5.2239e-04
1:17918600 A G 0.834424 3.2470e-06
1:17919207 T C 1.969802 9.2999e-06
1:17919587 A G 0.066145 -1.7649e-05
1:17919817 C T 0.073818 1.4419e-04
1:17923518 A G 0.117155 -4.5439e-05
1:17923847 A G 0.092965 -7.8937e-06
1:17927705 C T 0.277096 -1.0644e-04
1:17928259 G A 0.449303 3.0475e-06
1:17935251 A G 0.082056 -9.4500e-05
1:17939373 T C 0.054928 -3.0850e-05
1:17941174 T C 0.037534 9.9575e-05
1:17945156 A G 0.054100 -2.1060e-05
1:17949562 T C 0.092854 1.0352e-04
1:17956683 T C 0.021091 -1.6297e-04
1:17961345 T C 0.356504 2.2117e-04
1:17965630 A C 0.277246 2.0621e-05
1:17968988 T C 0.298337 -1.8138e-04
1:17969534 G T 0.048657 3.7866e-05
1:17973914 T C 0.056168 1.8693e-05
1:17979118 G A 0.649163 -1.4929e-04
1:17987274 G A 0.349168 -3.1740e-04
1:17988105 A G 0.067940 5.5907e-05
1:17991292 C A 0.050968 -3.5217e-06
1:17995094 A G 0.046002 -1.3076e-04
1:18000613 A G 0.139756 -4.8117e-05
1:18010889 T G 0.074694 1.3637e-04
1:18012448 C G 0.145825 9.2879e-05
1:18019957 A G 0.381136 -1.7837e-05
1:18020653 C G 0.077242 9.7996e-05
1:18023690 G A 1.645781 6.2872e-04
1:18029917 C T 0.087450 6.5218e-05
1:18030010 A G 0.048378 2.2115e-05
1:18034007 G A 0.454129 2.6919e-05
1:18034588 C T 1.356328 8.7249e-05
1:18034640 G A 0.161246 3.9529e-05
1:18039182 A C 1.634979 6.9364e-04
1:18040004 T C 0.300865 2.8071e-05
1:18044512 C G 0.153414 2.6036e-05
1:18044666 C G 1.408643 3.5071e-05
1:18048610 C G 1.439621 -4.8532e-06
1:18048668 T C 0.212941 -1.3581e-05
1:18049872 T C 0.224317 -8.0857e-07
1:18052042 T C 0.047638 8.3154e-07
1:18060797 G A 0.402674 6.0953e-06
1:18062545 T C 0.040883 1.9355e-05
1:18064033 G C 0.033094 8.5325e-06
1:18065802 T G 0.036875 3.5303e-05
1:18070195 A G 0.060144 6.6252e-05
1:18074342 A C 0.434801 1.8015e-05
1:18084290 C T 0.460942 2.1242e-05
1:18090975 A G 0.037105 6.6113e-05
1:18091132 A G 0.040543 3.5852e-05
1:18091841 T C 0.059540 -6.4450e-06
1:18092288 G C 0.038728 8.4145e-05
1:18094782 T C 0.040419 5.9357e-05
1:18099954 C T 0.093153 -2.0172e-05
1:18105189 G A 0.030604 1.4476e-04
1:18108249 G C 0.067804 -2.6375e-05
1:18110105 A G 0.651403 -4.8580e-05
1:18110520 A G 0.099781 -1.9662e-05
1:18119446 T C 0.173687 -1.4150e-05
1:18122943 C T 0.269725 -4.9060e-05
1:18125919 T C 0.196222 -1.4445e-04
1:18131463 A G 0.382178 -4.5969e-06
1:18132305 G A 0.101543 2.5397e-05
1:18134877 C T 1.046492 2.2005e-05
1:18138214 G T 0.944381 1.0590e-05
1:18144934 G A 0.074753 4.4795e-05
1:18149510 T G 0.864331 3.9678e-06
1:18152582 T C 0.387053 1.8069e-05
1:18154645 A G 0.038323 1.1740e-04
1:18157046 A G 0.030322 5.9681e-05
1:18157319 T C 0.079310 1.4474e-06
1:18159342 T C 0.137646 5.9537e-06
1:18161005 G A 0.063399 6.6744e-05
1:18164285 C T 1.281433 -3.2969e-05
1:18167395 C T 0.971947 -4.7121e-05
1:18173124 G A 0.384962 6.8765e-05
1:18176036 T C 0.032535 -4.0130e-05
1:18177471 C T 0.481916 6.7268e-05
1:18177914 A G 0.034509 -1.9790e-05
1:18182641 C A 0.034976 -3.4848e-05
1:18183104 C T 1.693851 2.8611e-05
1:18183234 C T 1.453282 -1.1622e-05
1:18190225 C T 0.940038 -1.1064e-05
1:18194658 C T 0.459599 5.0875e-05
1:18199860 A G 0.051195 5.7939e-05
1:18200862 A G 1.400805 2.2443e-06
1:18203479 A G 0.043876 2.1644e-05
1:18206412 T C 0.049095 -3.5397e-05
1:18208828 C T 0.207842 1.8894e-05
1:18210909 C T 0.032276 -2.8835e-05
1:18212230 T C 0.309246 2.3322e-05
1:18212548 A G 0.064581 -2.3397e-05
1:18212707 G A 1.144001 -7.2737e-06
1:18213429 A C 0.033383 -3.1081e-05
1:18217596 T C 0.390376 6.4330e-05
1:18218055 G A 0.046284 1.3327e-05
1:18219905 G A 1.182622 -5.8499e-05
1:18221784 A G 0.115438 -4.8428e-05
1:18222257 T C 0.045811 -4.8639e-06
1:18230617 T C 0.097373 -4.4703e-05
1:18232232 G T 0.741164 8.5710e-05
1:18242493 T C 0.614901 2.1211e-06
1:18242874 A C 0.086490 -3.3568e-05
1:18245540 T C 0.373239 7.8685e-06
1:18247914 C T 0.021805 4.0972e-06
1:18247926 T G 0.097298 1.2354e-04
1:18254238 C T 1.937746 -6.6296e-05
1:18264738 G A 0.921907 6.7041e-05
1:18264969 C T 0.062555 -1.3875e-05
1:18267300 A G 1.760360 3.4362e-05
1:18269586 T C 0.041951 -5.0904e-06
1:18270763 G C 0.288249 -3.2998e-05
1:18272751 C T 0.890634 -2.1021e-05
1:18275835 C A 0.088151 -2.4855e-04
1:18277480 A G 1.705799 4.7326e-05
1:18278002 T C 0.049790 -1.9479e-05
1:18278422 G A 0.565712 4.8318e-05
1:18285258 G A 0.415287 6.8724e-05
1:18287207 T C 0.182181 3.3148e-05
1:18303172 C T 0.057817 -2.5779e-05
1:18305823 T C 0.468313 6.4412e-05
1:18307823 G T 0.860358 2.0744e-05
1:18312084 C T 0.331976 2.0114e-06
1:18313317 T C 0.267200 -7.8005e-04
1:18320809 T C 0.064003 1.2163e-05
1:18322260 A G 0.977069 -3.0571e-05
1:18322825 G A 0.570165 1.5110e-04
1:18324653 C T 0.041617 3.4685e-05
1:18326747 C G 1.845538 -4.0960e-05
1:18327051 T C 0.531291 -1.7109e-05
1:18327313 G T 0.581363 -1.8808e-05
1:18328408 T C 0.409409 3.4482e-05
1:18329048 C T 1.302264 -2.4106e-06
1:18332664 T C 0.076564 6.3263e-05
1:18338598 A G 0.469540 3.3795e-06
1:18347471 T G 0.034301 -3.5160e-05
1:18348655 G A 1.896133 -5.4647e-05
1:18353340 G A 0.148535 -1.3535e-05
1:18354052 G A 0.100021 -6.5691e-05
1:18354566 C T 0.056797 -5.3577e-07
1:18355412 C T 1.859592 -1.0619e-05
1:18373009 C T 1.424963 3.9340e-05
1:18373601 G T 0.045509 -2.1515e-05
1:18381903 A G 0.157555 3.9495e-05
1:18386767 T C 0.065564 7.6842e-06
1:18387592 A G 0.080618 -1.8792e-05
1:18390936 A G 0.075714 -5.2500e-05
1:18391816 T C 0.032905 -3.0206e-05
1:18392608 T C 0.334296 -1.3288e-05
1:18395025 G A 1.020705 1.6356e-06
1:18399535 A G 0.047966 -3.2242e-05
1:18404981 A G 0.042747 9.6890e-05
1:18408705 G A 0.053305 1.3526e-05
1:18412278 G T 0.036722 -6.2902e-05
1:18414524 G A 0.138087 2.2665e-05
1:18415024 A C 0.026859 1.3174e-04
1:18419341 T C 0.301699 -1.6000e-05
1:18420275 A G 0.128710 1.7841e-04
1:18422761 A G 0.054409 9.8870e-05
1:18425601 T C 1.040066 -2.0612e-05
1:18426017 A G 0.026190 -9.7055e-05
1:18427087 T G 0.047943 -2.9671e-05
1:18427615 C A 1.697350 8.7850e-06
1:18428941 A C 0.045457 -4.3070e-07
1:18429405 C T 0.574790 -1.6626e-06
1:18429575 A G 0.496821 -1.0266e-05
1:18429611 A G 0.063088 -5.1848e-05
1:18432024 G A 1.620065 -6.2521e-05
1:18438930 T C 0.264363 1.8969e-05
1:18442732 C T 0.140794 -7.7421e-05
1:18444061 A G 0.035768 5.0602e-05
1:18446736 A G 0.184518 -1.9989e-05
1:18447551 C T 0.595673 -2.6577e-05
1:18451900 G A 1.340574 7.4638e-06
1:18458104 C T 0.022678 -2.1256e-05
1:18464161 G A 0.037547 -5.5971e-07
1:18465434 A C 0.333430 1.8189e-05
1:18465730 T C 0.417245 4.2368e-06
1:18466055 A G 0.032704 4.7800e-07
1:18473125 A G 0.041010 -2.9731e-05
1:18475200 A G 0.366731 1.7803e-06
1:18475260 T G 0.220598 -2.7204e-05
1:18475441 A G 0.782944 2.7004e-05
1:18475788 A G 0.076168 -2.0413e-05
1:18477036 C T 0.648109 -2.1430e-05
1:18477846 A G 0.068047 8.5282e-05
1:18479440 G A 0.095068 -1.0931e-05
1:18480158 T C 0.287132 -3.4111e-05
1:18481632 T C 0.043272 -1.3430e-06
1:18483129 C T 0.364514 -2.4773e-05
1:18483918 A G 0.424032 5.1677e-05
1:18487716 A G 0.282156 -3.3029e-05
1:18487810 C T 0.090894 -9.4866e-05
1:18487906 T C 0.258956 8.9408e-06
1:18488048 T C 0.575469 -8.5377e-05
1:18489496 C T 0.130697 1.3006e-05
1:18489557 T G 0.047599 -9.2750e-06
1:18489949 T C 0.759386 5.5428e-06
1:18490595 A G 0.773466 4.4111e-05
1:18494049 C A 0.153290 -9.2710e-05
1:18494531 A G 0.031296 -1.7022e-05
1:18494717 A G 0.610717 7.7900e-06
1:18497435 A G 0.148477 -1.5533e-05
1:18499955 T C 1.915776 2.9313e-05
1:18501459 G A 0.140346 -3.4507e-05
1:18503247 T C 0.029712 -1.0975e-04
1:18503402 T C 0.549373 1.0997e-04
1:18503705 G A 1.163722 -3.5159e-05
1:18505039 G A 0.313257 7.5965e-05
1:18505429 C T 0.137983 -1.1330e-05
1:18506689 A G 0.034898 4.7218e-05
1:18510033 G T 1.130703 7.4319e-05
1:18511260 T G 0.104101 3.0409e-05
1:18512632 A G 0.177864 -2.2836e-05
1:18512983 C T 0.186637 7.5799e-05
1:18513386 T C 0.094854 3.9941e-05
1:18513477 A C 0.399289 4.6943e-05
1:18514322 C G 1.324906 -3.8710e-05
1:18516989 C T 0.641237 4.3041e-05
1:18517072 C T 0.265899 2.8220e-05
1:18519193 T C 0.070514 3.4903e-05
1:18520567 A G 0.020779 1.8557e-05
1:18521689 C T 0.697528 -1.4174e-04
1:18522674 A G 0.690839 2.3365e-05
1:18524972 G C 0.079011 4.2056e-05
1:18527295 T C 0.038764 -3.0008e-06
1:18529747 T C 1.008069 -4.7165e-05
1:18532722 A G 1.767617 -4.5692e-05
1:18539248 A G 0.358091 -1.8160e-05
1:18542500 A G 0.045051 -1.8508e-05
1:18552963 C T 0.224811 2.2313e-05
1:18557662 T G 0.425800 -4.3733e-06
1:18557745 C A 0.562482 1.2946e-05
1:18560790 A G 0.028014 5.2366e-05
1:18562117 T G 1.247313 -3.1409e-06
1:18563991 C G 1.779659 6.3564e-06
1:18565761 G A 0.217073 -5.5870e-05
1:18566851 T C 1.758743 6.8823e-06
1:18566990 G C 0.695503 -1.1209e-07
1:18569189 G T 0.049770 2.3103e-05
1:18570722 G A 0.104448 -1.3480e-05
1:18573022 T C 1.475811 1.8596e-05
1:18577110 T G 1.647914 -7.4660e-06
1:18577873 G A 0.630416 3.2383e-05
1:18577977 T G 0.023691 -1.0868e-04
1:18578248 G C 0.426456 -8.3977e-06
1:18579782 C T 0.065318 1.2588e-05
1:18581074 T C 0.560103 2.7110e-06
1:18581421 A G 0.040793 -4.6198e-05
1:18582222 T C 0.129009 6.3427e-05
1:18583311 A G 0.096233 -9.2038e-05
1:18583411 G A 0.364147 6.7941e-05
1:18585686 T C 0.743553 2.8891e-05
1:18588615 A G 0.036515 -1.1821e-05
1:18593342 G A 0.066431 3.5074e-05
1:18594671 T C 0.060692 4.0418e-05
1:18595859 T C 0.424694 -2.8795e-05
1:18597809 A G 0.093153 -3.0837e-05
1:18609246 G A 0.437248 -9.5614e-06
1:18609821 T G 0.037673 -1.5264e-05
1:18610172 C T 0.795346 4.4281e-06
1:18611086 T C 0.034622 -6.2988e-05
1:18611187 G C 0.123416 2.7600e-05
1:18612093 T C 0.030880 -7.4006e-06
1:18614465 G C 1.704916 1.0566e-04
1:18615696 T C 0.039890 2.0807e-05
1:18625719 C T 0.414703 -5.4033e-05
1:18626917 A G 0.799899 2.8188e-05
1:18630765 C T 1.215995 1.7411e-05
1:18633357 T G 0.974839 1.5634e-05
1:18637568 T C 0.254594 -2.4826e-05
1:18638627 T C 0.038024 8.0788e-05
1:18640071 A G 0.423246 -3.7790e-05
1:18641629 A C 0.027118 2.9450e-05
1:18646082 G C 0.774427 -7.9691e-06
1:18646216 G C 0.130551 -4.4811e-05
1:18646231 C T 1.591159 2.6872e-05
1:18650777 A G 0.039498 6.7265e-05
1:18651744 C G 0.299554 -8.3808e-06
1:18652117 C T 0.366419 -1.2924e-05
1:18654584 A G 0.857145 1.9295e-05
1:18656205 A G 0.071913 -9.9088e-07
1:18656651 G T 0.095302 -1.2144e-04
1:18656738 G A 0.138999 3.0773e-07
1:18658490 A G 0.848268 -2.8514e-05
1:18661583 C T 0.274928 2.4538e-05
1:18664626 T G 1.885785 -6.0053e-05
1:18665200 A G 0.427602 -1.0920e-04
1:18666832 T C 0.086541 -4.4026e-06
1:18669450 A G 0.643464 -6.7927e-05
1:18674492 C T 0.287535 2.9896e-06
1:18676034 C A 0.028689 6.4014e-05
1:18678170 T C 0.211493 -6.1024e-05
1:18678248 A C 0.117892 -7.1650e-05
1:18684123 A G 0.058057 -3.7921e-05
1:18685202 T C 0.552859 -8.4215e-05
1:18685434 G A 0.577487 -1.0306e-05
1:18689077 A G 0.059465 3.3284e-05
1:18689607 T G 0.187410 6.0160e-06
1:18694036 A G 0.652169 1.5981e-04
1:18696215 G A 1.492780 -4.2130e-06
1:18709012 T C 0.027037 -4.1686e-05
1:18709741 C T 0.941320 -5.4274e-05
1:18711242 G A 0.115477 3.6617e-05
1:18712328 T C 0.544374 -3.2749e-05
1:18722491 A G 1.547954 -1.3684e-04
1:18724039 T C 0.034509 2.5809e-06
1:18724101 A G 0.691920 1.5261e-05
1:18726202 T G 0.190152 -1.2408e-04
1:18730305 C T 1.390006 -4.4123e-05
1:18731729 A C 0.151310 -6.2276e-05
1:18744198 G C 0.026541 4.2827e-05
1:18750539 C T 1.061702 -7.6015e-05
1:18751864 G A 0.605677 2.5515e-05
1:18758343 C T 1.667022 -5.4323e-05
1:18765153 C T 0.386394 -9.4730e-06
1:18766556 G A 0.235168 -2.2894e-05
1:18766850 T C 1.568581 -1.6234e-05
1:18767081 G A 1.195570 -2.9531e-05
1:18768843 C T 0.365563 -3.1811e-05
1:18770671 G A 0.670839 -8.7696e-05
1:18774886 T C 0.027793 1.1388e-05
1:18776939 C T 0.309901 2.3461e-06
1:18781486 A G 1.211321 -4.3502e-07
1:18784198 A G 0.046057 2.6970e-05
1:18785466 G A 0.876171 5.7287e-05
1:18789789 T C 0.090271 -1.3512e-05
1:18795255 C T 0.727681 -3.2621e-05
1:18796961 T C 0.046103 -1.4520e-05
1:18804386 A G 1.249676 3.2949e-05
1:18806245 A G 0.955997 2.6021e-05
1:18806505 C G 0.294912 2.3500e-06
1:18807938 A C 0.288255 1.0620e-05
1:18807953 A C 0.710109 3.2799e-05
1:18808526 C A 1.251747 3.9260e-05
1:18808711 C G 0.248135 1.4310e-05
1:18811121 A G 0.252315 -1.4218e-05
1:18813409 T C 0.025482 -3.6283e-05
1:18815112 G C 0.025411 3.9215e-05
1:18822818 T C 0.086522 -3.2117e-05
1:18823791 G A 0.211289 5.1789e-05
1:18823830 T C 0.211681 -7.2579e-05
1:18826710 G A 0.167698 -4.6761e-05
1:18832314 C T 1.338759 3.6461e-05
1:18835560 T C 0.295733 -7.4018e-05
1:18836205 T C 0.039287 -8.0893e-05
1:18838950 T G 0.049715 -8.3642e-05
1:18842760 G A 0.699482 -2.5158e-05
1:18847892 T C 0.082630 -3.5354e-05
1:18850444 G T 0.524536 -1.3475e-05
1:18854369 A G 0.087648 1.0071e-05
1:18855316 C T 0.044418 2.1868e-05
1:18857982 C T 0.260033 4.3613e-05
1:18859581 T G 0.079680 1.2639e-04
1:18860592 G T 0.327133 -6.6197e-05
1:18861990 G A 0.474682 -1.3487e-05
1:18864481 C G 0.060218 -4.2412e-05
1:18870356 G A 0.073068 -1.6563e-05
1:18872090 A G 0.119444 1.2661e-04
1:18873836 T C 0.881355 -2.9957e-05
1:18886500 C A 0.021299 -2.0821e-04
1:18887706 C T 0.117461 -3.3189e-06
1:18890585 G A 1.170496 1.2191e-05
1:18894524 C T 0.074360 -1.1410e-05
1:18894647 C T 0.164904 -1.5934e-05
1:18896025 T C 0.067479 -4.6460e-05
1:18896214 A C 0.079213 -4.4868e-06
1:18903819 A G 1.161285 2.6903e-05
1:18904569 T G 0.069482 2.8108e-05
1:18914423 T C 0.937669 7.7084e-05
1:18914528 C T 0.689846 -1.6617e-05
1:18919015 T C 0.036846 1.0970e-06
1:18919551 T C 0.194664 4.4123e-05
1:18924046 C T 1.927162 1.5097e-05
1:18932439 T C 0.036128 6.9469e-05
1:18933685 C A 0.696542 -2.8697e-06
1:18936844 A G 0.222964 -1.2279e-04
1:18948634 A G 0.066804 -5.7765e-05
1:18949679 C A 0.101663 6.5432e-05
1:18959163 A G 0.036138 1.8826e-04
1:18959688 C A 0.187280 -2.0407e-05
1:18971942 T G 0.020247 1.3556e-04
1:18976363 A G 0.052688 8.8620e-05
1:18976489 C T 0.763751 -1.0215e-05
1:18977337 T C 0.083065 6.7075e-05
1:18979300 C T 0.111352 -8.1669e-06
1:18979874 T G 0.800068 -2.9097e-05
1:18987872 T C 0.038099 6.5616e-05
1:18987883 C T 1.045113 -1.5645e-05
1:18999047 C T 0.686645 -9.9731e-06
1:18999444 G A 0.222597 4.7345e-05
1:19001199 G A 0.068232 1.5809e-04
1:19001748 G A 0.027394 8.1386e-05
1:19007083 C A 0.499086 -2.4166e-05
1:19008873 G A 1.966244 7.8230e-05
1:19012781 A G 1.883377 7.2018e-05
1:19015069 G C 0.032931 4.8218e-05
1:19018405 A G 0.092027 -2.0566e-05
1:19021373 C T 0.608932 -5.5450e-06
1:19021544 C T 0.279122 -1.9271e-05
1:19022911 A G 0.085029 2.2143e-05
1:19030005 G A 0.074295 4.5274e-05
1:19030396 A G 0.142190 -2.5574e-05
1:19031483 C T 0.068011 -5.9633e-06
1:19031561 C T 0.295234 5.4403e-05
1:19031739 A G 0.023509 2.7115e-05
1:19031966 T C 0.107493 -3.4891e-05
1:19032272 C G 0.931070 -4.0134e-05
1:19034509 C T 0.178500 5.0898e-05
1:19035393 G A 1.559831 8.4170e-06
1:19035498 G T 0.039092 -4.3778e-05
1:19036394 T C 0.076616 -3.2532e-05
1:19036483 T G 0.075464 -5.0827e-05
1:19040371 A G 0.086503 -1.2464e-05
1:19041598 A G 1.190302 -2.7455e-06
1:19043062 G T 0.383353 -3.3545e-05
1:19043989 C G 0.193401 1.5820e-05
1:19045819 A G 1.756104 -1.0620e-05
1:19046042 A G 0.478739 -1.1803e-05
1:19046048 A G 0.776007 8.2471e-06
1:19047314 G A 1.757672 1.1484e-05
1:19047565 G A 0.025521 2.6241e-05
1:19049338 A G 0.609296 3.6580e-05
1:19049615 A C 0.225768 1.7331e-04
1:19049946 G A 1.211772 4.1460e-05
1:19050158 G A 0.095870 -5.0962e-05
1:19050907 G A 1.740161 5.6252e-05
1:19050951 A C 0.044025 7.7491e-06
1:19054494 T G 0.117340 4.5554e-05
1:19054657 C T 0.086123 2.8445e-05
1:19055066 T C 0.022224 2.3999e-06
1:19057127 A G 1.225265 -5.5288e-05
1:19057553 T C 0.517240 4.2052e-06
1:19058745 A G 0.136224 4.7915e-06
1:19058929 A G 0.878794 2.8185e-05
1:19059268 G A 0.071835 -3.6077e-05
1:19059471 C T 0.712813 1.9293e-05
1:19061621 A G 0.118999 -8.6584e-06
1:19065770 T C 0.054237 -6.5175e-05
1:19066232 C G 1.663101 -1.7097e-04
1:19069342 G C 0.152554 1.4392e-05
1:19073190 T C 0.063292 4.5001e-05
1:19077825 A G 0.448092 -1.4037e-05
1:19080849 C T 0.058479 -8.6854e-06
1:19088899 T C 1.246015 -1.6419e-05
1:19093763 T C 0.304760 -1.0752e-05
1:19096729 G A 0.472754 -1.3990e-06
1:19097382 A G 0.179932 -8.5556e-06
1:19097977 T G 1.850514 -2.3886e-07
1:19101073 G C 0.125185 -1.8646e-05
1:19102402 A G 0.090378 3.5156e-05
1:19106254 C A 0.398341 1.8815e-05
1:19108960 T C 0.255668 3.4452e-05
1:19111355 G T 0.188874 4.3546e-06
1:19113524 A G 0.166546 1.6375e-06
1:19119910 G T 0.787075 -6.3463e-05
1:19120708 T C 0.217332 1.3205e-05
1:19123047 T C 0.047407 -1.7888e-05
1:19131155 G A 0.219400 -2.1569e-04
1:19131295 T C 0.119366 1.4992e-04
1:19131775 C T 0.526980 -4.5177e-05
1:19132305 C A 0.400571 -1.5128e-04
1:19133990 G A 0.642792 4.4851e-06
1:19138532 A G 0.349288 3.4998e-05
1:19139517 T C 0.567406 4.7650e-05
1:19141203 A G 0.267333 -7.5766e-06
1:19145137 G T 1.796722 5.0029e-08
1:19149793 A G 0.093900 -6.1161e-05
1:19151558 C T 0.217316 1.3987e-05
1:19153362 A C 0.053834 1.3138e-04
1:19154260 A G 0.158587 5.4933e-06
1:19155969 T C 0.652568 7.1978e-06
1:19157703 T C 0.454068 -6.3314e-06
1:19160160 T C 1.435853 -6.8924e-06
1:19163567 T C 0.582100 5.8685e-06
1:19166829 G A 0.051984 -1.1659e-04
1:19174794 C T 0.839978 5.1522e-07
1:19175846 C T 0.421386 2.6238e-06
1:19178744 A G 0.084042 -3.1084e-05
1:19179104 T G 1.229228 1.3836e-04
1:19179824 G A 0.769922 -1.7458e-05
1:19180013 C T 0.370370 1.7435e-05
1:19181015 C G 0.657323 -6.3439e-05
1:19181393 C T 0.668430 -5.6467e-05
1:19186129 C G 1.573567 8.6389e-07
1:19186260 T C 0.979789 1.7464e-05
1:19186365 A G 0.070926 -2.4961e-05
1:19187768 A G 0.176254 -6.5698e-05
1:19191326 A G 0.670916 -4.4853e-05
1:19192501 A G 0.031935 7.6628e-05
1:19192760 G A 1.424402 -1.2445e-05
1:19194995 T C 0.485506 -7.9821e-06
1:19195951 T G 0.043922 -1.9611e-05
1:19198895 G A 0.521505 -1.7140e-05
1:19199304 A G 0.065525 5.2620e-05
1:19201919 C T 0.041120 4.0189e-06
1:19201928 T C 0.293435 7.6630e-06
1:19203227 T C 0.542394 3.2931e-05
1:19203725 G A 0.031302 3.4223e-05
1:19205124 T C 0.690505 -5.8187e-05
1:19205258 T C 0.293607 -1.8672e-06
1:19205672 G T 0.747305 1.2821e-04
1:19206805 T A 0.043879 4.1274e-05
1:19210777 A C 0.422753 1.1280e-04
1:19215440 G A 0.444869 -1.1037e-04
1:19226520 G C 0.057638 -8.0323e-06
1:19227791 A C 0.062075 8.9536e-05
1:19230263 G A 1.550791 -2.4930e-05
1:19231017 G A 0.069495 1.9082e-04
1:19231130 A G 0.101397 -2.3819e-05
1:19238529 C T 0.062390 9.7305e-05
1:19238942 T C 0.634554 -1.7505e-05
1:19239416 A C 0.218897 3.1068e-05
1:19239895 A G 0.082747 -3.0610e-05
1:19240684 C A 0.444947 -1.9678e-05
1:19241966 A G 0.201285 -1.7082e-05
1:19243822 C T 0.048839 -2.3547e-05
1:19244363 A G 0.032133 1.4506e-05
1:19246539 A G 0.367877 4.0136e-05
1:19248901 G A 0.452231 9.7975e-06
1:19251434 A G 0.105724 1.8239e-05
1:19261408 C T 0.858764 3.2330e-05
1:19274834 A G 1.673091 2.1878e-06
1:19281981 A C 0.021711 3.8282e-06
1:19284309 A G 0.127165 2.0913e-05
1:19287138 T C 0.057044 5.0234e-05
1:19290622 A G 0.037261 -8.7403e-05
1:19302706 A G 0.045466 6.1085e-05
1:19305638 A G 0.923842 1.9679e-06
1:19307956 C T 0.082163 -1.5240e-05
1:19317338 A G 0.233123 8.9871e-06
1:19319245 C T 1.157549 7.6513e-06
1:19328594 T C 0.047865 -3.1880e-05
1:19330496 G C 0.049767 6.8276e-05
1:19334299 C T 0.880878 1.0146e-05
1:19341313 T C 0.342102 5.9384e-06
1:19355259 A C 0.445655 1.5233e-05
1:19359756 T C 1.552537 2.0875e-05
1:19362900 A G 0.128710 3.1363e-05
1:19364415 A G 0.133657 -3.7691e-06
1:19365465 A G 0.020026 -3.3704e-05
1:19373360 T C 0.064607 3.9523e-05
1:19375841 A G 0.211646 -5.6301e-06
1:19383877 C A 0.335601 1.0842e-05
1:19385772 T C 0.062672 -1.3941e-06
1:19386436 C T 1.243879 4.5696e-06
1:19386470 T C 0.044432 8.6924e-05
1:19389204 A G 0.036388 1.0112e-04
1:19397229 G A 0.123702 -1.1933e-06
1:19397576 C T 1.942232 -2.3613e-05
1:19405654 C T 0.089008 6.1943e-05
1:19407444 A G 0.044360 -8.3667e-06
1:19411500 T C 0.256457 1.6789e-05
1:19412231 T C 0.214207 -7.5145e-05
1:19413261 A T 1.156854 6.1028e-05
1:19413544 C A 0.051783 3.9904e-05
1:19417204 A C 0.129230 -2.3889e-06
1:19422191 A G 0.034457 4.0028e-05
1:19433669 T G 0.086356 1.4095e-05
1:19448089 A G 0.055584 -1.6481e-05
1:19462398 C T 0.162284 3.6072e-05
1:19470662 C T 0.129843 -3.7795e-06
1:19471835 T C 0.037521 1.3266e-05
1:19473295 T C 0.030130 1.0299e-05
1:19475792 T C 0.898869 4.5334e-05
1:19481906 C T 0.073890 -3.7240e-05
1:19499560 C T 0.313997 -8.4707e-07
1:19500287 C T 0.030348 6.4867e-05
1:19500551 C T 0.586430 4.2839e-05
1:19519782 T C 0.842386 5.2552e-05
1:19520260 T C 0.059118 -1.3117e-05
1:19540462 G C 0.055846 2.5748e-07
1:19540663 C T 0.315458 -1.6253e-06
1:19549759 A G 0.842062 2.7697e-05
1:19555060 A G 0.237966 -3.3010e-05
1:19565344 G C 0.764956 3.0275e-05
1:19568972 G A 0.772603 3.0583e-05
1:19569915 C G 0.030585 -4.5732e-05
1:19584030 A G 0.084672 -2.4767e-05
1:19584529 A G 0.033399 2.2081e-06
1:19586294 G A 0.509070 -8.5701e-06
1:19586967 A G 1.685347 -4.1494e-05
1:19593748 C A 0.042789 1.7915e-05
1:19595396 T C 0.021542 3.5899e-05
1:19611241 C T 1.652747 1.7213e-05
1:19611760 G A 0.084153 -1.4474e-05
1:19612477 T C 0.744887 7.5843e-05
1:19622270 G A 0.195806 -2.8654e-05
1:19630293 C G 0.047362 1.8021e-04
1:19632332 C T 0.919638 3.0902e-05
1:19635377 T C 0.349175 7.2484e-05
1:19636169 G A 1.829845 -1.6599e-05
1:19638090 C G 0.378821 1.6035e-05
1:19638309 G A 1.500089 -3.1769e-05
1:19639309 A G 0.024752 2.8025e-07
1:19644218 A G 0.120995 -6.8817e-06
1:19645355 G A 0.670852 3.4437e-05
1:19648390 A G 1.409286 1.6987e-05
1:19661379 A G 0.040036 1.9486e-05
1:19663083 G A 0.597108 -1.4636e-05
1:19667552 T C 0.534202 8.5544e-06
1:19670010 T C 0.099375 -1.7766e-05
1:19684980 A G 0.055178 2.4937e-05
1:19688675 A G 0.034454 -7.0359e-06
1:19697237 A G 0.067096 -1.1605e-04
1:19698314 T C 0.050926 1.9673e-06
1:19699313 C T 0.098343 -8.8533e-06
1:19701015 A G 1.210776 -2.9644e-05
1:19709334 G C 0.030546 -1.1551e-05
1:19717338 A G 0.092780 7.9502e-05
1:19718824 A G 0.672669 -1.1232e-05
1:19722082 T C 0.055467 2.0259e-05
1:19737535 T C 0.061452 8.0068e-05
1:19755486 C T 0.039436 3.8522e-05
1:19756653 G T 0.257979 1.7767e-05
1:19756869 G A 0.475198 2.4377e-05
1:19765518 G T 0.707249 -1.3412e-05
1:19772363 G A 0.469644 -2.5709e-05
1:19775375 A G 0.047274 -3.4139e-05
1:19778611 T C 0.061328 5.4720e-05
1:19785992 A G 0.038027 -1.5537e-05
1:19792562 G A 0.709255 1.8058e-05
1:19795831 C T 0.048060 2.5121e-06
1:19795951 G A 1.140486 -1.3259e-05
1:19800954 T C 1.952917 1.0279e-05
1:19809002 C A 0.853120 -3.5766e-06
1:19809171 T C 0.813931 4.0699e-06
1:19809385 C A 1.272001 4.4730e-05
1:19809758 A C 0.457421 -3.9685e-05
1:19811652 A C 0.276288 -1.8278e-05
1:19816730 A G 0.113199 -9.2651e-06
1:19819745 A G 0.628121 2.3820e-05
1:19820119 G T 1.023869 -1.0179e-06
1:19822813 T C 0.503345 5.4489e-05
1:19831227 C T 0.125205 -4.0425e-05
1:19832163 A G 0.035203 -5.6474e-05
1:19841174 A G 0.311436 -7.5956e-05
1:19843354 C T 0.462520 -8.8363e-05
1:19860697 T A 0.196949 -3.9520e-05
1:19868459 A C 0.782677 3.1673e-06
1:19871134 T C 1.297369 6.8134e-05
1:19878824 T C 0.155605 -2.1846e-05
1:19884791 T C 0.038381 6.3981e-06
1:19887955 T C 1.676681 3.4559e-05
1:19892785 G A 1.110278 3.4014e-05
1:19901924 T G 0.209322 -1.2727e-05
1:19903097 G A 0.051861 -3.8448e-05
1:19904076 A G 0.092838 -3.7259e-05
1:19931166 T G 0.072127 5.4969e-05
1:19945189 G A 0.415090 -6.4450e-05
1:19951404 G A 0.085876 4.1192e-05
1:19956522 T G 0.474315 4.9623e-06
1:19957908 T C 0.056603 4.5763e-05
1:19960091 A G 0.062390 -1.2319e-05
1:19963047 C T 0.379558 -1.8121e-05
1:19973593 C A 0.163086 -2.0625e-05
1:19974669 G A 1.584222 2.2793e-05
1:19974794 C T 0.417887 1.0380e-04
1:19975330 A G 0.286233 -4.9154e-06
1:19976782 G A 0.956111 -5.2730e-06
1:19978895 G A 1.219617 -2.8864e-06
1:19985080 T C 0.036774 1.4729e-05
1:19988475 T G 0.069323 9.1548e-05
1:19992372 T G 0.062017 -3.6693e-05
1:19992513 T C 0.248930 5.9242e-06
1:19993485 G A 1.609289 9.9895e-06
1:19996232 T C 0.249157 9.4633e-06
1:19997908 T C 0.052124 2.6363e-05
1:20002682 A G 0.189026 2.4763e-05
1:20003216 T C 0.047693 2.9488e-05
1:20006286 T C 0.037226 2.2847e-05
1:20008507 T C 1.317509 1.8322e-06
1:20009790 T C 0.023343 1.2547e-05
1:20015655 C A 0.513923 1.0955e-05
1:20019350 T C 0.253701 6.1880e-06
1:20020366 A G 1.637066 1.2431e-05
1:20020994 T C 1.329424 3.7843e-07
1:20026472 G A 1.347156 -3.3084e-06
1:20027049 C A 0.859962 5.6445e-06
1:20027404 A G 0.551482 1.8162e-05
1:20030375 T C 0.077356 1.5848e-04
1:20030725 G T 0.096149 -2.4308e-05
1:20031148 T C 0.894227 4.7037e-05
1:20034763 A T 0.489687 1.5887e-05
1:20037489 G T 0.656648 5.4696e-06
1:20039820 A G 1.507438 3.7548e-05
1:20041973 C T 0.207637 3.9216e-05
1:20048720 G A 0.299154 3.7789e-05
1:20049085 G T 1.581759 1.2372e-05
1:20050294 A G 0.063302 5.8023e-05
1:20050859 C T 0.435005 -1.8546e-05
1:20051028 G A 0.025482 1.4000e-05
1:20053363 T C 0.025125 2.2985e-06
1:20056558 A G 0.342466 6.7777e-05
1:20057169 C T 0.113793 2.9779e-05
1:20057205 C T 0.229520 5.8484e-05
1:20058239 A G 0.038508 4.8718e-05
1:20060965 G A 0.039692 5.0919e-05
1:20061456 C T 0.476535 -5.9015e-05
1:20062124 A G 0.036190 -4.0487e-05
1:20063446 T C 0.186897 8.6427e-05
1:20065080 G A 0.043795 -1.6085e-06
1:20067043 G A 0.305325 -1.1961e-05
1:20069775 T G 0.060621 -5.3066e-05
1:20078613 T C 0.042454 3.7718e-04
1:20080048 T C 0.041377 -9.9227e-05
1:20081036 T G 0.504802 1.4344e-05
1:20088161 T G 0.752119 -1.2514e-07
1:20092847 A G 0.069488 1.9970e-04
1:20097822 A G 0.266246 -1.0657e-05
1:20097941 T G 0.710589 -8.4726e-06
1:20109991 G A 0.074039 1.1832e-04
1:20111440 G A 1.805300 -5.7087e-06
1:20112903 T C 0.093289 1.5079e-05
1:20113984 T C 0.052614 1.6822e-05
1:20128536 C T 0.590655 1.2996e-05
1:20131771 T C 1.010880 2.7288e-04
1:20137714 C T 1.561609 3.4080e-05
1:20140036 A G 0.338928 2.3073e-05
1:20140340 G A 0.647609 2.3115e-05
1:20140581 T C 0.080212 -8.1004e-05
1:20140622 C T 0.064350 -6.6215e-06
1:20140973 T G 0.051666 1.2227e-05
1:20141761 A G 0.028748 -2.1569e-05
1:20142681 G A 0.770324 1.8304e-06
1:20143074 T C 0.793492 1.6986e-05
1:20144143 C T 0.089177 -8.8364e-06
1:20144332 A G 0.784563 2.3716e-05
1:20144980 A G 0.188968 3.1610e-05
1:20145194 C T 0.230439 -4.8871e-05
1:20147269 A G 0.069693 5.0638e-05
1:20147978 T C 1.192480 1.1413e-05
1:20155678 T C 0.499469 3.0062e-05
1:20157119 G A 0.066557 3.6483e-05
1:20158241 C T 0.797338 6.8314e-05
1:20159504 G A 0.050533 -1.1684e-05
1:20164602 A C 0.113971 6.9430e-05
1:20171860 A G 1.074701 -2.0033e-05
1:20181345 T C 0.099430 4.8510e-05
1:20183342 T C 0.960201 -2.1961e-05
1:20191436 C T 0.521706 -1.1218e-05
1:20193851 C G 0.040926 4.2920e-06
1:20197437 G A 0.025852 -2.6036e-05
1:20200125 T C 0.248345 -1.1793e-05
1:20212747 T G 0.816057 5.7444e-05
1:20216213 G A 0.033262 -1.1554e-06
1:20216860 A G 1.035317 4.2162e-05
1:20233051 G A 0.039121 6.5975e-05
1:20233086 A G 0.140635 1.1923e-04
1:20243147 G T 0.369694 1.8412e-05
1:20246876 T C 0.181804 -2.0517e-05
1:20247305 A G 0.046271 -5.8898e-06
1:20247890 G A 0.221042 -2.3151e-05
1:20248709 G A 0.237323 2.2800e-06
1:20250336 G A 0.589341 5.5073e-05
1:20251305 G A 0.023603 3.0452e-05
1:20263515 T G 0.072231 7.1698e-05
1:20268939 G A 0.052312 2.7305e-05
1:20269169 C T 1.674350 -6.3068e-04
1:20275243 A G 0.046323 1.0010e-05
1:20275868 C G 0.353881 -1.4241e-04
1:20278074 T C 0.067038 -3.0751e-05
1:20279405 T C 1.143336 -4.8473e-05
1:20279671 C A 0.094361 1.3153e-05
1:20282314 C A 0.065535 -2.4983e-05
1:20283943 A G 0.618644 1.2852e-04
1:20285200 T C 0.026310 -8.4891e-05
1:20286563 A C 0.513270 -1.3487e-05
1:20289956 A G 0.046794 1.6226e-05
1:20290088 T C 0.531242 -2.4096e-05
1:20291950 A G 0.772317 -1.6044e-05
1:20293055 A G 0.332148 1.2832e-04
1:20294687 A G 0.042935 -2.0241e-06
1:20295022 G T 0.860981 2.8442e-05
1:20297593 G A 0.058365 -1.7341e-05
1:20302406 A G 0.024343 -6.0612e-05
1:20303151 T C 0.238498 1.6830e-05
1:20304785 T C 0.050890 -5.1729e-06
1:20304926 A G 0.452471 3.5713e-05
1:20306279 G T 0.027336 -4.0400e-05
1:20307444 G A 0.063850 1.0726e-04
1:20312985 T C 0.128321 -3.2679e-05
1:20316055 C A 0.354735 -9.4066e-06
1:20338794 C A 0.715104 -1.2656e-05
1:20346352 C T 0.673533 3.8070e-05
1:20354769 G A 0.175034 -3.6138e-06
1:20355944 A G 0.562512 -3.2274e-05
1:20361860 T C 0.025258 1.0045e-06
1:20367610 T C 0.884321 1.1074e-05
1:20380145 C T 0.772411 -3.9087e-05
1:20392618 T C 0.078593 2.7059e-04
1:20394868 T G 0.099953 8.6240e-06
1:20395401 A C 1.083516 -1.1388e-05
1:20402793 C A 0.817342 1.0307e-05
1:20404144 C T 0.429686 -6.6799e-06
1:20406486 A G 0.028089 4.5659e-06
1:20409394 A C 1.652406 -3.4171e-05
1:20411332 T C 0.677080 -3.6511e-06
1:20421968 A C 0.142443 -6.0378e-05
1:20422613 T C 0.050932 5.1260e-05
1:20423210 C T 0.081686 -2.5296e-05
1:20423977 T C 0.096253 4.6650e-05
1:20427044 C G 0.580477 1.3708e-05
1:20435466 G A 0.541372 -1.0621e-05
1:20440251 A G 0.079329 -5.1464e-05
1:20440990 A G 0.032273 -9.0782e-06
1:20441633 G A 0.682501 -3.4661e-05
1:20442054 C T 1.157766 -8.5416e-06
1:20442462 G T 0.245148 -9.2694e-06
1:20446610 G A 0.138188 -2.1879e-05
1:20447401 C T 0.136487 -1.9845e-05
1:20451281 T C 0.272403 1.1474e-05
1:20452434 G A 0.507752 -5.4638e-05
1:20453627 A G 0.065976 2.0893e-05
1:20455220 A C 0.345530 -4.0800e-05
1:20461403 T G 0.084094 1.6294e-05
1:20464891 A G 0.362012 2.3534e-05
1:20465444 T C 0.076415 3.9144e-05
1:20467577 G A 0.040627 -1.3611e-05
1:20468047 C G 0.036671 -1.0031e-04
1:20468155 T G 0.067564 1.2985e-04
1:20472808 T C 0.223071 6.6652e-06
1:20474812 T C 0.027125 1.0789e-04
1:20475951 T C 0.041185 -7.6520e-05
1:20477169 C A 0.377828 -1.3468e-05
1:20477682 A G 0.284013 6.4629e-05
1:20484616 T C 0.037735 4.9312e-05
1:20491842 G A 0.445697 2.1800e-05
1:20493151 C G 0.634970 1.5870e-06
1:20493870 G A 1.184550 -9.0208e-06
1:20494741 G C 0.266661 4.6044e-05
1:20501582 A G 0.362752 -2.3680e-05
1:20501670 A G 0.071923 6.1468e-05
1:20502710 T C 0.066376 -2.7941e-05
1:20502926 C A 0.057469 5.0180e-05
1:20503183 A G 0.288200 5.2588e-05
1:20504874 A G 0.074834 -1.2819e-04
1:20508413 A G 0.060877 -1.6552e-05
1:20512144 C G 0.039339 -2.3658e-05
1:20525952 A G 0.022970 2.6667e-05
1:20529007 G A 0.044892 -1.3976e-04
1:20529772 C A 0.080813 3.0870e-05
1:20530208 G A 0.412064 6.5627e-05
1:20537226 T C 1.525958 -5.0831e-05
1:20542907 A G 0.040390 -2.4155e-05
1:20551075 G A 0.039520 -1.3620e-05
1:20551745 T C 1.279956 -1.2111e-04
1:20553327 T C 0.741090 -1.7319e-06
1:20555321 C G 1.128165 -5.0389e-07
1:20556029 G A 0.264269 2.2328e-05
1:20556579 A G 0.263461 -5.1461e-06
1:20556940 C T 0.392924 2.1393e-05
1:20558439 T C 0.035392 8.4190e-05
1:20569288 T C 0.062030 1.1245e-05
1:20570924 T C 0.107074 1.8518e-04
1:20571273 T G 0.059154 -7.1029e-05
1:20571807 G A 0.273023 -4.7363e-06
1:20572621 C T 0.550554 7.5028e-06
1:20573560 T C 0.028384 4.8402e-05
1:20573768 C A 0.099180 2.1909e-05
1:20574315 G A 0.162745 1.1962e-05
1:20576773 T C 0.550863 1.5302e-06
1:20583734 C G 0.081011 1.6605e-05
1:20595312 C T 1.280673 -2.1603e-05
1:20596449 C A 0.185881 -1.9627e-05
1:20598460 T C 0.198893 -3.8189e-05
1:20601012 C T 0.147555 -5.9745e-07
1:20604236 G A 0.021029 3.8567e-06
1:20607376 G A 1.301573 1.6403e-05
1:20608200 T C 1.109106 2.3523e-05
1:20608598 T C 0.094919 3.0277e-06
1:20615696 C T 0.130969 -4.3468e-06
1:20617419 C T 0.502537 1.3129e-05
1:20620504 C G 0.039770 2.2190e-05
1:20622867 T C 0.032360 -9.0751e-05
1:20623275 A C 0.029150 3.1170e-07
1:20626189 A G 0.085441 -4.8907e-06
1:20631246 A G 1.341262 2.2518e-05
1:20631431 C T 0.024918 4.3772e-06
1:20632815 A G 0.153014 1.5618e-05
1:20639207 T G 0.211828 -3.2412e-05
1:20639345 A C 0.055502 -7.8012e-05
1:20641487 T C 0.040822 -1.0504e-04
1:20642930 A G 0.092468 -2.6217e-05
1:20645086 A T 0.103150 -2.5122e-05
1:20645330 A G 0.074678 9.1845e-05
1:20651486 A G 0.024635 -9.2161e-06
1:20656824 G A 0.366215 1.0868e-04
1:20661893 C A 0.051351 6.1829e-05
1:20662938 G A 0.389630 6.7361e-05
1:20670792 A G 0.259063 9.5586e-06
1:20671807 C T 0.056612 5.0797e-07
1:20671961 A G 0.670654 1.4250e-04
1:20675257 G A 0.038699 5.6687e-05
1:20677490 A C 0.126299 -4.1723e-05
1:20678551 G A 0.161090 1.4573e-04
1:20680718 A G 0.488771 1.3108e-05
1:20682348 T C 0.350506 3.5871e-05
1:20693834 T G 0.383252 -2.6103e-05
1:20695335 G T 0.209581 5.2443e-05
1:20702231 G A 1.882575 -1.3608e-04
1:20702881 C A 0.106522 -1.5137e-09
1:20703026 T C 0.413902 6.3781e-06
1:20707469 A G 0.072770 7.9432e-05
1:20707936 G A 0.261452 -9.1442e-05
1:20715869 C T 0.305500 -1.5436e-05
1:20717718 T G 0.080913 -3.3307e-05
1:20725185 A G 0.078612 -1.1217e-04
1:20725924 T C 0.050131 3.0270e-06
1:20731874 T C 0.042717 6.9887e-06
1:20732420 A G 1.140126 -3.5596e-05
1:20732973 A G 0.544277 2.0395e-06
1:20733236 G C 1.160989 -3.4587e-05
1:20738491 G C 0.077298 1.1805e-05
1:20755599 T G 0.069358 7.3816e-06
1:20757820 C T 0.235177 -3.3168e-05
1:20758227 C T 0.422905 -1.9433e-05
1:20759310 C T 0.309275 1.8839e-05
1:20762133 C A 0.886253 -8.1700e-06
1:20765507 T G 0.230676 -1.2753e-05
1:20767694 T C 0.070660 3.4293e-05
1:20768317 T C 0.045879 -4.9612e-05
1:20770061 T C 0.804564 -2.7887e-04
1:20771640 A G 0.036434 5.2380e-05
1:20772487 T C 0.108437 3.0346e-05
1:20772817 G T 0.951466 -2.7702e-04
1:20776345 A C 1.625463 1.7270e-05
1:20782750 G T 0.290939 -3.4258e-05
1:20785310 T C 0.209043 -3.9638e-05
1:20793015 C T 0.827913 -4.0503e-05
1:20795826 G C 0.051974 -1.5751e-05
1:20805567 A G 0.027170 9.0489e-05
1:20807073 T G 0.209442 -1.4496e-05
1:20808773 A C 0.069930 -7.7546e-05
1:20818313 A G 0.308752 1.6222e-05
1:20819097 G T 0.128025 3.5207e-05
1:20821534 C A 0.363200 -7.0551e-06
1:20827107 T C 0.040536 -1.6245e-05
1:20829761 C A 0.062257 2.7018e-05
1:20856246 A G 0.924458 -1.1181e-05
1:20865703 C T 0.394855 3.6011e-05
1:20866699 T C 0.127321 -2.6713e-05
1:20881754 C T 0.378419 2.3223e-05
1:20883503 G A 0.448297 4.4685e-06
1:20883983 C T 0.109070 -3.3739e-07
1:20884663 T C 0.105354 6.3491e-05
1:20884833 C T 0.305883 -5.8545e-05
1:20891261 G C 1.893254 -1.8341e-05
1:20898400 T G 0.650754 2.4221e-05
1:20898649 T C 0.154069 -6.4765e-06
1:20907051 G A 1.796021 1.4708e-05
1:20915418 G C 0.862568 -1.9485e-05
1:20915701 C A 0.691900 2.8010e-05
1:20916791 G A 1.243857 -2.9365e-05
1:20917206 A G 0.667035 1.5535e-06
1:20918862 G A 0.181152 -9.3645e-05
1:20918912 C T 0.149938 -1.8146e-05
1:20921903 G A 0.116308 1.0797e-04
1:20924260 A G 0.798260 2.9553e-05
1:20926565 G A 0.058411 5.0932e-05
1:20926957 A C 0.428611 -2.0905e-05
1:20928154 T C 1.670378 -8.2352e-06
1:20928284 T C 0.254042 1.8695e-05
1:20932889 T C 0.028689 1.8078e-05
1:20945055 T C 0.658560 8.7714e-06
1:20945644 T C 1.846619 -5.3314e-05
1:20955183 C A 0.124043 4.1605e-05
1:20956912 A G 0.130732 1.2822e-04
1:20959746 C T 0.111858 1.1480e-04
1:20960385 T A 0.112024 1.4715e-05
1:20966880 T C 1.751612 -4.1970e-05
1:20975168 T C 0.121203 -1.9917e-05
1:20977000 C A 0.559902 1.3285e-05
1:20980847 T C 0.020977 1.4055e-05
1:20982913 C T 0.289047 -5.4991e-05
1:20983655 A G 0.045119 7.2361e-06
1:20986078 A G 0.797540 -7.9104e-06
1:20992819 C G 1.603135 -8.5188e-05
1:20993162 A G 0.800649 -4.5200e-05
1:21005316 T G 0.263282 1.0634e-05
1:21006187 C T 1.510872 -2.5007e-06
1:21009089 A G 0.035142 5.7818e-05
1:21009800 G A 0.589974 -2.5756e-05
1:21011346 G A 0.193616 -4.6448e-05
1:21012097 A G 0.079161 -8.1430e-06
1:21012609 A G 0.020036 1.5993e-05
1:21013437 G A 0.114289 -6.2592e-05
1:21013644 T C 0.039504 6.1761e-05
1:21015077 T C 0.071322 -4.3525e-05
1:21016307 G A 0.302193 -5.6349e-05
1:21020128 T G 0.437787 -1.5083e-05
1:21024901 T C 1.260218 -2.9475e-05
1:21026949 T C 0.097532 8.7763e-06
1:21028647 G T 1.598653 -9.6252e-05
1:21029232 T C 1.171233 -1.0448e-04
1:21032041 A G 1.436031 -2.0713e-05
1:21034646 T C 0.142761 1.1081e-04
1:21036265 T C 0.042636 7.5712e-05
1:21036532 T C 0.158263 6.3213e-05
1:21037639 T C 0.102611 -8.1526e-05
1:21037956 T C 0.051536 8.2222e-05
1:21040310 C T 0.079226 2.8312e-04
1:21041555 G A 1.415742 -1.9554e-05
1:21042033 C T 0.030056 -8.1393e-06
1:21043790 C T 1.296250 -3.1918e-05
1:21065167 A G 0.887113 -2.2423e-05
1:21077245 A G 0.056366 3.9299e-05
1:21088111 C T 0.028147 2.6364e-05
1:21096499 C T 0.040702 1.1413e-05
1:21096594 G C 0.021552 1.1774e-05
1:21100876 T C 0.054386 -2.1014e-05
1:21129777 A G 0.057333 2.7437e-05
1:21152384 A G 0.643201 -2.8140e-05
1:21166847 C T 0.440585 -4.0714e-05
1:21171386 G A 0.043224 2.2876e-04
1:21174429 C T 0.276989 -2.2323e-05
1:21180181 T C 1.126678 2.8808e-05
1:21189666 T C 0.086717 7.6469e-05
1:21197546 C A 0.025904 9.0435e-06
1:21202912 T C 0.088599 1.3118e-04
1:21232111 C T 0.031218 -1.0433e-07
1:21234923 T C 0.790987 -4.2438e-05
1:21245575 T C 0.041442 -2.2448e-05
1:21261989 G A 0.086012 -1.3253e-05
1:21264438 T C 0.034717 2.2633e-05
1:21264825 C T 0.022967 -1.3353e-04
1:21267993 C G 0.061231 -1.2312e-05
1:21268194 C G 0.032058 -3.0016e-05
1:21276433 T C 0.083880 1.4270e-05
1:21277141 A G 0.915935 -3.3309e-05
1:21279885 G A 0.110583 -9.3660e-05
1:21305273 T G 0.183862 2.6170e-05
1:21309590 C G 0.140538 1.7982e-05
1:21311792 G A 0.087100 2.2309e-05
1:21317524 A G 0.792765 -5.3619e-05
1:21342770 G A 0.023340 -1.2801e-04
1:21351885 T C 0.162723 -5.4728e-05
1:21354542 C T 0.041228 1.6921e-05
1:21392684 T C 0.099774 -7.2333e-06
1:21405021 A C 0.024901 3.5016e-05
1:21417027 C T 0.794086 -3.9811e-05
1:21417990 T C 0.030020 -1.0793e-05
1:21446122 C G 0.706590 -3.1101e-05
1:21478491 C T 0.039468 7.6122e-06
1:21507940 A C 0.023522 4.7073e-05
1:21523173 T C 0.038787 1.6559e-05
1:21525228 C T 0.925072 -3.5428e-05
1:21536127 C A 0.067820 -1.1369e-05
1:21537816 G A 0.023713 -4.5686e-05
1:21544247 A T 0.047459 -2.8913e-05
1:21548068 G A 0.197355 5.0665e-05
1:21552149 T C 0.169561 -5.0067e-05
1:21553933 C T 0.894705 7.5149e-06
1:21554319 G A 1.931524 1.1029e-05
1:21564039 T G 0.033908 8.0554e-06
1:21564970 C T 0.020783 3.2240e-05
1:21571475 A G 0.072023 4.0718e-05
1:21575564 T C 0.265519 2.6058e-05
1:21576796 T C 0.246567 -2.0516e-05
1:21578857 T C 0.069959 -5.2946e-05
1:21584585 G A 1.201100 2.7364e-05
1:21588116 A G 0.617981 1.1746e-04
1:21597985 C T 0.020228 -1.2962e-05
1:21598160 T C 0.082036 -3.6608e-05
1:21614370 C T 0.022629 -1.2387e-04
1:21621536 G T 0.599198 -1.6699e-05
1:21627370 T C 0.185102 -4.1275e-04
1:21631663 A G 0.346734 -1.2927e-05
1:21632046 T C 0.040218 -1.0263e-05
1:21639984 A G 0.084078 2.7656e-05
1:21640125 A G 0.412759 -1.4621e-05
1:21640387 T C 0.211376 6.6122e-05
1:21646699 A G 0.031188 8.7777e-05
1:21647223 A G 0.240851 1.4901e-04
1:21652351 T C 0.115351 7.1307e-05
1:21653123 T G 0.031795 -3.1536e-05
1:21653686 T C 0.100738 3.5681e-05
1:21658347 G T 0.022827 4.4325e-05
1:21659686 A G 0.508135 5.9256e-06
1:21659702 A G 0.044090 7.0157e-05
1:21659866 A G 0.410993 1.8361e-06
1:21662131 A G 0.163979 -5.9580e-04
1:21664475 T C 0.476892 -1.1907e-06
1:21669360 T C 0.910073 -7.6137e-06
1:21671184 G A 0.126097 2.7564e-05
1:21673298 A G 0.474324 -2.2534e-05
1:21673934 T G 0.955721 -3.1553e-05
1:21678600 G T 0.604450 -2.0912e-05
1:21679269 G T 0.135705 -4.9987e-05
1:21682336 A G 0.092455 -2.7814e-05
1:21684387 A G 0.066921 2.6257e-06
1:21697502 G A 1.680352 1.9676e-05
1:21698682 A G 0.185073 8.8410e-06
1:21705311 G A 0.136672 9.3627e-05
1:21705725 C G 0.029634 3.9036e-05
1:21708196 A G 0.031717 1.1671e-04
1:21721038 G A 1.110771 -1.5308e-05
1:21731478 C T 0.117188 -4.2862e-04
1:21731734 T C 0.170704 2.7922e-05
1:21743037 G T 1.753459 -2.8592e-05
1:21743972 A G 1.233224 -5.4187e-05
1:21755517 T C 0.273623 -5.2695e-06
1:21755747 G A 0.155134 4.2675e-05
1:21761072 C T 0.031198 -2.7260e-04
1:21765211 G A 1.534536 -3.6991e-05
1:21766663 C G 1.071543 -8.7214e-05
1:21775584 T C 0.050475 -1.6932e-04
1:21786068 T C 0.947042 -6.2852e-05
1:21793378 C T 0.301930 5.2973e-05
1:21794061 T C 0.458962 1.7812e-05
1:21796237 A G 0.019909 2.7363e-05
1:21797204 C G 0.100563 9.9718e-05
1:21800219 T C 1.430773 -6.8586e-05
1:21806621 G T 1.091524 -6.1625e-05
1:21817253 G A 1.952946 2.1165e-05
1:21817365 G A 0.286921 6.1557e-05
1:21819738 T G 0.461166 3.0902e-05
1:21820858 A G 0.028897 -1.7622e-04
1:21821757 G A 1.075895 -5.0792e-05
1:21823292 T C 0.990678 -2.6924e-05
1:21826530 T C 0.074808 9.9644e-05
1:21826566 G A 0.215067 3.3319e-05
1:21826760 A G 0.029747 4.6431e-05
1:21830340 C T 0.638426 1.1183e-05
1:21837755 G A 0.219591 4.6974e-06
1:21839690 C T 0.601577 -1.0397e-06
1:21840048 A G 0.148393 -5.2757e-05
1:21840709 G T 0.724468 -3.9104e-05
1:21844496 G A 0.301693 3.5325e-05
1:21845402 A G 0.045515 2.1880e-04
1:21846434 T C 0.043074 2.8074e-05
1:21856119 C T 1.920203 7.3132e-05
1:21856616 T C 0.320752 -9.1623e-05
1:21856633 A G 0.060767 -9.1998e-05
1:21857130 A G 0.076444 6.5309e-05
1:21861020 G T 1.067515 3.8543e-05
1:21870726 G A 0.120710 -8.6392e-06
1:21873204 A G 0.296684 2.6430e-06
1:21875916 T C 0.641617 2.4462e-05
1:21876492 T C 0.304413 6.2436e-05
1:21883742 A G 0.103634 3.5585e-05
1:21889760 A G 0.026570 2.2721e-05
1:21891931 T C 0.222590 6.8143e-05
1:21892266 A G 0.037897 1.5328e-04
1:21892479 T C 0.724721 2.5050e-06
1:21894307 C T 0.563154 -1.6761e-06
1:21894735 C T 0.224885 6.4542e-06
1:21900459 C A 0.586585 -3.2082e-06
1:21902436 T G 0.071945 -9.5476e-05
1:21905604 T C 0.389312 -2.7546e-05
1:21906604 T C 0.433048 1.2746e-04
1:21911865 A G 0.956971 6.0473e-06
1:21912558 A G 0.048771 -1.1086e-05
1:21916837 T C 0.086288 -4.3490e-05
1:21917234 C T 0.241886 -2.6022e-05
1:21917604 C T 0.147383 -4.7753e-06
1:21921387 C A 0.070923 -8.2912e-05
1:21924912 G A 0.084023 6.6222e-05
1:21926498 A G 0.717551 -1.1157e-07
1:21935358 T C 0.031873 7.9947e-05
1:21935467 A G 0.274464 9.3969e-06
1:21940555 T C 0.910281 -2.1177e-05
1:21942683 T C 1.769191 3.2938e-06
1:21943820 A G 0.487518 -9.1608e-05
1:21944352 G A 0.584531 -3.7429e-05
1:21946831 T C 0.037209 -1.0938e-05
1:21952884 A G 0.121609 3.4191e-04
1:21953026 C A 0.220682 -2.0203e-05
1:21953436 G A 1.690553 -4.7407e-05
1:21957666 T C 0.074630 2.0668e-04
1:21959957 A G 0.284130 -1.2808e-06
1:21960172 T C 0.798108 -1.9111e-06
1:21964134 T C 0.232344 -1.1647e-04
1:21968741 T C 0.086973 2.5783e-04
1:21976289 T C 0.021091 5.0251e-06
1:21979230 T C 1.272189 -4.6451e-05
1:21980750 C A 0.771200 3.0077e-05
1:21983793 T C 0.605813 -6.3460e-05
1:21988843 A G 0.444538 4.1031e-05
1:21991760 T C 0.116503 3.8553e-06
1:21993041 T C 0.705071 -1.5111e-05
1:21997145 A G 0.037995 -2.9485e-05
1:21997157 C T 0.154160 -1.0860e-05
1:21999437 C T 0.064516 1.2472e-05
1:22002867 A G 0.436333 -7.1379e-05
1:22004294 C T 0.131784 3.6679e-04
1:22005511 C T 0.022934 4.5031e-06
1:22008798 C T 0.145997 -9.6451e-05
1:22012208 T C 0.108882 5.4463e-05
1:22014549 T G 0.147146 8.0726e-05
1:22025098 A G 0.109077 -1.6256e-04
1:22030884 C T 0.029361 6.7163e-05
1:22032570 G T 0.631854 -2.3502e-04
1:22038066 A C 0.101930 1.3228e-05
1:22044929 C T 1.747159 -4.3208e-05
1:22048664 T C 0.339149 -6.6236e-06
1:22052387 C T 1.577621 -2.1509e-05
1:22060573 G C 0.121362 3.1587e-05
1:22071623 C T 0.175186 1.2028e-04
1:22071992 C G 0.155605 8.8089e-05
1:22077515 G A 0.189039 -2.3612e-05
1:22077672 A C 1.765160 -6.9923e-05
1:22088841 A G 1.334397 -6.1335e-05
1:22108543 A G 0.070673 -7.4492e-06
1:22109370 A G 0.482673 -4.2613e-05
1:22110155 A G 0.073065 -5.7478e-05
1:22120799 C A 0.120232 -4.7222e-05
1:22129361 G A 0.297759 -4.1694e-06
1:22138005 C T 0.065593 -3.1868e-05
1:22138467 G C 1.357137 -1.0660e-04
1:22139854 T C 0.132420 1.4863e-04
1:22139894 C T 0.364621 -2.0386e-04
1:22141030 T C 0.135789 5.4273e-05
1:22141206 C A 1.375056 -1.0858e-04
1:22141983 C T 0.442600 1.8597e-04
1:22143382 A G 0.059258 8.7197e-05
1:22143437 C A 0.385689 -6.2786e-06
1:22144801 A G 1.092433 1.8863e-05
1:22145180 G T 0.055674 8.6889e-05
1:22146178 T G 0.157094 -4.7074e-05
1:22147739 C A 0.042344 5.7611e-05
1:22147764 G A 0.581457 1.5425e-05
1:22150120 T C 0.369321 7.8406e-05
1:22151809 T G 0.166108 -5.4235e-05
1:22155353 A G 0.079284 1.4794e-06
1:22160020 T C 0.101410 4.3419e-07
1:22163402 A G 0.123777 8.6193e-06
1:22165963 C T 0.026972 -4.7107e-07
1:22165987 A G 0.360915 3.9638e-05
1:22168310 G A 0.529885 2.4399e-05
1:22168801 C T 0.168919 -1.8910e-05
1:22168845 T A 0.121910 1.5163e-05
1:22168855 A G 0.023619 4.9261e-07
1:22168968 A G 0.382275 -5.1744e-05
1:22169325 T C 0.047534 -5.0581e-05
1:22181360 C G 0.044597 -1.6455e-04
1:22181895 T C 0.121810 1.5671e-05
1:22182115 A G 0.027628 1.9592e-06
1:22185222 A G 0.362927 2.2200e-05
1:22185862 T C 0.022866 1.9615e-04
1:22187452 A G 0.067732 3.0268e-04
1:22191454 A G 1.432152 6.4131e-06
1:22193100 G T 0.023665 -3.0148e-05
1:22198955 A G 0.129483 -1.2239e-05
1:22200473 T C 0.062841 -5.5013e-05
1:22202483 A G 0.024824 -3.0305e-05
1:22212125 A C 0.190081 -4.2936e-05
1:22212909 G A 0.036573 -2.5440e-05
1:22214279 A C 0.041646 7.9458e-06
1:22215242 T C 0.043879 -2.5660e-06
1:22216061 G C 0.030689 1.7043e-05
1:22216422 A G 0.061036 -1.7424e-04
1:22216604 G C 1.339720 3.6771e-05
1:22220638 A G 0.027277 -5.7631e-06
1:22225743 C G 0.659102 -2.7584e-05
1:22225921 T C 0.038381 3.0297e-05
1:22227091 C T 0.669401 -2.3203e-05
1:22240123 T C 0.045606 3.8906e-05
1:22248881 A G 1.239916 2.7528e-05
1:22249307 A C 0.029809 -5.1069e-07
1:22254558 G A 0.021503 -2.4130e-05
1:22256814 A G 0.064185 1.2219e-04
1:22267966 T C 0.454607 2.8860e-06
1:22277659 G T 0.045158 4.9837e-05
1:22278138 T C 0.060147 -1.1440e-05
1:22278426 T C 1.766251 9.9385e-06
1:22290429 T C 0.469378 4.9334e-05
1:22291122 A G 0.052068 1.9083e-04
1:22304142 A T 0.189773 -8.8583e-05
1:22305906 T C 0.035025 -2.2608e-05
1:22307340 T C 1.954524 -1.3463e-05
1:22308708 A G 1.954676 -2.2642e-05
1:22310811 A G 0.032915 -4.4557e-05
1:22312998 T C 0.052315 -1.2467e-04
1:22313103 G C 0.036125 -2.6154e-05
1:22345006 C T 1.401347 2.0917e-05
1:22345093 G A 1.344381 2.9582e-05
1:22345860 A G 0.096448 2.1331e-05
1:22346009 A G 0.049202 5.9520e-06
1:22350547 T C 0.490725 -1.9319e-05
1:22354045 T C 0.109768 -1.3720e-05
1:22358789 T G 0.329161 3.1281e-05
1:22361472 T C 1.213402 1.4492e-05
1:22364283 A G 0.120875 -6.2390e-06
1:22364827 T G 0.405067 7.9807e-05
1:22366426 T C 0.059329 3.0550e-05
1:22373624 T C 0.201074 -2.0004e-05
1:22374400 A G 0.136153 3.1883e-05
1:22384713 T G 0.037826 -9.5266e-05
1:22389388 G A 0.274558 -1.2168e-04
1:22394625 G A 0.093263 -1.1053e-05
1:22403107 C T 0.067593 1.5856e-05
1:22403357 A G 0.348821 4.4738e-05
1:22419759 G A 1.865165 -2.4638e-05
1:22431471 C T 0.035031 -7.2231e-06
1:22441982 T C 0.041773 -9.1195e-05
1:22443760 T C 0.117584 -1.7216e-05
1:22445991 T C 1.082316 1.3810e-05
1:22447523 A G 1.842211 -6.7276e-05
1:22448217 T C 0.272377 -2.0134e-05
1:22449360 T C 0.073555 5.9856e-05
1:22451845 C T 1.531398 1.1668e-05
1:22453842 C T 0.315929 -1.0007e-04
1:22463457 G T 0.054396 -1.2008e-06
1:22464564 T C 0.025028 -3.5037e-05
1:22475649 C T 1.153462 1.8129e-05
1:22483584 A G 0.763596 -5.1867e-05
1:22485871 G T 0.802707 -4.6070e-06
1:22486501 A C 0.114614 5.3761e-05
1:22490724 A C 0.477960 1.9773e-06
1:22491984 G A 0.725763 2.8706e-05
1:22495591 T C 0.059063 3.7235e-04
1:22499530 C T 0.750097 -1.3033e-04
1:22501421 A G 0.160308 1.9970e-05
1:22506437 G A 0.550704 3.8060e-05
1:22508922 T C 1.032951 -3.3396e-05
1:22514071 T C 0.101904 -2.9930e-05
1:22515497 A G 0.033805 -5.5553e-06
1:22516420 T C 0.132592 4.2087e-05
1:22517559 G T 0.064909 2.1921e-06
1:22523727 C T 1.715997 -8.5444e-05
1:22531051 T C 0.067236 1.4837e-04
1:22532057 C T 0.070517 -5.8403e-05
1:22533564 A G 0.074389 1.4067e-06
1:22537373 A G 0.054792 8.7821e-05
1:22538787 T C 0.293620 -8.8291e-05
1:22550357 G A 0.500992 1.3059e-05
1:22556224 C T 0.067914 2.1699e-05
1:22556740 C T 0.064737 -3.9845e-05
1:22558048 A G 0.060115 1.1804e-04
1:22558062 T C 0.045710 -8.6284e-05
1:22561733 T C 0.082744 -6.9606e-05
1:22564899 T C 0.234249 1.0214e-05
1:22565371 T C 0.798848 -1.7623e-05
1:22573163 G A 0.157185 1.4936e-05
1:22573942 C T 1.264999 -5.3108e-05
1:22577371 C T 1.281819 -5.5338e-05
1:22577449 G A 0.062244 -2.8689e-05
1:22578224 A C 0.058161 6.5348e-05
1:22578404 A G 0.266421 5.7270e-05
1:22578436 A G 0.502614 -9.1513e-06
1:22584118 T C 0.200747 -7.0955e-05
1:22585468 A G 0.106915 -1.3008e-05
1:22595111 T C 0.063591 -1.8870e-04
1:22600470 T C 0.188429 -1.6757e-05
1:22608214 A G 0.388257 -6.2544e-05
1:22608608 T C 0.065431 1.9971e-04
1:22611787 T C 0.031708 -8.9459e-06
1:22615392 T C 0.066444 7.4858e-05
1:22617572 A G 1.316480 1.0199e-05
1:22623542 T C 0.324530 -7.3547e-06
1:22628954 T C 0.517571 6.4009e-05
1:22632699 G A 1.648949 1.4564e-07
1:22635450 T C 0.031643 2.8191e-06
1:22636808 C T 1.054665 1.3454e-05
1:22638050 G A 0.699174 5.8148e-05
1:22639964 T C 0.104442 -1.0028e-05
1:22641134 A G 0.059241 3.9507e-05
1:22645511 C T 0.152479 -2.8482e-05
1:22649994 G A 0.551726 -4.5924e-05
1:22651922 A G 0.057713 1.8533e-04
1:22652911 T C 0.114536 1.0820e-04
1:22653595 A G 0.064646 -1.0448e-04
1:22654111 A G 0.720525 2.9495e-05
1:22664774 C T 1.317266 1.7245e-04
1:22664835 A G 0.029738 1.8514e-05
1:22670695 G A 0.057661 2.8223e-04
1:22675846 A G 0.696490 4.8220e-06
1:22677703 C T 0.061020 -8.9041e-06
1:22679088 A G 0.072147 -7.7345e-06
1:22685034 T G 0.022620 7.7205e-06
1:22689273 A G 0.297989 -4.9756e-06
1:22689344 T G 0.287382 7.7453e-05
1:22697640 T C 0.068573 2.0057e-04
1:22698447 G A 0.351044 -9.4065e-05
1:22699566 G T 0.025395 3.8750e-06
1:22699970 A G 0.107853 -1.8286e-05
1:22702858 T G 0.237641 -1.1203e-04
1:22711473 C G 0.352028 -1.0709e-04
1:22713451 T C 0.584713 -4.4481e-06
1:22713774 A C 0.035272 4.1642e-05
1:22719071 C T 0.521742 -7.1262e-06
1:22724013 A G 0.395673 1.8571e-05
1:22724562 A G 0.047196 5.9420e-05
1:22725826 A G 0.024343 1.4024e-05
1:22726371 A G 0.496181 6.4430e-05
1:22728093 A G 0.143605 -5.1708e-05
1:22732386 C G 0.365180 -1.2854e-05
1:22733183 T C 0.037612 -1.5584e-05
1:22733877 G A 0.981045 6.2786e-05
1:22735745 A G 0.042828 -5.6432e-05
1:22737964 C T 0.027303 1.8728e-06
1:22738819 A G 0.048102 6.0505e-05
1:22742985 T C 1.648459 1.7682e-05
1:22744334 T C 0.245366 -4.0306e-05
1:22744996 T C 0.904114 -1.9310e-05
1:22745776 A G 1.647317 2.1466e-05
1:22746686 C T 1.620513 -4.5046e-06
1:22756766 G A 0.210029 2.6850e-05
1:22769375 T C 0.059923 6.0763e-06
1:22772772 C T 0.078703 -1.5411e-05
1:22780927 T C 0.473289 -4.6817e-05
1:22784335 T C 0.765037 -9.7921e-05
1:22787205 G A 0.072601 -3.8188e-06
1:22793532 A G 0.057648 3.5438e-05
1:22797156 C T 0.059092 7.1463e-05
1:22801905 T C 0.067934 2.7825e-05
1:22804658 T G 0.053263 -1.4407e-05
1:22810782 A G 0.047764 -7.2908e-05
1:22821166 A G 0.045697 5.6854e-05
1:22821844 T G 0.077203 6.1236e-07
1:22833848 G A 0.038073 3.8360e-05
1:22835677 G A 1.422529 4.1022e-05
1:22843428 A G 0.642575 1.3962e-05
1:22846843 C G 0.027261 -1.9566e-05
1:22848972 C A 0.405417 -2.0864e-05
1:22849003 C A 0.778137 2.4644e-05
1:22852880 C G 0.058956 2.0435e-05
1:22855814 A G 0.039225 9.7968e-05
1:22855991 T C 0.047933 -1.8442e-05
1:22859343 T C 0.022853 -4.4186e-05
1:22866290 A C 0.726039 -9.6471e-06
1:22868956 T C 0.312004 1.0448e-04
1:22869102 C T 0.120550 2.3951e-06
1:22869904 A C 0.022451 -1.0254e-05
1:22871312 G A 1.743936 8.2134e-05
1:22877240 G A 0.918996 2.8802e-05
1:22880124 A G 0.214940 7.0612e-05
1:22885071 A G 0.649852 -6.9756e-06
1:22885573 A G 0.243785 -1.6401e-04
1:22886420 T C 0.314676 9.4058e-06
1:22895820 A G 0.022698 -5.5593e-05
1:22899048 A T 0.040689 1.6763e-05
1:22899717 T C 0.339450 -1.8801e-05
1:22902523 T C 0.150807 5.7499e-05
1:22902772 T C 0.191863 4.3949e-05
1:22907482 G A 1.920090 6.4784e-05
1:22912241 T C 0.055314 3.5267e-05
1:22915081 A G 0.671501 1.4801e-04
1:22915753 C T 0.704633 1.0791e-04
1:22915858 T C 0.142683 9.5979e-05
1:22916864 C T 0.277807 -2.6957e-06
1:22923689 A C 0.073870 -6.4075e-07
1:22923859 A C 0.023330 -6.9231e-05
1:22923873 C G 0.198147 -1.4533e-05
1:22924783 T C 0.347662 -1.9876e-05
1:22936072 G A 0.647310 1.8440e-05
1:22936914 T G 0.080599 1.4372e-05
1:22937703 T C 0.088898 3.3402e-05
1:22940094 A G 0.211662 1.6347e-05
1:22940109 G A 0.065996 -1.1527e-05
1:22950466 A G 0.267950 1.8941e-05
1:22955721 T G 0.126591 7.7628e-05
1:22962600 G A 0.767228 2.0258e-05
1:22963687 T C 0.073351 -1.6359e-05
1:22966609 G C 0.606527 1.0099e-05
1:22967395 A G 0.026031 -1.2808e-06
1:22971892 G A 0.746273 4.8035e-05
1:22974928 C T 0.914793 5.8474e-05
1:22977827 A G 0.048803 7.1745e-05
1:22978268 T C 0.088814 7.7763e-05
1:22984360 T C 0.088765 2.6934e-05
1:22987958 G A 1.951817 1.0899e-05
1:22991844 A C 0.162424 8.3377e-06
1:22991921 G A 0.562460 7.8615e-06
1:23007175 T C 0.629533 -3.7140e-05
1:23008298 A C 0.063568 1.9136e-04
1:23010566 G A 0.044989 -3.6974e-05
1:23013859 G A 1.427319 -4.5292e-05
1:23016103 C T 0.549908 -3.1450e-05
1:23019481 A G 0.066288 -3.4765e-06
1:23020819 T C 0.030465 1.1998e-05
1:23026445 A C 0.035408 2.2941e-05
1:23029608 G A 0.477593 -1.9186e-05
1:23031406 A G 0.592632 -3.3443e-05
1:23033257 A C 1.244071 -2.0015e-05
1:23045380 G A 0.675220 -1.9156e-05
1:23047050 T G 0.042490 -1.9449e-05
1:23061551 A G 0.152096 8.4101e-06
1:23061649 T C 0.381853 -1.6812e-04
1:23066236 A G 0.073360 -1.1548e-05
1:23067044 A G 0.974806 2.4542e-05
1:23068761 A G 1.616329 4.7292e-05
1:23072420 G A 0.198143 3.6735e-05
1:23076839 A G 1.207761 2.2262e-07
1:23078139 T C 0.043762 -4.4427e-05
1:23079149 T G 0.072747 3.1378e-05
1:23080033 A C 0.081124 -2.1742e-05
1:23080351 A G 1.845785 -7.7478e-05
1:23082667 A G 0.736260 -2.8184e-05
1:23086441 A G 1.543277 -2.6910e-05
1:23090913 T C 0.021325 -2.1985e-05
1:23096818 C A 0.276743 3.9117e-05
1:23099110 A G 0.182716 1.4973e-05
1:23102006 G A 0.070108 -5.3930e-05
1:23102372 G C 0.537396 1.6089e-06
1:23102856 A G 1.641640 -1.4071e-04
1:23104264 T G 0.199370 4.5453e-05
1:23106474 G A 1.855175 -4.5550e-05
1:23108366 C T 1.666710 -7.0823e-05
1:23110505 T C 0.188838 3.3361e-05
1:23120938 T C 1.878106 1.8369e-06
1:23121397 G T 0.063390 1.4911e-05
1:23123589 C T 1.585281 -9.7081e-06
1:23125568 C T 0.079521 4.3169e-05
1:23129067 A C 0.057349 1.3007e-04
1:23132591 A G 0.079680 1.8871e-04
1:23140700 T C 1.388682 -4.2586e-05
1:23143193 G A 0.025849 -4.7558e-05
1:23143778 A G 0.411776 5.9323e-05
1:23143828 C T 0.027118 -5.0097e-05
1:23147199 T C 0.039144 7.2994e-05
1:23149821 C A 0.388056 -1.7513e-05
1:23156102 T C 0.305938 -2.8237e-06
1:23164756 G T 0.367114 -2.3788e-05
1:23166093 C T 0.093069 -4.8263e-07
1:23174911 A G 0.068567 2.1217e-05
1:23182684 A G 0.674354 -3.7154e-05
1:23183006 T C 0.036531 -6.2759e-05
1:23184206 C A 1.387517 -3.1611e-05
1:23184590 A G 0.082173 -1.8391e-04
1:23184933 A G 0.287369 8.2458e-06
1:23193105 C G 0.069930 1.2105e-05
1:23198870 A C 0.155868 -2.6134e-05
1:23201760 G A 1.861364 6.8707e-06
1:23206586 C T 0.176786 -4.1819e-05
1:23210282 A G 1.017332 -1.7513e-05
1:23210559 T C 0.229173 5.0778e-06
1:23213647 A G 0.227443 2.2028e-06
1:23229640 C A 0.226138 -1.4418e-05
1:23229984 G A 0.158711 6.3544e-05
1:23234946 G A 1.064162 -1.4501e-05
1:23235358 A G 0.065519 -1.3307e-04
1:23244604 A G 0.060660 4.8564e-05
1:23246170 T C 0.033159 7.4121e-05
1:23250277 G A 0.046551 4.1117e-05
1:23257059 C T 0.927552 6.1803e-06
1:23257270 A G 0.065856 1.1807e-04
1:23261103 T C 0.076804 8.5196e-05
1:23263234 T G 1.390724 -3.4937e-05
1:23277355 A G 0.778812 -5.4728e-05
1:23278427 G A 0.054516 1.0067e-05
1:23278632 G A 0.613035 1.3784e-05
1:23280076 A G 0.067872 9.3256e-05
1:23283183 T C 0.062604 -5.7171e-05
1:23287199 A G 0.302832 3.0152e-05
1:23289568 C T 1.389971 -1.3835e-04
1:23289703 G A 0.049498 6.5227e-05
1:23289841 T G 0.086395 -2.3293e-05
1:23294671 G A 1.670306 -1.0692e-04
1:23294738 T G 0.059605 -2.0500e-04
1:23326567 C A 0.139489 -8.6315e-05
1:23339209 T C 0.330807 7.4144e-06
1:23345510 T C 0.143245 -2.3377e-06
1:23358028 G T 0.087600 -4.4339e-06
1:23366884 G A 0.353751 -1.2115e-04
1:23386605 A G 0.026362 1.4110e-04
1:23386753 G A 0.178844 1.0271e-04
1:23392108 G A 0.023149 3.2815e-04
1:23406485 G C 1.037164 3.4265e-05
1:23407500 T C 0.025632 -3.4784e-06
1:23410979 G A 0.024314 -1.5134e-04
1:23418803 C G 0.029199 3.4553e-05
1:23419283 A G 0.054548 2.5358e-05
1:23419383 T C 1.672851 -9.3454e-05
1:23419855 C T 1.673468 -1.0888e-04
1:23445451 T C 0.224671 2.9573e-05
1:23450118 A G 0.029176 1.2678e-05
1:23453229 T C 0.027943 6.8395e-05
1:23458118 C T 0.084614 -3.8445e-05
1:23461959 C G 0.029394 8.6304e-06
1:23470460 T C 0.803453 -2.2176e-04
1:23495320 A C 0.339798 -1.5657e-06
1:23506560 A C 0.026209 2.8149e-05
1:23507068 G A 0.683452 -9.9012e-05
1:23508165 A G 0.131537 5.1797e-05
1:23512452 T C 0.331433 -5.7636e-06
1:23513456 T G 0.045755 4.2638e-06
1:23514472 A G 0.102955 -4.0616e-05
1:23519633 G A 0.208040 1.7756e-05
1:23520797 C T 0.133527 -7.2456e-05
1:23521340 A G 0.318545 -2.0833e-05
1:23521835 A G 0.613684 -3.4408e-05
1:23532818 A G 0.024223 8.2904e-05
1:23536891 G C 0.822730 -1.2013e-05
1:23545972 G A 0.031312 -1.9180e-04
1:23547246 G A 0.044158 4.1980e-05
1:23553778 C G 0.042269 1.0938e-04
1:23564656 A C 0.039511 3.8186e-05
1:23565599 T C 0.321388 -6.2732e-06
1:23590184 G A 0.337604 5.2426e-06
1:23600312 C T 0.092092 -1.7561e-06
1:23607503 T G 1.837534 -6.7280e-05
1:23622513 A G 0.051549 -2.6599e-05
1:23622851 C T 0.034259 -8.7904e-05
1:23633381 C T 0.082225 -5.0661e-05
1:23640663 G A 0.313884 -3.3596e-05
1:23654791 C T 0.051043 -1.1274e-04
1:23669856 A G 0.027673 1.0847e-04
1:23687116 C T 0.049595 5.0342e-05
1:23690673 T C 0.079281 2.5503e-04
1:23693385 C T 0.367562 1.4554e-05
1:23696152 A G 1.840312 -1.0625e-04
1:23700811 T C 0.136795 -8.9884e-06
1:23703768 G A 0.068732 2.8958e-05
1:23709173 A G 0.025742 1.6622e-05
1:23709806 T C 0.053217 1.3442e-04
1:23711376 T C 1.836326 -9.2692e-05
1:23712528 A T 1.720460 -7.2637e-05
1:23720185 T C 1.436099 -2.1520e-05
1:23721974 G A 0.064685 9.7499e-06
1:23724972 T C 0.043571 1.6001e-05
1:23726583 A G 0.055765 7.0496e-06
1:23729223 T C 0.093179 -8.4656e-07
1:23730504 A C 0.032526 -2.9002e-05
1:23732762 G A 1.749665 -5.4429e-05
1:23746625 C T 0.409682 -4.1092e-05
1:23748440 A G 0.048771 2.5346e-05
1:23748688 T C 0.025210 -1.4931e-05
1:23748784 C T 0.936831 -1.8788e-03
1:23756695 G A 1.727071 1.0384e-05
1:23766233 T C 1.715192 -5.6767e-06
1:23767487 T C 0.157081 -6.7008e-05
1:23767536 T C 0.025070 8.8620e-05
1:23769674 G A 1.776874 2.1841e-05
1:23775425 A G 0.048109 5.4105e-05
1:23783387 G A 0.031198 -1.9922e-04
1:23788404 T G 0.085224 1.5140e-04
1:23794782 C G 1.381142 -1.3419e-04
1:23809597 A G 0.280618 6.7456e-05
1:23811081 C T 0.085337 1.4655e-04
1:23812840 C T 0.196527 5.1320e-05
1:23817182 T C 0.146429 -2.9064e-05
1:23829648 C T 0.112056 1.0808e-04
1:23835794 G A 1.019471 -6.9755e-06
1:23844167 T C 0.046973 -5.8007e-05
1:23845963 C A 0.078489 -2.3454e-05
1:23847464 A C 1.004956 -1.4956e-05
1:23847529 T C 0.022571 4.5927e-06
1:23849147 T C 0.080663 -2.5173e-05
1:23849346 T C 1.081205 -2.7621e-05
1:23850023 C G 1.240007 -1.7996e-05
1:23871286 A G 0.541213 3.1142e-06
1:23875266 A G 0.159091 1.2398e-05
1:23880208 G A 1.152982 3.2488e-05
1:23880912 A G 0.372778 3.0788e-05
1:23884333 G C 0.282728 -1.6291e-05
1:23885498 C T 1.486623 2.9364e-05
1:23886935 G T 1.044645 8.9614e-05
1:23888085 T C 0.084799 2.4181e-06
1:23889095 C G 0.059323 3.6846e-05
1:23890507 A G 0.089946 -6.4103e-06
1:23894438 A G 0.030754 5.2881e-05
1:23895154 A G 0.137928 5.0478e-07
1:23900159 G T 1.110245 4.0424e-05
1:23909515 C G 0.464587 -2.5853e-05
1:23910170 A G 0.033288 4.2873e-05
1:23912167 T C 1.934962 -2.2335e-05
1:23917707 C A 0.275964 1.0530e-04
1:23921172 A G 0.105500 -4.2123e-04
1:23922916 T C 0.103958 -1.6406e-05
1:23927929 C T 0.516935 -3.8848e-05
1:23935397 C T 0.120563 -2.1848e-05
1:23937017 C T 0.136964 -1.6017e-05
1:23938213 C T 1.417563 -6.3147e-05
1:23940184 T C 0.050754 1.2473e-04
1:23941735 C T 1.218160 -3.3104e-05
1:23944851 T C 1.560967 -6.3835e-05
1:23945119 A G 0.310609 -3.6914e-05
1:23945583 A G 0.031094 6.0527e-05
1:23950177 T C 0.498573 7.5936e-05
1:23956575 C T 0.536815 8.6190e-05
1:23957318 A G 1.258326 -6.5512e-06
1:23958921 G A 1.719418 -7.2099e-05
1:23965704 C A 0.459586 -3.8648e-05
1:23968743 C T 1.979665 -6.8086e-05
1:23970130 T C 0.572025 -2.2055e-04
1:23970162 T C 0.031494 4.0440e-05
1:23970650 A C 0.895237 -6.7890e-05
1:23971705 C G 0.038430 1.2999e-05
1:23972541 C T 0.601756 4.2625e-05
1:23972896 T C 0.038748 1.5716e-05
1:23977474 T C 1.758198 -1.2335e-04
1:23979028 C T 0.104429 -5.7793e-05
1:23989270 A G 0.043370 4.1482e-05
1:23991742 G T 0.594836 -8.1797e-06
1:23996249 G A 1.963881 -2.1396e-05
1:24002974 A G 1.060592 -7.5555e-05
1:24003061 A G 0.027761 8.4376e-05
1:24004202 A C 0.259271 9.2983e-05
1:24006548 C T 0.030805 1.4293e-05
1:24021224 T C 0.092592 -2.9999e-05
1:24021737 T C 0.310031 4.3062e-05
1:24023011 T C 0.074912 1.0131e-04
1:24023439 G A 0.036450 -5.4370e-05
1:24038231 C T 0.143891 2.2314e-05
1:24039173 A G 0.104507 -6.5468e-05
1:24043985 T C 1.045100 -1.2256e-05
1:24059856 A T 0.055093 3.4125e-05
1:24067143 T C 0.301242 1.6109e-04
1:24077451 T C 0.188497 4.4526e-05
1:24083649 C T 0.491326 4.1360e-04
1:24088128 A G 0.517207 -1.5953e-04
1:24100223 T C 1.149759 1.4266e-05
1:24102080 C A 0.679722 -3.7626e-05
1:24119627 T C 0.052224 5.1614e-06
1:24143932 G A 1.832019 -4.6886e-05
1:24158398 A G 0.853471 -2.1338e-05
1:24174093 G T 0.871884 -5.9801e-06
1:24175763 G A 0.193888 5.1608e-05
1:24182348 T A 0.676515 -3.5849e-05
1:24182986 G T 0.085266 -1.8474e-05
1:24193741 C T 0.195531 5.5189e-05
1:24201920 C T 1.139996 5.3899e-06
1:24203848 A G 0.102673 3.8791e-05
1:24209630 T G 1.523043 -1.4185e-04
1:24211913 C T 1.815632 -1.3861e-04
1:24216393 G T 1.705065 -3.0526e-05
1:24219158 T G 1.625427 1.3930e-05
1:24228978 T C 0.092416 4.8080e-05
1:24235932 T C 0.279865 -9.7229e-06
1:24245923 A G 0.028881 8.4704e-05
1:24321935 G T 0.860679 1.0884e-05
1:24373109 T C 0.059771 -2.0851e-06
1:24373780 T C 0.081222 2.3903e-05
1:24375163 A G 0.119080 2.6135e-05
1:24377856 T C 0.097080 5.5558e-06
1:24378671 A G 0.313209 7.2019e-06
1:24381683 C A 0.049894 -4.0146e-05
1:24386534 C T 0.423379 9.8499e-06
1:24393563 T C 0.243013 3.2594e-05
1:24394811 G A 0.241098 3.7110e-05
1:24399516 T C 0.027375 -5.0474e-05
1:24406535 A G 0.418462 -5.2749e-05
1:24406647 A G 0.873786 -5.4958e-05
1:24409191 T C 0.871384 -5.9369e-05
1:24413907 A C 0.239838 -1.1224e-05
1:24414137 T G 0.064662 1.0621e-05
1:24415126 C T 1.293494 -1.9028e-05
1:24416628 C T 0.138499 1.8496e-04
1:24417266 A G 0.022506 -8.1935e-05
1:24417415 C T 0.295214 -2.3610e-06
1:24418768 C T 0.872844 -5.8204e-05
1:24419496 G A 0.937513 -5.9236e-05
1:24421474 A G 0.892332 -4.8437e-05
1:24421804 G A 0.809030 -2.8913e-05
1:24421950 G C 0.927094 -3.5536e-05
1:24422626 T C 0.194735 3.8276e-05
1:24424684 T C 0.047752 -2.6253e-05
1:24425486 A G 0.060381 1.4631e-04
1:24427890 A G 0.706509 1.6070e-04
1:24431956 A G 0.970447 1.0217e-04
1:24433012 T C 0.181382 -1.6474e-05
1:24433055 A G 0.034629 -6.9666e-06
1:24436337 C A 0.874542 -3.0665e-05
1:24445288 C A 0.024268 2.8965e-05
1:24447468 C G 0.829926 -6.9629e-05
1:24449628 C T 0.620805 1.2173e-05
1:24452399 C T 0.411974 -1.9147e-04
1:24454688 T C 0.326549 -1.2624e-04
1:24458479 T A 0.568870 6.8249e-05
1:24466259 C T 0.790649 -2.8872e-05
1:24470995 C T 1.899330 -9.5764e-05
1:24471449 T C 0.044788 2.4962e-05
1:24473526 T G 0.042873 1.3073e-04
1:24473669 T G 0.127010 -8.4265e-05
1:24486955 C T 1.164384 6.2325e-06
1:24487538 G C 0.051799 -3.9308e-05
1:24492808 T C 0.447521 -2.0754e-05
1:24495722 A G 1.259261 4.2871e-05
1:24506121 A G 0.028653 -2.5408e-06
1:24507213 T C 0.052750 1.1441e-05
1:24507855 C T 0.719940 -1.4157e-04
1:24516690 A G 0.719875 -3.3303e-05
1:24516880 A G 0.994203 6.5603e-05
1:24519437 A C 0.268394 -2.7880e-05
1:24519920 A G 1.468398 6.7235e-05
1:24524365 A G 0.537759 -9.1743e-06
1:24525794 T G 1.744069 1.0192e-04
1:24526135 T G 0.210393 -4.6530e-06
1:24527816 C T 0.026924 1.3117e-05
1:24530246 G C 1.006453 3.8746e-06
1:24530964 C T 1.864808 -1.0289e-05
1:24532144 C T 0.347227 1.5578e-04
1:24535011 C T 1.235483 5.1475e-05
1:24536670 C T 0.031266 -1.7255e-05
1:24547724 G A 0.024006 1.3277e-05
1:24549050 C G 0.067129 -2.2008e-05
1:24553410 A G 0.699112 1.1802e-05
1:24556587 T C 0.116204 6.6166e-06
1:24562952 A G 0.733929 -8.8803e-05
1:24565480 A G 0.715877 1.7550e-05
1:24567348 A G 0.537438 2.4596e-05
1:24568784 T C 0.051513 -5.7233e-05
1:24578011 A G 0.060692 -2.5393e-05
1:24580993 G A 0.654146 -1.0698e-05
1:24583035 A G 0.055256 5.6836e-05
1:24583452 A G 1.501203 -1.0380e-06
1:24584035 A G 0.091897 7.7693e-06
1:24584103 G A 0.097739 -6.4878e-05
1:24584490 A G 0.156919 -1.9531e-05
1:24587703 A C 0.082728 -1.8948e-06
1:24603518 C T 1.803330 1.5941e-06
1:24617944 G A 0.961612 2.8812e-05
1:24621768 A G 0.081816 4.1167e-05
1:24625549 G T 0.665843 -3.7691e-05
1:24627899 T C 0.031841 8.0921e-06
1:24635954 T C 0.043668 -4.1188e-05
1:24639413 G A 0.371911 3.3361e-05
1:24641835 C T 1.131933 -5.7678e-05
1:24642857 C G 0.131200 -4.8454e-06
1:24644870 A C 0.068271 -2.2095e-06
1:24646387 A C 0.122521 -9.7101e-05
1:24654576 A G 0.033957 7.9505e-05
1:24656001 G T 0.354222 -8.4821e-05
1:24656158 T C 1.291936 -4.2807e-06
1:24657533 T C 0.023970 1.4509e-04
1:24658063 G C 0.356624 1.5566e-05
1:24659435 C T 0.575336 2.2228e-05
1:24663184 C T 0.084477 -2.0155e-05
1:24663965 A G 0.229153 8.5958e-06
1:24668667 G C 0.474347 -4.4965e-05
1:24669457 T C 0.074010 -2.1606e-05
1:24669808 T C 0.532323 4.1715e-05
1:24671418 G A 0.087999 -1.2101e-05
1:24675790 T C 0.355303 1.0879e-05
1:24681101 C G 0.060189 -1.0269e-05
1:24688813 A G 0.042256 -7.5290e-05
1:24690676 A G 0.093552 -7.5742e-06
1:24690764 A T 0.518165 -2.1247e-05
1:24692283 T C 0.387887 -5.3888e-05
1:24700446 T C 0.043370 1.1136e-05
1:24706292 C T 0.682997 4.4035e-06
1:24706329 A C 0.086503 7.8470e-05
1:24707669 A G 0.700391 2.9114e-06
1:24718079 A C 0.471452 -3.2275e-05
1:24727235 T C 0.487940 4.8440e-05
1:24727678 T C 1.064607 2.8817e-05
1:24731093 A G 0.057528 4.1888e-06
1:24743603 A C 0.255934 1.8873e-06
1:24749079 T C 0.479307 -5.7625e-05
1:24750992 A G 0.057190 -5.4845e-05
1:24751920 G A 1.229893 -2.1112e-06
1:24764719 A G 0.020299 -8.2550e-05
1:24775094 G A 0.079732 4.6900e-05
1:24784139 G A 0.516211 3.4537e-05
1:24784858 T G 0.039968 -8.3738e-05
1:24785393 T C 0.515890 3.5807e-05
1:24788950 A G 0.186757 -4.0909e-05
1:24796728 C T 0.038511 -8.5512e-05
1:24804018 G A 0.621513 -2.5773e-05
1:24813155 C T 0.659998 -3.9010e-05
1:24815870 A G 0.206397 -7.6973e-06
1:24827829 G A 0.093046 -2.1834e-05
1:24831643 A G 0.117386 -9.7930e-06
1:24840768 A G 0.992506 -3.7174e-05
1:24843079 A G 0.029751 -2.8090e-05
1:24843916 C T 0.036028 -5.1903e-05
1:24844069 T C 0.064931 4.0896e-06
1:24851514 G T 0.302751 -2.4660e-05
1:24861704 A G 0.952203 -4.4056e-05
1:24862465 G C 0.066778 -2.2714e-05
1:24863478 C A 0.045398 -1.2021e-05
1:24874735 C T 0.364560 -6.3128e-05
1:24879159 G C 0.415586 -4.4656e-06
1:24882006 A G 1.050387 5.0997e-06
1:24885472 C T 0.141521 4.0213e-05
1:24885851 A C 0.452932 -1.5535e-05
1:24889357 G A 0.311982 1.9942e-05
1:24891161 G A 0.748665 3.8182e-05
1:24895051 G A 0.603525 1.7950e-05
1:24895818 A G 0.049284 -8.4049e-05
1:24902506 G A 0.177614 -3.5575e-05
1:24904454 C T 0.462822 5.4970e-06
1:24908619 G T 0.513663 -3.5567e-05
1:24915248 T G 0.419961 2.9606e-06
1:24915984 C T 0.819608 -2.2666e-05
1:24918735 T C 0.394307 -6.1381e-07
1:24922129 A G 0.918191 -1.9769e-05
1:24924896 G C 0.050877 -6.6902e-05
1:24925868 A C 0.536490 -2.9714e-05
1:24927028 A C 0.048939 6.5561e-05
1:24945676 A C 0.050718 -5.8896e-05
1:24952693 G A 0.666619 -4.7665e-05
1:24965942 G A 0.139759 6.0547e-05
1:24986877 C T 1.508178 -6.7890e-06
1:24999518 G A 0.022863 -1.8480e-05
1:24999885 T C 0.027388 -1.7531e-05
1:25015418 A G 1.498051 1.4028e-05
1:25015530 G A 1.190172 -9.1390e-06
1:25015638 T C 0.616388 -5.1793e-05
1:25017985 G A 0.150191 8.3600e-05
1:25022871 A C 0.777634 -2.5128e-05
1:25024017 A G 0.062403 8.7072e-06
1:25024040 G T 0.081550 -3.1747e-05
1:25040383 C T 1.281910 2.0795e-05
1:25042903 G A 0.079443 -3.2021e-06
1:25044111 T C 0.499849 5.0739e-05
1:25046829 A G 0.087379 -1.4667e-04
1:25050030 A G 0.140421 2.1601e-05
1:25079717 A G 0.034976 -5.6183e-05
1:25079781 T C 0.031224 -3.1034e-05
1:25080522 T C 0.605878 -2.1900e-05
1:25083108 A G 0.020870 6.0676e-05
1:25093348 C T 1.891426 2.4808e-05
1:25097392 G A 1.438219 -7.1655e-06
1:25152942 A G 0.073033 4.8536e-05
1:25156402 G A 0.045019 -3.1947e-05
1:25171088 G A 0.558837 3.2669e-06
1:25173165 G A 0.064662 4.3244e-05
1:25187952 C T 0.792992 1.9570e-05
1:25190803 G A 0.553193 1.0656e-05
1:25193155 A G 1.201727 1.3279e-04
1:25197277 A G 0.057239 1.0987e-04
1:25197357 T G 0.059397 5.2388e-05
1:25203390 T C 1.023915 8.9663e-05
1:25205252 G T 0.284958 -1.8436e-05
1:25216532 C T 1.701313 -1.9798e-05
1:25219575 A G 0.369457 -4.2969e-04
1:25222945 A G 0.183950 -3.1733e-05
1:25224321 C T 0.460452 5.5869e-06
1:25224412 G A 0.505266 -3.0480e-05
1:25226208 A G 0.088716 -1.0855e-05
1:25236934 T C 1.841666 1.9047e-05
1:25238040 A G 0.080728 2.5927e-05
1:25238631 G A 0.831705 2.0301e-05
1:25242193 T C 0.033964 -9.3666e-05
1:25243960 G A 0.041831 3.0870e-04
1:25247169 A G 0.030543 3.0175e-05
1:25251326 A G 1.148139 -1.0942e-05
1:25257753 T C 0.079664 -5.3527e-05
1:25258172 A C 0.029955 -4.9186e-05
1:25264162 A G 1.577423 -3.4036e-05
1:25264658 G C 1.544222 -2.4056e-05
1:25266476 T G 0.068495 -5.1232e-06
1:25267922 C T 0.969452 5.2602e-05
1:25286151 T C 1.235937 7.0577e-06
1:25291010 T A 0.944173 1.7188e-05
1:25292316 A G 0.128006 -6.3887e-05
1:25293356 T C 0.997056 1.1762e-05
1:25294874 A G 0.096568 8.4533e-05
1:25297184 A G 0.944530 4.2052e-06
1:25298408 A G 0.473412 7.2907e-05
1:25302014 C T 0.260819 -9.1558e-05
1:25303576 G A 1.001558 1.0650e-05
1:25305665 A G 0.046181 -1.5245e-05
1:25306442 A G 0.076337 7.9877e-05
1:25306562 T C 1.153420 3.4436e-05
1:25310009 C G 0.512744 -6.1334e-06
1:25312962 C T 0.634548 -1.1853e-05
1:25314118 A G 0.148792 2.4352e-05
1:25318031 G A 0.021565 -1.0645e-06
1:25318121 T G 0.116318 -7.0416e-05
1:25321557 G A 0.062445 1.2806e-04
1:25322230 T C 0.200974 -3.0483e-05
1:25322839 A G 1.681605 1.8155e-05
1:25326313 T C 1.238339 1.4143e-04
1:25329722 G C 1.672572 8.5196e-05
1:25333062 C T 0.260300 -2.4763e-05
1:25333429 C T 0.123968 -5.6895e-05
1:25334786 G C 0.086869 1.0338e-05
1:25340330 G A 0.404034 -3.2291e-05
1:25342567 C T 0.370915 2.2093e-05
1:25347916 A G 0.030215 9.8920e-05
1:25350497 C T 0.359353 3.4367e-05
1:25350779 T C 0.091478 3.0970e-05
1:25353703 A G 0.072874 -5.5615e-05
1:25361272 C T 0.152206 -2.0236e-05
1:25363718 T G 0.328701 6.3303e-05
1:25367501 C T 0.033581 5.9266e-06
1:25368348 G T 1.736903 2.0131e-04
1:25370099 G A 1.713806 8.1546e-05
1:25371793 A G 0.570457 1.1800e-05
1:25373716 T C 0.227125 -5.6591e-05
1:25377908 A C 0.239968 3.5170e-05
1:25378444 G A 0.949133 2.4684e-05
1:25378844 T C 0.078372 2.2645e-04
1:25379395 G C 0.189529 5.6881e-05
1:25381063 C T 1.512559 4.2160e-04
1:25381586 A G 0.117006 -6.1757e-05
1:25393816 A G 1.446947 4.3224e-05
1:25395852 A G 0.253954 6.3907e-05
1:25395879 A G 0.292153 -1.1495e-04
1:25398093 A G 0.938993 2.0617e-05
1:25398545 T C 0.033623 -2.9762e-05
1:25400627 A G 0.353417 7.9885e-05
1:25402611 G A 0.445820 3.8940e-05
1:25408685 T G 0.120713 -1.8881e-05
1:25408928 G C 1.003548 -2.4600e-05
1:25413466 A G 0.171931 -3.3662e-05
1:25413520 T G 0.054068 5.7951e-05
1:25421777 T C 0.212743 1.0549e-04
1:25421990 C T 0.961765 3.9128e-05
1:25424889 T G 0.709895 6.5665e-05
1:25425109 T A 0.087892 2.1588e-05
1:25427217 A G 1.163329 -6.3627e-05
1:25431725 T C 0.634684 7.9413e-06
1:25439449 G A 0.076282 -2.8680e-06
1:25441346 A C 0.106902 7.8160e-05
1:25443597 T C 0.141882 3.8894e-05
1:25443900 C T 0.069245 -1.9096e-04
1:25451250 A G 0.027709 -2.9086e-05
1:25452437 T C 0.458910 -7.1029e-05
1:25453165 G T 0.043013 3.6542e-05
1:25459385 G A 0.043993 8.7786e-06
1:25463357 T C 0.083477 1.3451e-04
1:25465981 T C 0.642136 3.3298e-05
1:25467172 G T 0.032000 2.5270e-04
1:25472465 A G 0.424093 -7.8025e-05
1:25474596 A G 0.128324 -3.8080e-05
1:25475026 G T 1.415135 -1.6303e-05
1:25486299 G A 1.411909 -2.9622e-05
1:25493976 A T 0.044837 1.8870e-05
1:25494504 C G 0.579114 2.4568e-05
1:25499030 A G 0.706230 5.7553e-05
1:25501290 G A 0.020487 -2.2108e-05
1:25502029 G C 0.028533 -4.4268e-05
1:25504207 C T 0.091199 3.8145e-05
1:25508191 T C 0.559899 -6.4549e-05
1:25508271 T C 1.197394 -4.3130e-06
1:25511507 A G 0.489541 -3.7844e-04
1:25515194 A G 0.072400 -2.8457e-05
1:25525915 G A 0.423282 3.4739e-05
1:25527944 T C 0.177926 3.0420e-05
1:25533594 G A 0.033993 6.1926e-06
1:25543484 C A 1.697054 -3.5110e-05
1:25554719 A G 0.049907 -3.6562e-05
1:25564304 C G 0.086989 9.3726e-07
1:25565906 A G 0.026119 -5.8368e-05
1:25566297 A G 0.041789 1.3376e-05
1:25570081 C T 0.501806 2.1093e-05
1:25572984 G T 0.088528 2.1589e-06
1:25583610 G C 0.814943 -1.9720e-05
1:25584976 A G 1.716019 -2.7501e-05
1:25600747 A C 0.831902 -1.1609e-05
1:25651253 A G 0.043983 -2.0317e-05
1:25663071 G C 1.115802 7.3156e-06
1:25667488 G A 0.027388 2.0065e-05
1:25680844 A G 0.026959 -6.6494e-05
1:25683118 G A 0.037537 -5.5396e-05
1:25687742 T C 0.075535 1.3206e-04
1:25687901 C T 0.879034 -7.0703e-06
1:25688276 G A 1.120872 7.2693e-06
1:25695835 A G 0.298216 5.1040e-05
1:25699706 A G 0.064717 1.7290e-04
1:25707692 A C 0.091355 -3.8588e-05
1:25717365 G C 0.313501 4.6563e-05
1:25719599 A T 1.120576 -3.8440e-06
1:25743428 G A 0.313874 -3.0452e-06
1:25747156 C T 0.020893 -7.0556e-05
1:25752282 A G 0.222736 -2.4778e-06
1:25754025 G C 0.893874 -4.8079e-05
1:25754829 A G 0.194447 -3.4668e-05
1:25755660 A G 0.037953 5.1406e-05
1:25799051 A G 0.049920 3.6343e-05
1:25800018 G T 0.316688 -1.6595e-06
1:25811488 A G 1.781506 -1.1352e-04
1:25813064 T C 0.020802 -1.9457e-05
1:25826502 G A 0.880573 -8.2364e-07
1:25830231 A G 0.043045 -3.3445e-05
1:25844055 A G 0.023610 1.4906e-04
1:25845923 G A 0.027303 6.8068e-07
1:25857210 G A 0.030666 -2.3188e-05
1:25859024 T G 0.856479 1.3498e-05
1:25866838 C T 1.128249 7.1040e-05
1:25868115 A G 0.026148 1.4859e-05
1:25874688 T C 0.117882 -9.3439e-06
1:25876463 G A 0.081631 -2.8899e-05
1:25877492 T C 0.070809 -2.6678e-06
1:25879916 A G 0.049066 -4.9786e-05
1:25880070 T C 0.035116 3.2349e-05
1:25884497 G T 1.036404 1.7011e-06
1:25887525 A G 1.006060 5.3441e-05
1:25888107 T C 0.041257 -2.2311e-06
1:25888240 G A 0.077583 -4.3025e-05
1:25889422 T C 1.069686 4.4713e-05
1:25889917 C T 1.083159 3.4813e-05
1:25890247 T C 0.104117 6.5689e-05
1:25892880 G T 0.986861 -5.0655e-05
1:25895277 A G 0.091404 3.2682e-05
1:25895406 T C 0.921479 -4.0887e-05
1:25900215 C T 0.773326 6.0476e-05
1:25900240 A G 0.330252 8.0975e-05
1:25900926 A G 0.029517 -1.7501e-04
1:25903525 T C 0.062860 -3.2939e-05
1:25904391 C G 0.104890 8.6548e-05
1:25904854 C T 0.029689 -6.9123e-05
1:25924238 G C 0.058677 2.7635e-05
1:25938947 C G 0.159347 -2.9629e-05
1:25965920 G A 0.029290 -4.6485e-05
1:25967587 C T 1.883711 -2.2666e-06
1:25968343 G A 0.415891 -1.4490e-04
1:25970541 T C 0.040812 2.9173e-06
1:25971646 C T 0.410935 5.3514e-05
1:25976850 A G 0.048612 -5.3723e-05
1:25984265 C A 0.047167 -2.7577e-05
1:25999517 A G 0.418842 3.3190e-05
1:26003756 G A 0.050157 -4.6071e-05
1:26005360 T C 0.028303 -8.1070e-06
1:26008164 C T 0.298905 2.6275e-06
1:26009250 C T 1.845233 9.9591e-06
1:26010884 A G 0.020880 -1.3015e-04
1:26012517 C A 0.158078 1.1604e-04
1:26015837 T G 0.177822 1.4231e-04
1:26027064 G T 0.229988 -1.5814e-05
1:26032034 T G 0.199542 1.7124e-04
1:26049168 G C 0.090479 -2.4194e-05
1:26057040 T C 0.053652 4.1849e-05
1:26063782 G A 0.123962 5.5452e-05
1:26070909 T C 0.984404 -7.8074e-05
1:26074380 C T 0.041370 1.1655e-05
1:26080217 T C 0.142949 1.4837e-04
1:26081941 C T 0.090391 3.2395e-05
1:26086890 A G 1.600179 4.1279e-05
1:26098107 A G 1.288200 -5.9302e-05
1:26103898 G A 0.174842 1.4396e-04
1:26106769 A C 0.249478 3.4542e-05
1:26109307 C G 1.250088 -2.4579e-05
1:26116076 A G 1.539765 -1.6147e-04
1:26118002 T C 0.071841 -3.6597e-05
1:26118299 A G 0.825057 -5.4332e-05
1:26127425 A G 1.092841 -6.0088e-05
1:26129631 T C 1.088648 -6.8540e-05
1:26131638 G A 0.032662 4.9039e-05
1:26135116 A G 0.031133 1.2381e-04
1:26137817 T G 0.077067 -3.9898e-05
1:26140573 A C 1.576744 -7.0536e-05
1:26141261 T C 0.517753 -2.6190e-05
1:26141617 G A 1.897704 -3.5045e-05
1:26144674 A G 0.438449 -1.2173e-05
1:26145328 T C 0.091718 -9.0929e-05
1:26147811 T C 0.042182 1.6414e-05
1:26148821 T C 0.026427 2.4621e-05
1:26162313 G T 0.124150 1.0030e-05
1:26165113 A G 1.581356 -5.5982e-05
1:26168781 T C 1.473756 4.4247e-05
1:26174522 T C 0.051052 4.0169e-05
1:26197637 A G 0.041192 7.8423e-05
1:26199334 A G 0.020318 -3.0590e-05
1:26202426 T C 0.723640 -4.5457e-06
1:26206975 C T 0.065473 -9.4881e-06
1:26215316 T C 1.100362 -1.2704e-05
1:26218084 T C 1.101861 -8.8621e-06
1:26222423 A G 0.042753 -1.7422e-05
1:26226152 A G 0.058498 1.5945e-05
1:26235705 T C 1.191938 -8.0679e-06
1:26255215 A G 0.452442 5.3455e-06
1:26260527 T C 0.062195 -8.0059e-05
1:26260728 A G 1.489563 1.6667e-05
1:26275548 T G 1.740051 1.1630e-04
1:26279095 C T 1.284055 5.6425e-05
1:26283961 T C 0.380749 -3.1184e-05
1:26284104 T C 0.100063 -1.3271e-05
1:26299050 A G 0.039540 -3.9884e-05
1:26310394 G A 1.275022 1.0879e-04
1:26323370 A C 0.422136 -5.2697e-05
1:26324108 A C 1.289070 1.7324e-04
1:26337800 T C 0.083776 1.4445e-05
1:26339903 A G 1.240994 8.3701e-05
1:26344477 A G 1.676759 2.4184e-05
1:26345027 G A 0.431685 -7.7003e-05
1:26351382 C T 0.368500 3.8625e-05
1:26357656 A C 1.387218 7.8842e-05
1:26365374 G T 1.384336 6.4754e-05
1:26374426 C T 1.788809 7.9448e-06
1:26375718 A G 0.040611 1.9167e-06
1:26382450 A G 0.030981 -2.0214e-05
1:26384690 G T 0.431912 -4.2762e-05
1:26385003 C T 0.429835 -3.4463e-05
1:26385385 G A 0.086532 -4.8314e-06
1:26386297 G A 1.369522 5.0180e-05
1:26388212 G A 0.068219 -1.9861e-06
1:26390501 A G 0.030322 -5.9078e-05
1:26392345 A G 0.041143 1.7472e-05
1:26392824 A C 0.193989 -2.0332e-06
1:26402693 A G 0.095214 -4.4255e-05
1:26403991 T C 0.357273 5.0538e-06
1:26411483 T C 0.135182 -6.7235e-06
1:26426719 G A 0.135780 -1.0806e-04
1:26447976 G A 0.114799 -2.5272e-05
1:26450009 T C 0.352031 6.7421e-06
1:26452570 C T 0.093244 -1.4064e-05
1:26471743 A C 1.405985 1.2665e-05
1:26474444 T G 0.047904 -7.7142e-06
1:26482411 A G 0.386605 -2.0699e-06
1:26486092 C T 1.229322 -5.5584e-05
1:26490240 G T 0.052481 1.7697e-04
1:26493171 A G 1.042250 -4.8985e-05
1:26493519 T C 0.083416 7.6446e-06
1:26496383 T G 0.134764 5.5499e-05
1:26497340 C A 1.511537 -6.5654e-05
1:26499036 G T 0.115260 8.1414e-05
1:26501044 G A 0.584735 -5.4563e-06
1:26506790 G A 0.200857 3.3322e-06
1:26508538 T C 0.082861 -2.9804e-05
1:26512556 T C 0.058303 1.8115e-05
1:26519293 A G 0.078476 3.3247e-05
1:26520292 T G 0.193681 7.9412e-06
1:26521140 A G 0.378919 -4.7921e-06
1:26522518 A G 0.673377 -3.1927e-05
1:26526375 A G 0.030296 -7.7878e-05
1:26526439 G A 0.374443 6.5556e-06
1:26526554 A G 0.412275 3.5969e-05
1:26527255 A G 0.480605 7.1398e-05
1:26527951 A G 0.528837 2.1484e-03
1:26531728 C A 0.043798 -3.1525e-05
1:26549399 T C 0.335091 1.0087e-05
1:26549989 A G 0.206180 -1.0467e-06
1:26557959 G A 0.069751 4.9200e-05
1:26561369 A G 0.032367 -4.2138e-05
1:26582091 A G 0.627134 -2.1207e-06
1:26588347 G A 0.025437 -3.7166e-05
1:26593199 G A 0.045337 -2.6478e-05
1:26596080 A G 0.343660 7.6794e-05
1:26598281 C T 0.545458 1.3277e-05
1:26599489 G A 0.201061 -6.2762e-05
1:26600793 G A 1.333287 1.2222e-05
1:26603993 C A 1.878119 8.5867e-05
1:26610317 A G 0.048287 1.9017e-05
1:26612926 T G 0.345017 9.0706e-05
1:26618466 C T 1.873581 7.0084e-05
1:26627478 C T 1.528071 -2.5504e-05
1:26633190 C A 0.093410 -3.7000e-05
1:26638500 A C 0.345458 9.3087e-05
1:26647949 C G 1.528110 -2.2630e-05
1:26648381 T C 0.346283 9.6450e-05
1:26648826 A G 0.196095 -5.1503e-05
1:26649208 A G 0.099349 -9.2121e-05
1:26656768 A G 0.026261 -1.2263e-04
1:26657685 T C 1.654347 9.6945e-06
1:26663362 T C 1.027836 4.8440e-06
1:26665478 A G 0.823860 4.2488e-05
1:26666809 G A 0.227693 5.6547e-05
1:26670401 A G 0.026089 -1.2148e-04
1:26670609 T C 0.615382 6.5839e-06
1:26671144 C T 0.097843 -9.5332e-05
1:26671248 G A 0.396978 -9.7440e-07
1:26673108 T C 0.393362 -3.0163e-06
1:26678037 A G 0.057044 2.5097e-04
1:26682485 A G 0.193268 5.8489e-05
1:26684141 A C 0.380204 -7.0396e-06
1:26688524 T C 0.060128 1.6422e-05
1:26689185 G A 0.183132 2.4862e-05
1:26690864 T G 1.316523 8.3830e-05
1:26691174 A C 0.743693 4.3667e-05
1:26694260 C T 0.377293 -9.3703e-06
1:26695295 A G 0.570172 1.6420e-05
1:26697355 T C 0.073503 -1.8630e-05
1:26699103 C T 0.557435 2.1827e-05
1:26700268 G C 0.178552 -3.6120e-05
1:26701448 T C 0.042695 -2.1996e-07
1:26701901 C G 1.976079 5.1209e-05
1:26702079 T G 0.156400 -2.3159e-05
1:26702349 T G 1.139577 1.6272e-05
1:26703477 C A 0.087379 9.7901e-05
1:26715232 A G 0.941729 -6.8218e-05
1:26715794 A G 0.068596 -1.4844e-05
1:26715872 C A 0.137587 -1.1610e-05
1:26719115 C T 0.686908 -7.1430e-06
1:26719264 T C 0.389273 -4.2219e-05
1:26720320 C G 0.077664 1.9870e-05
1:26722997 C T 0.057122 9.9241e-06
1:26728849 A G 0.063578 -9.9496e-05
1:26729420 A G 0.083838 -3.0485e-05
1:26729692 C T 0.127363 -4.3666e-05
1:26731940 A G 1.087246 1.6271e-05
1:26737645 A G 0.082131 2.1419e-04
1:26741544 G A 0.682150 9.4049e-05
1:26748208 A G 1.069102 3.4205e-05
1:26756856 C T 0.504886 7.5884e-05
1:26767046 G C 0.067765 1.0657e-04
1:26769128 T C 0.029952 7.5216e-05
1:26770762 T G 0.026979 -1.0937e-05
1:26779270 T C 0.511709 -2.7008e-05
1:26786627 A G 0.417303 -8.1975e-05
1:26801229 A C 0.568734 -6.0910e-06
1:26809402 G A 0.219721 -5.7184e-05
1:26856462 G T 1.905643 -1.1028e-04
1:26861281 T C 0.139194 -2.7406e-05
1:26865505 T C 0.295062 -1.3058e-06
1:26870122 A G 0.092092 4.9160e-05
1:26873131 A G 0.074785 7.6633e-05
1:26873245 G A 1.462516 -6.1393e-05
1:26883511 C A 0.440526 2.7525e-05
1:26884676 A G 0.411182 -7.0911e-05
1:26884864 A G 0.527711 -1.1189e-04
1:26893411 T C 0.081442 1.2081e-05
1:26899444 A C 1.039485 -1.1946e-05
1:26900920 T A 0.266074 2.9813e-05
1:26901189 G A 0.036408 -6.3306e-05
1:26905038 C T 0.647394 1.7183e-05
1:26905236 G A 0.118178 -3.5756e-05
1:26905316 A G 0.040660 -1.4084e-05
1:26910754 A T 0.357114 4.3433e-05
1:26924308 A G 0.067937 -7.1417e-05
1:26928944 G A 0.027384 9.7508e-06
1:26929344 G A 0.066116 -8.5269e-05
1:26929496 T G 0.068953 -5.7486e-05
1:26932756 C A 0.267041 8.0835e-05
1:26940681 G A 0.183797 1.9576e-04
1:26941151 A G 0.102598 2.1032e-05
1:26983261 T C 0.098463 -4.5681e-06
1:26987946 C G 0.590139 -3.0087e-05
1:27001711 G A 0.174109 4.3978e-05
1:27011533 C T 0.158717 1.1101e-04
1:27016714 T C 0.069634 -3.4790e-06
1:27019744 C T 0.166754 3.4897e-05
1:27037997 G A 0.257414 -3.9979e-05
1:27050453 A G 0.041617 7.5301e-06
1:27070623 C T 0.137980 2.6962e-05
1:27079931 C T 0.163774 4.5803e-05
1:27084575 G A 0.157344 1.8932e-04
1:27093657 G A 0.440380 -2.2485e-05
1:27109442 T C 0.074509 6.6517e-05
1:27126943 C T 0.077716 -1.4538e-04
1:27137663 T C 0.159022 1.4217e-04
1:27138393 T C 0.161966 3.3803e-05
1:27181490 A C 0.023071 -3.0114e-05
1:27190324 T C 0.096977 9.9163e-06
1:27209439 G A 0.321381 1.9711e-04
1:27210721 C T 1.211681 2.0249e-05
1:27210722 A G 0.029322 2.8702e-05
1:27219768 T C 0.042539 2.5659e-05
1:27225093 T C 0.037359 9.8734e-05
1:27234944 A G 0.109606 -2.8693e-05
1:27242009 A G 0.772226 -5.0845e-05
1:27248275 T C 0.046654 -1.9842e-05
1:27254450 G A 0.020770 4.8851e-06
1:27271698 C T 0.076428 -3.3142e-05
1:27278023 T C 0.087398 2.4584e-05
1:27278553 A G 0.349308 -2.8374e-04
1:27285195 T C 0.160077 2.7187e-05
1:27297312 A G 0.522186 -8.5895e-06
1:27308092 C T 0.117071 -6.9938e-06
1:27312816 A G 0.210513 -3.4874e-05
1:27323840 A G 0.040283 -5.7943e-05
1:27332637 G T 0.026992 -9.0682e-05
1:27353142 A G 0.079709 -9.3363e-05
1:27361219 A G 0.667038 7.6802e-06
1:27365710 G A 0.068515 -1.3540e-05
1:27371370 T C 0.034830 -1.2779e-05
1:27372443 A G 1.785797 2.1398e-05
1:27381578 A G 0.137636 2.8473e-05
1:27381612 G T 1.107613 1.6183e-05
1:27382298 A G 1.926412 1.2308e-04
1:27383717 A G 0.230484 2.1294e-04
1:27384835 C T 0.048933 -1.6132e-04
1:27388485 G T 0.198108 -7.7334e-05
1:27394308 A G 0.046132 -7.8633e-05
1:27397604 T C 0.143832 5.0763e-05
1:27403402 G C 0.422847 1.8069e-05
1:27408062 T C 0.033243 5.0398e-05
1:27409975 G A 0.352099 -1.9449e-05
1:27410274 C A 0.326386 4.9692e-05
1:27414786 C A 0.825284 1.6266e-05
1:27415326 T C 0.033879 6.5893e-05
1:27417917 T C 0.172457 -6.4958e-05
1:27418225 C T 0.795414 2.7126e-05
1:27437834 C A 0.080469 3.0381e-06
1:27444563 T C 0.048449 1.5747e-06
1:27445406 G A 1.929768 6.3021e-05
1:27451206 A G 0.192898 1.4646e-05
1:27467984 T C 0.247177 3.3026e-05
1:27471887 C T 0.058339 -3.9614e-06
1:27480757 G A 0.739093 1.4099e-05
1:27482962 C T 0.036502 -9.1565e-05
1:27489958 C T 0.624145 2.2728e-05
1:27495700 C T 0.311232 1.0247e-05
1:27502719 C A 0.710589 1.8699e-05
1:27521504 G A 0.793616 1.1299e-05
1:27532431 G C 0.066236 1.7377e-05
1:27540993 A G 0.315510 -1.1297e-05
1:27543523 G A 1.897191 2.6406e-05
1:27544630 A G 0.036570 -6.2443e-05
1:27558689 T C 0.476113 -9.1878e-06
1:27564494 G A 1.898976 3.8928e-05
1:27567729 G A 0.070884 4.4165e-07
1:27610746 T C 1.604538 -3.3610e-05
1:27617040 C A 0.065710 -4.5910e-05
1:27618002 T C 0.046719 1.0308e-05
1:27628545 T C 0.172164 -3.6134e-05
1:27637691 C T 0.034343 -8.0138e-06
1:27640088 G A 0.297879 8.5652e-05
1:27647082 C T 0.573051 -1.2614e-06
1:27652114 A G 0.087184 3.7032e-04
1:27661952 T C 0.021042 -4.7204e-05
1:27662666 G A 0.854632 1.3097e-04
1:27665662 A G 0.038881 1.1029e-05
1:27666378 A G 0.072166 -1.6336e-05
1:27675317 G A 0.620043 2.5680e-06
1:27676925 A G 0.794982 1.9236e-04
1:27679797 G A 1.412022 1.6830e-04
1:27682530 G C 0.071111 1.1909e-05
1:27685108 A G 0.127422 -8.4768e-05
1:27686621 T C 0.021250 -7.6312e-06
1:27687466 T G 0.595213 8.5423e-05
1:27688633 A G 0.751801 4.3934e-05
1:27689763 T C 0.633159 8.9617e-05
1:27690297 T G 0.697522 6.0181e-05
1:27691973 C G 0.040669 -5.8442e-05
1:27696330 C T 0.075613 -7.1417e-06
1:27709020 C T 0.170555 -5.3894e-05
1:27720178 C T 0.534355 -3.5578e-06
1:27720353 A C 0.050075 1.0379e-05
1:27727275 T A 0.099599 -3.3962e-05
1:27728208 T C 0.042256 2.2694e-05
1:27731529 T C 0.038014 5.1065e-04
1:27731651 T C 0.347110 1.5368e-05
1:27739788 G A 0.041906 6.0045e-06
1:27741071 G T 0.380214 -1.0462e-04
1:27744268 T C 0.026372 -1.0068e-05
1:27744375 A G 0.364316 3.1265e-06
1:27758763 T C 0.167445 -5.4971e-05
1:27762459 A G 0.030562 5.9648e-05
1:27786334 C T 0.272517 1.7407e-05
1:27795495 C G 0.187715 7.3225e-05
1:27820430 T C 0.167650 -3.6356e-05
1:27830711 C T 0.045165 4.4202e-05
1:27842502 T C 0.041107 5.2718e-06
1:27844779 T C 0.030926 2.5538e-05
1:27845221 A G 0.476817 -8.9444e-06
1:27849938 C T 0.079346 -4.1909e-07
1:27872199 A G 0.029049 -8.5517e-05
1:27877216 T C 0.021977 5.2390e-05
1:27877418 A G 0.170681 -1.9583e-04
1:27883227 C T 0.157805 -2.0937e-04
1:27887065 T G 0.030698 -4.0016e-05
1:27887383 C T 0.027336 2.7392e-05
1:27890533 G A 0.183551 -2.8249e-04
1:27894619 T C 0.032743 -1.1178e-04
1:27900939 C T 0.028722 -1.5174e-05
1:27901368 T C 0.037281 1.8424e-07
1:27921364 A G 0.063747 -9.9390e-06
1:27923464 T C 0.073542 3.7080e-05
1:27932135 A G 0.120687 -1.0928e-04
1:27932412 T G 0.091972 -3.0611e-05
1:27932651 A G 0.030371 1.2177e-04
1:27933690 A C 0.123387 -4.0967e-05
1:27936360 C A 0.052899 -2.2525e-05
1:27947812 A G 0.030445 5.1567e-05
1:27951127 T C 1.770840 -1.4892e-04
1:27957142 T C 0.128584 8.3422e-05
1:27957844 T C 0.192463 1.0787e-04
1:27957981 C G 0.312787 7.1509e-05
1:27958102 G C 0.134501 -7.7398e-06
1:27958339 T C 0.158922 -3.8624e-06
1:27960792 A G 0.142644 6.2624e-06
1:27963297 C T 0.040358 7.7557e-05
1:27969373 T C 0.031046 2.6899e-05
1:27971092 G A 0.030653 -1.9951e-05
1:27971502 G A 0.250858 6.0483e-06
1:27973051 A G 0.021477 -1.5142e-05
1:27982405 C T 1.940376 3.3312e-05
1:27983303 G A 0.025258 -4.3064e-05
1:27988214 G T 0.051393 -7.3935e-05
1:27989867 G A 0.061614 1.0640e-04
1:27990938 A G 0.064009 -6.3929e-05
1:27993260 A G 1.943352 4.9282e-05
1:27998273 T C 0.042555 3.9065e-05
1:27999348 C G 0.083536 2.5890e-05
1:28007026 G A 0.030270 -9.2927e-06
1:28011854 G A 0.231211 -5.3720e-05
1:28027091 T C 0.023473 8.2652e-06
1:28027689 A G 1.943741 4.1923e-05
1:28027768 C A 0.032052 1.1427e-04
1:28046034 T C 0.060186 -7.0248e-06
1:28056342 G A 0.950528 -1.4805e-05
1:28072708 G T 0.028634 2.9536e-05
1:28086955 A C 1.837303 -7.8855e-05
1:28110223 T G 0.091322 -3.4889e-05
1:28115993 C G 0.040358 -3.5758e-05
1:28119653 G C 0.066256 -1.0381e-04
1:28133887 A G 1.934913 -1.1872e-05
1:28137264 G A 0.037414 2.2800e-05
1:28160199 T C 0.639540 -3.0070e-06
1:28169402 G A 0.041464 8.9754e-07
1:28184914 T C 0.037738 -3.7926e-05
1:28186712 T C 0.044954 -7.8301e-06
1:28187716 G A 0.073299 2.8015e-05
1:28188261 A G 0.207848 -5.3122e-05
1:28193873 C T 0.045931 -1.6258e-05
1:28203620 T G 0.568727 8.9200e-06
1:28204326 A G 0.170262 -1.4539e-04
1:28205884 A G 0.721716 -1.4642e-05
1:28206250 C T 0.022311 -3.5528e-05
1:28209366 G A 1.281043 -3.4152e-05
1:28219266 T C 0.033246 5.9896e-06
1:28219658 G C 0.132943 -6.0218e-05
1:28229776 G A 0.217228 -2.7036e-04
1:28234054 G A 0.739265 -6.0855e-05
1:28238176 C T 0.032282 2.5069e-05
1:28240992 T C 0.102757 1.6252e-05
1:28244026 G C 0.897041 1.8048e-05
1:28262409 T A 1.444022 -1.4400e-05
1:28263134 A G 0.559100 -2.3066e-05
1:28264659 A C 0.544731 -3.6657e-05
1:28268573 T C 1.492209 -3.4750e-05
1:28273016 G T 1.350025 -2.5032e-05
1:28274984 G A 1.250449 -1.9431e-06
1:28279078 T C 0.503273 -2.9546e-05
1:28282292 C T 0.581434 8.2032e-06
1:28282819 C T 1.978636 4.1918e-05
1:28285501 G A 0.055577 1.0881e-04
1:28292739 A G 1.284156 -1.0436e-06
1:28318207 C G 0.023071 1.3035e-04
1:28342366 A G 0.142774 -8.5747e-05
1:28355534 G T 0.551778 -1.7146e-05
1:28364241 G T 0.075178 5.0383e-05
1:28366015 G A 0.577906 -2.9525e-05
1:28374577 A C 0.095889 2.6052e-05
1:28380471 G A 0.063007 1.6201e-05
1:28392536 G A 0.116289 -3.9143e-05
1:28393814 C T 1.158065 -4.5412e-06
1:28410518 A C 0.026291 -6.9401e-05
1:28414244 G T 0.116587 3.6700e-06
1:28417367 C T 0.158746 3.4359e-06
1:28419222 G A 0.151103 -1.7082e-05
1:28422946 G T 0.026093 -1.5217e-05
1:28426871 G A 0.245775 -1.2971e-04
1:28428725 C T 0.123546 9.4235e-05
1:28436313 T G 0.038881 2.5326e-05
1:28439964 T C 0.998007 6.2683e-05
1:28452889 T G 0.774300 -3.0030e-06
1:28460745 G A 0.362391 -5.8392e-06
1:28466221 A C 0.439881 1.4430e-05
1:28471443 C T 0.361022 -1.6253e-05
1:28493858 C T 0.020945 -1.4517e-05
1:28498174 G A 0.048453 -5.9311e-05
1:28523342 G A 0.040143 3.2230e-05
1:28526412 C T 0.129369 -2.3798e-06
1:28540221 T C 0.580451 -2.8009e-05
1:28549638 C T 0.058008 3.8937e-06
1:28550539 T G 0.093695 -2.3147e-05
1:28563008 T G 0.051874 5.5779e-05
1:28564252 G A 0.711423 -3.3544e-05
1:28574043 A T 0.582554 -3.4657e-05
1:28575671 G A 0.115068 6.6838e-05
1:28583146 C T 0.129830 5.9773e-06
1:28586376 G C 0.088210 -1.3659e-05
1:28586984 C T 1.841760 5.3523e-05
1:28588783 T G 0.338529 -3.7858e-05
1:28589751 T C 0.049296 -1.6048e-05
1:28590319 C T 0.643876 -6.7121e-05
1:28593227 G A 0.050520 3.0900e-05
1:28608338 G A 0.097840 3.0536e-05
1:28609245 C T 0.118158 -7.2139e-05
1:28609878 G A 0.061205 1.2002e-04
1:28612964 C T 0.069914 1.5344e-04
1:28623600 C G 0.674334 -1.6446e-05
1:28628237 T C 0.208475 6.2340e-05
1:28631300 T C 0.138938 -5.6931e-06
1:28648893 T C 0.338155 3.6101e-05
1:28659696 T G 0.820370 1.7929e-06
1:28659975 G C 0.039731 7.2503e-06
1:28687624 T C 0.605031 -6.6936e-05
1:28697082 T C 0.082968 4.5828e-05
1:28701455 G A 0.560191 -8.6533e-05
1:28714064 C T 0.047177 4.0527e-05
1:28719330 G A 0.332767 -8.4899e-05
1:28729526 T C 0.224892 -4.9373e-06
1:28739344 T C 0.613541 -7.1296e-05
1:28761719 G A 0.147815 3.3402e-06
1:28768043 C G 0.032006 1.1392e-04
1:28778443 A G 0.084263 -2.1526e-05
1:28786793 T C 0.043480 1.3762e-04
1:28793041 A G 0.046755 2.4707e-05
1:28800380 A C 0.567052 -9.0852e-05
1:28806965 C G 0.026099 -3.6407e-05
1:28826832 T C 0.043925 1.1881e-05
1:28836414 A G 0.034379 6.6252e-05
1:28836518 A G 0.093231 5.3975e-05
1:28837880 G A 1.150480 -3.9030e-05
1:28843318 G A 0.165809 1.5895e-05
1:28863075 G A 0.574586 -5.7674e-05
1:28876046 G C 1.966423 -6.8915e-06
1:28888794 C T 0.038725 1.5141e-04
1:28920429 T A 0.027112 2.7808e-05
1:28921480 A G 0.067995 3.2028e-05
1:28925722 T C 0.219744 -1.7306e-05
1:28925800 T C 0.082358 -2.0550e-05
1:28935539 A G 0.428365 -2.3133e-06
1:28950862 T C 0.546328 -3.3944e-05
1:28962633 A G 0.106714 1.4614e-07
1:28966805 C T 0.055041 6.4687e-05
1:28990374 T C 0.029871 -7.7126e-05
1:29001893 C T 0.846434 5.7522e-05
1:29002253 C G 0.045126 6.2214e-05
1:29002392 C G 0.034489 -2.6476e-05
1:29007729 T G 0.534147 -2.0216e-05
1:29011678 A G 0.031390 -6.8121e-05
1:29019724 A G 0.844064 5.4807e-05
1:29070659 T C 0.170152 5.0828e-06
1:29074983 G A 0.815408 6.9435e-05
1:29075292 C T 1.770084 -1.4442e-05
1:29085466 T C 0.072874 -1.5223e-05
1:29110082 A G 0.021013 -5.1618e-05
1:29111562 G C 0.463503 -1.8684e-05
1:29123290 G A 0.281556 1.3666e-05
1:29124119 T C 0.031542 -1.2391e-04
1:29137280 A G 0.108282 -1.0331e-05
1:29141967 G A 1.779620 2.7190e-05
1:29145188 T C 1.071280 5.0346e-05
1:29146455 A G 0.030267 1.3333e-05
1:29161825 A G 0.512069 -5.9207e-05
1:29162568 G A 0.637544 -4.8292e-05
1:29166323 A C 1.715864 2.9881e-05
1:29169878 T C 0.094873 -2.3415e-06
1:29175846 A G 0.125500 -5.3473e-06
1:29176213 G A 0.380691 -1.1535e-06
1:29181525 G A 0.941349 -3.3053e-05
1:29187261 T C 0.055541 1.5804e-05
1:29189597 T C 1.092783 -9.4761e-06
1:29190390 A T 1.258037 -1.1464e-06
1:29192722 T C 0.135004 3.1955e-05
1:29197728 G T 1.264915 7.4513e-06
1:29200219 C T 1.117091 -1.9830e-06
1:29208956 A C 0.131859 6.7807e-05
1:29209171 A G 0.031666 5.5485e-05
1:29211252 T C 0.232110 -6.6460e-05
1:29228831 T C 1.688236 2.2811e-05
1:29233046 C G 0.122923 -1.9644e-05
1:29255142 A G 0.071436 -3.1789e-05
1:29263881 T C 0.051286 -1.0587e-05
1:29272057 A C 0.397416 -3.8104e-05
1:29298251 C T 0.158484 3.7079e-05
1:29302049 T C 0.023029 -3.5246e-05
1:29305931 G A 0.051929 1.9907e-05
1:29312919 G T 1.968714 -4.2087e-05
1:29313694 A C 1.378260 7.2800e-05
1:29320013 A G 0.101563 -2.8479e-05
1:29331189 G T 0.821792 8.6290e-05
1:29336012 T G 0.037826 2.8795e-06
1:29357859 C T 0.194252 -1.7342e-05
1:29375105 G A 0.220643 3.6695e-06
1:29388414 T C 0.223691 -7.3833e-05
1:29411190 A G 0.074211 1.9857e-05
1:29415069 G C 0.072286 3.0455e-04
1:29426470 A G 0.293848 -2.5582e-05
1:29430131 A G 0.053516 4.1285e-05
1:29442291 T C 0.157919 4.3126e-05
1:29444109 A G 0.058277 -5.4161e-05
1:29445514 A C 1.411597 1.0590e-05
1:29461638 T C 0.070663 -2.7034e-05
1:29485782 C A 0.044464 -4.9763e-05
1:29486128 T C 0.107782 -3.6345e-05
1:29489691 T C 0.069560 -9.6522e-05
1:29497178 C A 0.066132 -3.0411e-05
1:29500995 C T 1.614651 5.6947e-05
1:29503214 A G 0.573060 -2.3752e-04
1:29521705 T C 0.898622 1.0310e-03
1:29523949 A C 0.100969 -1.4579e-04
1:29529429 C T 0.033360 -2.8304e-05
1:29535131 C T 0.156517 7.1044e-06
1:29538421 A C 0.033441 -2.1362e-05
1:29540511 C T 0.142648 4.5502e-05
1:29542637 G A 1.804658 6.3125e-05
1:29547495 T C 0.041549 1.9680e-04
1:29556413 A C 0.175881 -8.0191e-05
1:29577470 A G 0.029027 5.8910e-05
1:29584056 T C 0.107739 -8.1631e-06
1:29586188 T C 0.098784 4.8807e-05
1:29586703 C A 0.166504 3.6163e-05
1:29595369 C A 0.030913 -3.0800e-05
1:29596326 T C 0.233808 1.1483e-04
1:29597594 A G 0.392019 -1.1844e-04
1:29606446 A G 0.076165 -5.7224e-05
1:29608879 C T 0.030822 5.3511e-06
1:29621364 T G 0.057060 -3.4998e-05
1:29624972 T C 0.029179 6.6142e-07
1:29627438 A G 0.269748 1.1735e-05
1:29630071 G A 0.391353 -8.0980e-05
1:29631909 G A 0.440776 3.4798e-05
1:29633340 T C 0.102861 -3.6427e-05
1:29637136 C T 0.827414 1.3778e-05
1:29643042 A G 1.971827 -2.3897e-05
1:29643052 T C 0.030951 6.8034e-05
1:29643881 A T 1.700041 4.8061e-05
1:29644328 T C 0.195268 -2.5007e-05
1:29654327 T C 0.196923 2.9526e-05
1:29655746 A G 0.262315 3.4839e-05
1:29658297 C T 0.704481 -1.5168e-05
1:29671088 G C 0.058054 -6.7171e-05
1:29672356 G A 0.023327 -2.4372e-05
1:29672997 G A 0.719444 2.3723e-06
1:29673211 G A 0.022870 8.6428e-05
1:29676511 T C 0.095445 -3.6713e-06
1:29677031 T C 1.824645 7.9975e-05
1:29679248 A G 0.047605 -8.4236e-06
1:29682031 C T 0.753203 1.2197e-04
1:29684181 A G 0.058563 -9.2648e-06
1:29685027 A G 0.026855 8.9897e-05
1:29685657 A G 0.054350 1.4713e-05
1:29689331 T C 0.044340 -5.5413e-05
1:29695231 G A 0.992548 -1.7630e-05
1:29696498 G T 1.021360 -8.1382e-06
1:29698653 A G 0.029546 -7.8048e-05
1:29712983 G T 0.054843 1.1309e-04
1:29715736 C T 0.056197 1.9389e-04
1:29716931 A G 1.220536 -2.6869e-05
1:29718528 T C 0.021704 3.9284e-05
1:29718655 C T 1.000432 2.1366e-06
1:29722010 T C 0.733030 2.5654e-05
1:29722553 A G 0.622220 -6.5747e-05
1:29723305 C T 1.961535 1.6298e-05
1:29723749 T C 0.081303 -8.7631e-05
1:29733164 A G 0.074376 -2.5242e-05
1:29735095 G T 0.577968 3.7595e-05
1:29741282 C T 0.073903 -1.5681e-05
1:29743408 G A 1.558503 1.1613e-04
1:29746261 G C 0.034028 1.3198e-06
1:29751247 T G 0.780282 6.5998e-05
1:29758028 C T 0.458693 1.3305e-05
1:29760646 A C 0.319544 -8.9154e-06
1:29766375 T C 0.905497 -5.1021e-05
1:29768550 G A 0.838092 -7.1193e-05
1:29773233 C T 0.446385 -2.8136e-05
1:29774287 A G 0.844103 8.6264e-05
1:29779744 T G 0.447774 -6.8599e-05
1:29781221 C T 1.255058 1.9262e-05
1:29783704 T C 0.029621 2.9024e-05
1:29786204 T C 0.052497 -9.7405e-06
1:29786516 G A 0.085798 -2.0631e-05
1:29789167 G T 0.860345 -1.0254e-04
1:29792303 G A 1.436784 -7.0136e-05
1:29794648 C A 0.954939 6.9979e-05
1:29794729 A G 0.080303 -6.6035e-06
1:29796218 T C 1.727321 4.6981e-05
1:29800853 C T 0.130132 2.7633e-05
1:29800988 G T 0.024139 1.4877e-04
1:29802337 G A 0.194294 5.0215e-05
1:29802519 G C 1.345530 -9.9079e-06
1:29804400 A G 0.023230 6.7261e-07
1:29807864 T C 0.099729 7.5113e-05
1:29813268 A G 0.453685 8.6361e-05
1:29815645 T C 0.061952 3.7957e-05
1:29816652 G A 0.048780 -3.9361e-05
1:29819877 A C 0.026154 -8.1336e-06
1:29845899 T C 0.043094 -8.2114e-05
1:29850135 T C 0.277995 2.2496e-05
1:29854687 A G 0.558000 3.2881e-05
1:29856587 C A 0.094662 6.5319e-08
1:29860930 A G 0.023817 1.5894e-04
1:29864986 T C 0.338285 4.6580e-05
1:29870824 T C 0.784716 -4.0524e-05
1:29871779 A G 0.218725 -7.4852e-06
1:29872999 A C 0.543556 -3.0637e-05
1:29873726 T C 0.813489 -1.8708e-05
1:29874071 G T 0.140596 8.4558e-07
1:29874859 T C 0.027998 9.7808e-06
1:29876810 A C 0.336461 -8.8639e-06
1:30028825 T C 0.043889 -4.4708e-05
1:30029058 G T 0.138126 4.2933e-05
1:30029845 C T 0.121381 7.3853e-07
1:30029958 C T 0.195618 -6.7740e-05
1:30030817 T C 0.328045 -1.5189e-04
1:30033707 C A 0.370321 2.8163e-05
1:30036202 G A 0.029234 9.7258e-05
1:30036637 C T 0.100820 -1.2622e-04
1:30039970 C T 0.061361 3.3027e-06
1:30041075 T C 0.085613 -1.1280e-04
1:30042538 A G 0.070391 -1.3077e-06
1:30046554 A G 0.040212 -8.9045e-06
1:30051330 A C 1.045038 -4.8289e-05
1:30058894 G A 0.274243 -1.0068e-04
1:30060451 T C 0.144527 7.2111e-05
1:30071270 C T 1.675600 6.8374e-06
1:30087385 A G 0.168812 -8.3638e-05
1:30099425 A G 0.125049 -4.0659e-05
1:30101048 A G 0.038816 -6.7874e-05
1:30108753 T G 0.057541 -1.3000e-05
1:30108889 T C 0.037196 5.0194e-05
1:30110205 T C 0.268865 2.7934e-05
1:30113195 G A 0.034428 -3.6900e-05
1:30113436 G A 0.458618 -9.9977e-06
1:30117517 G A 1.712446 -5.6356e-06
1:30119454 C T 1.923378 -3.2776e-05
1:30122639 A G 1.627349 -2.2672e-05
1:30137029 C T 0.075581 3.4539e-05
1:30144300 C A 0.708369 4.5702e-05
1:30151654 T C 0.515935 7.9601e-06
1:30155341 A G 0.393794 -5.6790e-05
1:30158278 A G 0.463967 -5.8586e-06
1:30160934 T C 0.318869 1.1569e-05
1:30162368 T G 0.394307 1.0650e-04
1:30162417 G A 0.027206 -5.2385e-07
1:30162757 G C 0.027453 -1.4429e-04
1:30162959 A G 0.091933 -2.6481e-05
1:30163457 T C 0.029679 -5.2709e-05
1:30165211 G A 1.227238 3.8398e-05
1:30169059 T G 0.101287 6.8072e-05
1:30172734 G A 0.091108 -2.7935e-05
1:30174552 G A 0.611363 2.8863e-05
1:30175870 A G 0.056625 5.8417e-05
1:30176519 C T 0.168013 1.2628e-05
1:30183459 A G 0.764125 -9.9532e-06
1:30185088 C T 0.675516 3.4233e-05
1:30185662 G A 0.788841 -8.9166e-06
1:30191323 G C 0.026206 -2.5516e-05
1:30192312 T C 0.091913 -9.4809e-05
1:30205887 A C 0.039855 1.4803e-04
1:30211411 T C 0.041796 6.4240e-05
1:30211596 T C 0.052471 1.9299e-04
1:30230736 A G 0.042458 8.5748e-05
1:30235082 T G 0.085480 -7.7498e-06
1:30235555 G T 0.350515 -5.3425e-05
1:30235729 T G 0.041958 1.0710e-04
1:30239961 A G 0.039517 1.5463e-04
1:30244847 T C 0.041617 6.9359e-05
1:30245413 T C 0.874558 2.1336e-05
1:30254854 A G 0.085808 -2.0279e-05
1:30260419 T C 0.425826 2.6552e-05
1:30263751 G A 1.750613 -7.1064e-05
1:30276685 A C 0.065123 9.7339e-07
1:30277668 A G 1.117860 -8.3190e-06
1:30280555 G C 0.076609 7.3865e-07
1:30285848 A G 0.853214 -2.6531e-05
1:30292578 T C 0.822639 5.1151e-05
1:30295869 C T 1.965219 -4.8032e-06
1:30297711 C T 0.030471 -3.4813e-05
1:30300072 A G 0.096337 -2.9335e-05
1:30310877 T C 0.233376 -1.4146e-04
1:30314662 A G 0.020370 -5.3942e-06
1:30317505 G A 0.064224 2.3899e-05
1:30317978 T A 0.065343 -8.2108e-05
1:30318660 T C 0.032672 7.9787e-05
1:30319498 A G 0.115873 -3.0939e-05
1:30320043 A G 1.422698 -3.6588e-06
1:30324462 T C 0.389338 -4.0601e-05
1:30328390 G A 0.762073 -3.4480e-06
1:30333312 A G 0.032062 -1.8401e-05
1:30333898 T C 0.062718 -4.9854e-05
1:30345398 A G 0.148873 4.3667e-06
1:30347456 G A 0.729333 -1.8567e-05
1:30351688 A G 0.020221 -1.1912e-05
1:30363243 A G 0.625745 1.8821e-05
1:30365304 T G 0.044649 6.6686e-05
1:30369610 A G 1.744105 6.2689e-05
1:30370647 A G 0.120674 1.3808e-06
1:30370836 A G 0.468313 -3.7007e-05
1:30376346 T C 0.988753 5.6507e-05
1:30380003 C A 0.730310 -3.8987e-05
1:30380834 T C 0.124312 6.9902e-05
1:30394090 C T 0.569074 7.5363e-05
1:30396398 A G 0.067606 -3.1713e-05
1:30396938 A G 1.700479 8.4034e-06
1:30397369 T C 0.063899 -1.0575e-04
1:30398349 T C 0.485146 -1.0098e-04
1:30399154 T C 0.594508 1.4757e-05
1:30403470 T C 1.427118 -6.7519e-06
1:30405460 G A 1.259654 1.0100e-04
1:30406812 T C 0.050608 2.1247e-05
1:30410526 T C 0.066681 -6.5380e-05
1:30417560 T C 1.549434 1.0127e-05
1:30420310 C A 0.032987 2.7646e-05
1:30423655 A G 0.038186 5.4625e-05
1:30424009 A G 0.170727 -7.3831e-08
1:30424145 T G 0.291783 -2.8044e-05
1:30432219 C T 1.393379 4.7881e-05
1:30434860 G A 0.058790 -2.1418e-05
1:30441450 C T 0.056366 2.7203e-05
1:30445050 C T 1.393207 4.3846e-05
1:30462681 A G 0.036356 2.8017e-05
1:30463384 T C 1.238060 4.3280e-05
1:30465817 T C 0.059469 -2.1641e-06
1:30476727 C T 0.872361 -2.3617e-06
1:30483246 G A 0.020192 2.1273e-06
1:30485510 T C 1.446726 -4.5124e-05
1:30486128 C T 1.819877 2.3942e-05
1:30487208 A G 0.098992 -9.2684e-06
1:30502897 C A 0.053062 -3.7839e-05
1:30503454 G A 0.055188 -7.3142e-05
1:30507825 C T 0.077788 1.0343e-05
1:30509712 C T 1.356643 2.3307e-05
1:30521812 T C 0.317684 8.7039e-05
1:30522774 T C 1.048959 -1.1603e-04
1:30523979 T C 0.095740 1.8077e-05
1:30525355 A G 1.047787 2.1265e-05
1:30529226 G A 0.485107 4.1661e-05
1:30531982 T C 1.439017 8.8421e-06
1:30532342 T C 0.078307 -3.7290e-05
1:30533248 A G 0.029848 -7.8604e-06
1:30534361 C T 0.037060 -5.2775e-05
1:30535269 A G 0.472663 1.0683e-05
1:30538303 C G 0.111391 -9.2732e-07
1:30542925 G T 0.092510 3.9651e-05
1:30543026 A G 0.833155 3.7829e-07
1:30549770 G T 0.113043 -6.0780e-05
1:30552869 A G 0.411993 -2.8186e-06
1:30554342 C T 1.557828 1.4373e-05
1:30567596 A G 0.604580 2.9292e-05
1:30568723 A C 0.031309 1.7443e-05
1:30569871 A G 0.981093 -1.6888e-05
1:30573184 G A 1.814473 -2.8597e-06
1:30573429 T C 1.202587 5.7136e-06
1:30574015 A G 0.386602 2.5497e-06
1:30576573 C T 0.598653 -2.3960e-05
1:30576763 T C 0.024135 1.9475e-05
1:30577012 G A 0.058706 9.0724e-06
1:30578212 A G 0.622233 -4.4544e-05
1:30578618 G A 1.327574 -2.1545e-05
1:30582806 A G 0.090125 -2.6557e-04
1:30590082 T C 0.670657 3.7325e-05
1:30595566 T C 0.138353 1.1504e-04
1:30596560 A G 0.039855 1.5870e-05
1:30599096 T C 0.058803 1.9552e-05
1:30601155 G C 1.118230 8.0666e-05
1:30604836 A G 0.064600 -2.2574e-05
1:30606563 A G 0.188786 -1.2788e-04
1:30608333 T C 0.240663 3.3908e-05
1:30609989 T C 0.089992 -1.0148e-05
1:30610536 G T 0.812788 -1.4339e-07
1:30612157 A G 0.054155 2.7066e-05
1:30627712 T C 1.377254 4.9144e-05
1:30632801 C T 0.471134 1.0924e-04
1:30634242 C T 1.850400 -1.1300e-04
1:30635449 C T 0.026618 -2.8020e-05
1:30637247 T C 0.068995 3.5741e-05
1:30640243 C T 0.056028 -6.9151e-05
1:30642302 T C 0.120064 3.5711e-05
1:30655212 T G 0.144946 6.7284e-06
1:30656664 C A 1.707282 -1.4223e-04
1:30658727 C T 0.029257 5.7356e-05
1:30659586 A G 1.193405 3.2625e-08
1:30668405 A G 0.127383 -1.6041e-06
1:30670401 T C 0.101881 -5.3656e-06
1:30680744 T C 0.068482 4.5568e-05
1:30687427 C T 0.047401 1.0279e-05
1:30687698 A G 0.257619 -4.6249e-05
1:30692648 C T 0.351908 -8.6945e-06
1:30693904 C G 1.918311 -3.9094e-05
1:30716454 A G 0.226797 -4.3065e-05
1:30716942 T C 0.078372 -4.4356e-06
1:30720058 C T 0.137646 -9.3303e-05
1:30722611 A G 0.226693 -5.4274e-05
1:30726851 T C 0.026615 2.5317e-05
1:30727316 T C 0.064691 8.1423e-05
1:30733444 T G 0.040179 1.1677e-05
1:30734163 T C 0.143134 -7.2877e-05
1:30734602 C A 0.188403 4.9992e-05
1:30735051 A C 0.230763 -3.0577e-05
1:30738298 G A 0.201808 -3.1730e-05
1:30742381 G T 0.132251 9.7796e-06
1:30745210 G C 1.026664 1.3255e-04
1:30745268 T C 0.061195 -2.7952e-04
1:30753639 C T 0.457223 -1.7071e-04
1:30755532 A G 0.631805 -6.7757e-05
1:30758377 A G 0.076178 1.2002e-04
1:30760789 T C 0.034717 1.3419e-04
1:30762238 A G 0.551145 -1.5677e-05
1:30762830 T C 0.642013 -1.2208e-05
1:30770858 C G 0.040533 4.8258e-05
1:30771983 T G 0.056229 -2.2268e-04
1:30774769 G A 0.025034 1.0702e-04
1:30777089 C T 1.298366 1.2990e-06
1:30783875 A G 0.091725 -4.7678e-05
1:30787467 G T 0.628228 3.4027e-05
1:30793060 A G 0.062672 1.2560e-05
1:30793746 G A 0.210523 -2.2909e-05
1:30795525 A G 0.033045 -1.5335e-05
1:30795695 C T 1.230828 8.5296e-05
1:30802598 T C 0.834106 6.1888e-06
1:30803540 A C 0.054039 -2.7301e-04
1:30803864 A G 1.972710 3.4478e-05
1:30810980 T C 0.097145 9.5828e-06
1:30813508 T C 0.050364 2.3154e-06
1:30814675 T C 0.032113 6.1446e-06
1:30830957 C T 1.781629 9.1353e-05
1:30831123 A G 0.075707 6.4490e-05
1:30833484 A C 1.572187 6.5560e-05
1:30851428 A G 0.031828 1.0464e-04
1:30853336 A G 0.060173 3.6095e-05
1:30854069 C T 1.605446 -8.3673e-06
1:30863705 G A 1.358214 2.3380e-05
1:30865502 A G 0.049543 5.3972e-05
1:30868345 T C 0.246135 -5.2544e-05
1:30872734 T C 0.044551 3.9551e-05
1:30875309 G A 0.555397 3.4680e-05
1:30880742 G A 0.812691 -3.0106e-05
1:30885082 T C 1.692196 4.1768e-05
1:30886520 A G 0.376871 -7.3754e-05
1:30890587 C T 1.072604 -4.9432e-05
1:30891217 T C 0.349993 -1.0897e-04
1:30892426 C T 0.430672 -3.0206e-05
1:30893321 A C 0.591804 -4.6678e-05
1:30893720 T C 0.390711 -3.3597e-05
1:30893792 T C 0.411211 8.6620e-05
1:30917152 C T 0.519778 8.4938e-05
1:30918166 C T 0.293208 7.5121e-05
1:30925014 C T 1.721154 -1.9846e-05
1:30933386 A G 0.850728 5.1047e-05
1:30942106 C T 0.253555 -6.7274e-05
1:30948709 C A 1.022529 4.6968e-06
1:30949081 A G 0.033788 8.1784e-05
1:30951214 C T 0.714202 4.5213e-05
1:30958623 A G 0.261166 -8.5421e-05
1:30977721 T C 0.086710 5.4805e-05
1:30984574 T C 0.140587 8.7002e-05
1:30984757 T C 0.330534 -4.1499e-05
1:30987097 C T 1.011980 -1.4000e-05
1:30988530 T G 0.925945 8.4794e-05
1:30988841 C T 0.093121 -7.5248e-05
1:30991203 G T 0.479034 -4.3940e-06
1:30996940 C T 0.252156 -1.9589e-05
1:30998096 C A 0.383823 -5.4957e-05
1:30998149 G C 0.056392 -4.1411e-05
1:30998579 G A 1.243879 6.3783e-06
1:30999299 C T 0.028073 -1.9017e-05
1:31000635 C T 1.899482 3.2247e-05
1:31003561 T C 0.032451 6.0812e-06
1:31006621 G A 1.516032 1.9180e-05
1:31008616 G A 0.399263 6.2218e-06
1:31013182 C T 0.083546 -2.6777e-05
1:31017376 T C 1.495003 1.3059e-05
1:31017448 C T 0.022204 4.8605e-05
1:31027853 A G 0.047774 1.2840e-05
1:31028520 T G 0.086577 -6.3960e-05
1:31042877 T C 0.026424 4.6675e-05
1:31059864 C A 0.405252 1.9670e-06
1:31060824 T C 0.029838 -2.8138e-05
1:31063285 T C 1.482455 1.2067e-05
1:31063818 A G 0.357838 5.4668e-05
1:31073453 G A 0.123478 -4.1944e-05
1:31073926 G T 0.647674 5.4913e-05
1:31077465 A G 1.231133 1.0814e-05
1:31078347 C T 0.045220 2.6757e-05
1:31081173 C T 0.058144 -5.8677e-05
1:31086005 T C 0.025807 -2.2407e-05
1:31088967 C T 0.527840 1.0022e-04
1:31100185 C T 0.363923 -4.9692e-05
1:31103303 A C 0.047706 -1.2391e-04
1:31108321 C G 0.046898 7.8212e-05
1:31112243 T C 0.077733 -4.1431e-05
1:31113723 A G 0.814479 -1.5111e-04
1:31115380 G A 1.606469 -3.1204e-05
1:31116964 C A 0.047284 3.4181e-05
1:31118741 G A 0.594963 -1.8400e-04
1:31119073 G A 0.109035 -2.7371e-05
1:31119486 A G 0.028498 6.7367e-05
1:31125281 T G 0.564287 -2.1308e-04
1:31125802 G A 0.027332 3.4231e-04
1:31138789 T C 0.107184 5.6556e-04
1:31151219 A G 0.065402 -1.7156e-05
1:31151319 A C 0.982625 -1.6892e-05
1:31156610 A G 0.568237 -1.1911e-04
1:31158102 T C 0.413480 6.8093e-05
1:31163876 A G 0.285529 2.7666e-05
1:31167561 A G 0.548363 4.0484e-06
1:31174053 T C 0.456671 2.3932e-05
1:31179008 G A 0.225401 1.8638e-05
1:31179720 T C 0.093104 -4.5317e-05
1:31183057 T G 0.033519 7.2133e-05
1:31188901 G A 0.954261 2.3650e-06
1:31192330 T G 0.230270 1.6787e-05
1:31198094 A C 0.040900 7.8626e-05
1:31205279 T C 0.025443 -5.7671e-06
1:31207781 T C 0.963157 -7.2159e-06
1:31208042 T C 0.535163 -1.3227e-05
1:31208162 A G 0.027511 1.8907e-05
1:31212241 A C 0.454107 8.4705e-07
1:31212376 G A 1.307866 -2.6931e-05
1:31213854 A G 0.033853 1.6778e-05
1:31214971 C T 0.851708 -1.3651e-05
1:31219289 C T 0.105919 1.8256e-05
1:31220219 A C 0.076171 -1.1896e-04
1:31222316 G A 0.652549 8.9461e-05
1:31222529 A C 0.026849 -5.6410e-05
1:31223269 G A 0.078869 -4.2451e-05
1:31231680 T C 0.364741 -4.9082e-05
1:31232276 G A 0.085087 1.4705e-04
1:31241777 C T 0.596060 -1.7517e-05
1:31243913 C T 1.033636 -5.6529e-05
1:31245764 T G 0.068605 2.3384e-05
1:31251723 G A 0.036109 1.9678e-05
1:31254970 A G 0.067525 -1.0377e-05
1:31258724 T C 0.617517 2.7402e-05
1:31258827 C T 0.862818 -3.7836e-05
1:31260625 A G 0.029650 4.1352e-05
1:31262823 G A 0.035028 -7.3216e-05
1:31266717 A G 0.053662 5.9808e-05
1:31268508 A C 0.176244 -5.9369e-05
1:31268728 A C 0.295552 -4.2299e-06
1:31278481 G T 1.560425 3.8230e-05
1:31287831 T C 0.485831 5.1689e-05
1:31288343 T C 0.102095 -1.5952e-05
1:31288786 A G 0.286736 1.1272e-05
1:31290147 A G 0.230306 -4.2605e-05
1:31290280 C A 0.481439 -2.9160e-05
1:31291539 A G 0.301715 6.6656e-05
1:31292684 G A 1.908781 -6.2431e-05
1:31309717 G A 1.367185 1.0653e-04
1:31311418 G A 1.515425 -1.7394e-05
1:31312571 A C 1.745053 -9.8903e-05
1:31314613 G A 0.619293 1.2662e-05
1:31315318 C T 0.190990 -1.0771e-04
1:31316596 A C 0.027459 -4.0850e-05
1:31317692 C T 0.167520 1.0770e-04
1:31318133 T C 0.252221 1.3018e-05
1:31319403 A G 0.043516 -6.0350e-05
1:31319683 C A 0.791262 4.6738e-05
1:31320174 T C 0.143949 2.3271e-05
1:31323072 A G 0.032058 2.6796e-06
1:31326169 A G 0.067035 -1.7658e-04
1:31326527 G A 0.517350 -8.2222e-06
1:31327941 C T 0.617962 3.1066e-05
1:31331137 G A 0.415654 -8.2722e-04
1:31333599 T C 1.719171 8.4446e-06
1:31337739 A G 0.334433 1.2212e-05
1:31340436 T G 0.196657 3.1233e-05
1:31341480 C A 1.122014 -2.0042e-05
1:31344250 G A 0.399724 3.6485e-05
1:31347399 T C 0.384638 4.3298e-05
1:31349642 T C 0.082656 -3.6734e-05
1:31349647 T C 0.450715 -1.0676e-05
1:31349983 T C 0.029049 1.7816e-05
1:31350122 G T 0.064561 4.5662e-05
1:31350566 C T 1.368685 3.0827e-05
1:31354077 T C 0.171233 4.9895e-05
1:31356450 A G 0.105364 4.0629e-05
1:31357700 C T 0.376462 -4.0042e-05
1:31366222 T C 0.508103 -6.5156e-06
1:31366771 A G 1.126902 1.8050e-05
1:31367980 G C 0.239598 3.0306e-05
1:31369290 T G 0.040845 6.3858e-05
1:31369979 A T 0.032045 -1.4634e-05
1:31375569 A G 0.117233 -3.9801e-05
1:31377743 A G 1.355997 1.9415e-05
1:31382708 C T 0.026807 2.3960e-05
1:31383854 G A 1.381343 1.3978e-05
1:31416003 T C 0.049238 -3.9006e-05
1:31423361 G A 0.048784 -1.9497e-05
1:31438545 T C 0.841922 3.6829e-05
1:31438872 A G 0.033168 -6.3317e-06
1:31439860 A G 0.095678 -3.0219e-05
1:31447078 A C 0.035132 4.3279e-05
1:31448091 A G 0.120184 2.6645e-05
1:31452788 C T 0.029676 6.0975e-05
1:31462683 G A 0.055580 -2.1608e-05
1:31464327 T C 1.199179 1.0805e-04
1:31464385 A C 0.067599 2.7410e-05
1:31469062 T C 0.433999 -1.7379e-05
1:31480994 A G 0.058975 1.0791e-05
1:31490096 A G 0.367409 5.5626e-05
1:31496302 T C 0.116000 -1.5190e-04
1:31497986 C G 0.052610 -3.1381e-05
1:31500738 C T 0.703877 5.8318e-06
1:31503151 T C 1.445145 6.9637e-05
1:31519638 C T 0.023158 6.1279e-05
1:31522618 G A 0.053808 1.1387e-04
1:31556264 C T 0.374995 6.6545e-05
1:31584480 T C 0.042919 8.4410e-05
1:31585427 A G 0.029686 3.2856e-05
1:31593640 T C 0.259112 2.6572e-05
1:31597657 C T 0.242555 2.2983e-06
1:31603125 T C 0.384751 1.3154e-05
1:31622707 G A 0.262435 2.6276e-05
1:31628551 G A 0.102796 -2.8424e-05
1:31652004 T G 0.047888 3.8887e-05
1:31658678 G A 1.410114 -8.2976e-05
1:31673046 A C 1.598848 -6.7904e-05
1:31675090 C A 0.061978 -3.8309e-05
1:31681014 C T 1.479089 -1.2640e-04
1:31683500 G A 1.513033 -8.2874e-05
1:31683878 G A 0.067596 -7.0912e-06
1:31687774 C T 1.133731 -1.0802e-04
1:31689088 T C 0.827349 1.0441e-04
1:31691577 T G 0.337682 6.2710e-05
1:31692242 A G 0.424629 6.3115e-05
1:31695201 A G 0.075396 -5.3260e-06
1:31703318 C G 0.062130 -3.7205e-05
1:31706636 A G 0.484185 3.6359e-05
1:31707857 T C 0.401363 2.5386e-05
1:31710888 C T 1.257447 -3.4764e-05
1:31734353 T C 0.070258 6.1924e-06
1:31741816 G A 1.601370 -9.9161e-07
1:31747895 T C 0.044704 1.1298e-04
1:31749064 C T 0.043162 -7.5164e-06
1:31755974 C T 0.056937 2.4967e-05
1:31770588 A G 0.067768 -8.1820e-05
1:31770944 C T 1.239416 -2.8985e-05
1:31775789 T C 0.027290 -2.8070e-05
1:31775796 A G 0.031763 -8.5630e-06
1:31779131 T C 0.049063 1.0039e-05
1:31792220 G A 0.027167 4.6168e-05
1:31820225 A C 0.032681 -1.4395e-05
1:31835598 A G 0.059190 -1.6145e-04
1:31842320 C T 0.069800 2.0872e-05
1:31844441 T C 0.105737 7.1576e-07
1:31845154 T C 0.072260 9.6376e-06
1:31857998 G A 0.413665 1.8092e-06
1:31895931 G A 0.858592 3.1286e-05
1:31898687 T C 0.073474 3.4831e-05
1:31902279 A G 0.236706 1.0064e-04
1:31903634 C T 0.343329 1.6480e-04
1:31907102 G A 1.958221 -7.3010e-06
1:31910050 A G 0.021802 3.8210e-05
1:31918023 G T 1.428459 9.7631e-05
1:31920189 T C 0.025950 -3.1783e-07
1:31921872 T C 0.032691 6.5855e-05
1:31933446 C T 0.043136 -4.2351e-05
1:31934701 G A 0.084266 -1.3382e-06
1:31953000 A G 0.051520 -1.1932e-05
1:31954249 C T 0.702118 1.7396e-05
1:31959410 A C 0.024019 1.9289e-04
1:31961711 G T 0.041688 2.5490e-05
1:31973975 T G 0.184563 -6.4565e-05
1:31982383 T G 1.043123 1.7553e-05
1:31988568 A G 0.024658 -3.1062e-05
1:31991138 C T 0.154634 1.6070e-05
1:31991501 A G 0.029861 2.2235e-05
1:31994930 G A 1.185475 -1.2511e-05
1:31995042 G A 0.071861 1.0486e-05
1:32002727 T G 0.038271 -1.0772e-04
1:32009993 A G 0.073377 7.3280e-05
1:32012664 A G 0.036047 3.8767e-05
1:32018105 T G 0.088732 -7.2272e-05
1:32018261 G A 0.058047 -1.4162e-07
1:32019153 A C 1.021743 -1.1993e-06
1:32019454 T C 1.226904 4.3480e-06
1:32028531 T C 0.127500 -8.7919e-05
1:32035828 C T 1.813743 -7.3863e-06
1:32036927 C T 0.910696 -2.1273e-06
1:32039991 C T 0.145731 -8.3787e-06
1:32041829 T C 0.038985 -8.9124e-05
1:32042421 T C 0.146153 1.4306e-05
1:32042486 T C 0.041783 4.1696e-05
1:32045197 A G 0.020792 -1.3688e-05
1:32047632 T G 1.286860 -5.7453e-05
1:32048451 G A 0.022328 2.3961e-06
1:32052529 A C 0.029527 -3.8165e-05
1:32056510 G A 1.405940 -8.0021e-05
1:32061639 G A 0.207877 1.6185e-05
1:32061693 A G 0.146929 -2.0058e-06
1:32084904 T C 1.100407 -1.6611e-05
1:32085777 A G 0.020309 -1.8050e-04
1:32091410 C T 0.022519 3.5420e-05
1:32092525 G A 1.232620 -1.6512e-05
1:32096746 C T 1.243162 -2.1033e-05
1:32104206 C A 0.125906 1.4092e-04
1:32110087 A C 0.031977 1.0624e-05
1:32118912 A G 0.029082 7.0629e-05
1:32123324 T C 0.100784 2.8333e-05
1:32125668 T C 0.066058 1.4634e-05
1:32127911 T C 0.826735 2.8462e-06
1:32136501 A G 0.030507 2.0554e-05
1:32138045 A G 0.043191 -3.0007e-05
1:32140733 T C 1.150684 1.2116e-05
1:32143077 C T 0.118525 -6.2107e-06
1:32143138 A G 1.130538 5.1864e-06
1:32146065 G A 0.032042 7.9543e-05
1:32146764 T C 1.196069 -6.6420e-06
1:32147610 G A 1.876541 4.8002e-05
1:32149721 C G 0.048462 -6.5221e-05
1:32149982 T A 0.698463 1.2665e-05
1:32152518 T C 1.152537 -9.5375e-06
1:32155717 A G 0.064165 1.4219e-05
1:32156940 A C 0.245807 8.9602e-05
1:32157531 C T 1.039261 -3.8247e-05
1:32158374 C T 1.287629 7.1505e-06
1:32165495 T G 1.286253 1.3566e-04
1:32173360 A G 1.292507 1.1628e-04
1:32178489 C T 0.259796 1.5319e-04
1:32191798 C G 1.233146 9.0330e-05
1:32197257 A G 0.343108 1.3883e-04
1:32199004 T C 0.073951 -1.9530e-04
1:32209469 G A 0.082406 3.2648e-05
1:32221913 A G 0.255863 6.8963e-05
1:32241333 C T 0.942797 -4.4208e-05
1:32245883 T C 0.022295 -6.3972e-05
1:32253110 A G 0.027199 -3.3837e-05
1:32258636 A G 0.099619 -5.7260e-05
1:32259791 T C 0.042107 -2.4181e-05
1:32260034 G A 0.327636 3.2514e-05
1:32266026 G A 1.496035 1.0115e-05
1:32268337 A C 0.086976 8.5776e-05
1:32279629 A G 0.896405 -2.6336e-05
1:32280063 A G 0.065227 2.5037e-05
1:32280369 A G 0.036330 1.8267e-05
1:32280610 C T 1.385735 -1.3413e-05
1:32290304 T C 0.088635 8.7703e-05
1:32290373 C G 1.384274 -2.0834e-05
1:32292022 A G 0.052786 8.3119e-05
1:32297561 G A 0.806232 -4.7954e-05
1:32300966 G A 0.059426 -3.5216e-05
1:32302990 T C 0.057651 6.1028e-06
1:32311328 T C 0.232828 -8.8053e-06
1:32311335 A C 0.389532 4.5729e-05
1:32313808 A G 0.049420 8.9652e-05
1:32315147 T C 0.603668 -1.5062e-05
1:32327437 C A 0.477168 -4.2930e-05
1:32328622 G A 0.062500 9.3796e-05
1:32337534 G A 0.043691 -8.7145e-05
1:32342268 A G 0.437852 2.8288e-05
1:32345980 C T 0.208332 -1.7362e-05
1:32371408 C A 0.079073 4.0728e-05
1:32372881 T C 0.265587 -3.1304e-05
1:32386834 T C 0.089524 3.1117e-05
1:32390324 T C 1.421328 1.8937e-05
1:32396003 T C 0.087632 -5.7536e-05
1:32396615 T C 0.087694 6.8688e-05
1:32398472 C A 0.149288 8.5608e-05
1:32411341 A C 0.034265 -3.9823e-05
1:32422077 T C 0.029527 4.5036e-05
1:32426454 G A 0.042399 -4.8236e-06
1:32428260 A C 0.207085 -8.2920e-05
1:32430368 G A 0.062117 1.5891e-06
1:32437268 C T 0.293461 1.1351e-04
1:32438231 G A 0.286782 1.4419e-04
1:32438515 C T 0.101196 -4.6224e-05
1:32443326 C G 0.100372 -1.1910e-04
1:32443329 A G 0.111482 -1.8706e-05
1:32445498 A C 0.053282 2.7983e-05
1:32446282 G A 0.033331 -6.1010e-05
1:32453108 A G 0.056064 2.1672e-05
1:32466048 C T 0.058232 -4.3059e-05
1:32475236 T C 0.031821 -1.2325e-05
1:32480657 A G 1.879631 7.3677e-06
1:32502361 A G 0.242153 5.4046e-05
1:32509859 G A 0.027686 9.1401e-05
1:32522327 A G 0.042730 -4.8622e-05
1:32524691 A G 0.053428 -5.5376e-05
1:32538782 A G 0.244756 8.3520e-05
1:32543318 C T 0.127139 8.1706e-05
1:32550853 C G 0.024145 -1.1189e-04
1:32571986 T C 0.030698 3.3070e-05
1:32572611 T C 0.168493 1.5718e-04
1:32575593 A C 0.022123 -4.0269e-05
1:32581335 G A 0.127532 9.4448e-05
1:32593237 C G 0.063172 -3.0110e-05
1:32604173 T G 0.075165 -9.7261e-05
1:32616032 T C 0.059254 -2.3752e-05
1:32627383 G C 0.598539 5.3300e-05
1:32639057 C G 0.450059 -6.5180e-05
1:32639637 T C 0.046521 -6.3229e-05
1:32650895 G C 0.041403 8.2892e-07
1:32652400 T C 0.029088 3.3294e-05
1:32653818 A G 0.039351 4.5483e-06
1:32656741 T C 0.030818 2.2717e-05
1:32657287 G T 0.049741 3.2140e-05
1:32660473 T C 0.099729 -1.2722e-04
1:32663442 T C 0.056930 -4.0218e-05
1:32667609 T C 0.033120 -1.8865e-05
1:32669645 T C 0.024992 6.5830e-05
1:32671234 T C 0.033444 -2.3183e-05
1:32672932 A G 0.106986 1.3633e-06
1:32682947 C T 0.030345 -3.7959e-05
1:32682962 A C 0.127438 8.3378e-05
1:32686594 G A 0.144056 4.1072e-05
1:32697934 A G 0.108817 -1.8491e-05
1:32699227 C T 1.919544 1.0160e-04
1:32705115 T C 0.076473 2.8323e-05
1:32712395 T G 0.029978 1.7930e-06
1:32715641 T G 0.371820 4.2107e-06
1:32718415 G C 0.050848 6.2910e-05
1:32729702 T G 0.285405 4.1801e-05
1:32743866 A G 1.017517 3.8918e-06
1:32751510 G A 0.168782 7.2092e-05
1:32756439 C T 0.593833 3.5011e-06
1:32762321 G A 0.068820 2.9360e-05
1:32762733 C A 0.032350 4.9262e-05
1:32789439 A G 0.028715 2.8382e-05
1:32795632 C T 0.060144 -2.0815e-05
1:32799203 C T 0.060874 -1.6340e-04
1:32803782 G A 0.141713 -9.2078e-05
1:32810683 T C 0.057216 1.8758e-06
1:32814196 A G 0.047297 -6.1227e-05
1:32816930 A G 0.026872 1.8438e-04
1:32831543 T C 1.727980 2.0669e-05
1:32833764 T C 0.048985 2.5084e-06
1:32841193 C T 0.059199 -9.9650e-05
1:32842319 C T 0.069281 4.6315e-05
1:32857145 G T 0.030776 -2.6752e-05
1:32862797 T C 0.076885 -1.0948e-04
1:32875280 C A 0.154959 1.3536e-04
1:32879586 C T 0.257148 1.9006e-05
1:32879970 G C 0.057404 2.7776e-05
1:32887031 T C 0.139545 9.9686e-05
1:32889544 G A 0.091047 3.7875e-05
1:32903765 C T 0.286918 -1.5433e-06
1:32923077 T C 0.022850 -4.7652e-05
1:32932434 G A 0.189279 3.4923e-05
1:32947097 T C 0.039549 -9.3092e-06
1:32952494 C A 0.097029 -4.3757e-05
1:32958483 A G 0.160100 -4.6577e-05
1:32963106 A G 0.117373 8.7787e-05
1:32973271 A G 0.144468 -2.6876e-04
1:32973788 T C 0.079875 -3.0854e-05
1:32975573 C G 0.278524 7.5474e-06
1:33001090 G A 1.835882 5.9009e-05
1:33006437 A G 0.029702 1.0606e-05
1:33029653 T C 0.034467 -2.7376e-05
1:33030461 G A 0.359370 3.6508e-05
1:33034616 G A 0.337354 -1.6308e-05
1:33043475 T C 0.137094 -7.0182e-06
1:33045559 A G 0.213116 -1.0136e-04
1:33068754 C T 0.854467 5.3097e-05
1:33070778 A G 0.106857 1.4053e-05
1:33082821 T C 0.068070 1.0590e-04
1:33098518 C T 0.034512 1.0849e-05
1:33099798 G A 0.423168 2.0334e-06
1:33116359 G A 0.036654 5.2377e-07
1:33123776 T C 0.080969 -2.2353e-05
1:33137199 T C 0.102244 4.3867e-05
1:33139360 G A 0.109246 -1.8381e-05
1:33146501 G A 1.933582 -6.7442e-05
1:33150598 C T 1.929921 -7.9095e-05
1:33152172 A G 0.175998 -5.1324e-05
1:33152342 A G 1.148357 -2.3708e-05
1:33155093 A G 0.044528 3.3725e-06
1:33160644 G T 0.070965 4.2245e-05
1:33161806 T C 1.931031 -7.3482e-05
1:33176208 G A 0.090440 3.7398e-05
1:33178252 T C 0.044749 -1.5774e-05
1:33179156 G A 1.751882 -3.2154e-05
1:33182479 A G 0.053357 5.2555e-05
1:33187046 T C 1.936260 -5.7891e-05
1:33190621 A C 0.054211 5.3713e-05
1:33190697 T C 0.035823 4.3740e-05
1:33199754 A G 0.025223 2.9362e-05
1:33203461 C T 0.059900 2.2332e-05
1:33212012 T C 0.169298 2.1226e-05
1:33215947 T C 0.077496 -9.7586e-07
1:33223737 A G 0.183109 1.0735e-05
1:33225791 A G 0.029695 -3.1471e-05
1:33229127 G A 0.378487 -7.7343e-05
1:33229962 A G 0.317837 -6.3034e-05
1:33231403 T G 0.336039 -3.8774e-05
1:33257919 G A 1.185654 -1.8150e-05
1:33261029 G A 0.103682 -9.5036e-06
1:33282392 A G 0.251721 1.3584e-04
1:33283287 A G 0.064821 -3.8179e-05
1:33285568 T C 0.047446 5.4728e-05
1:33289388 G A 1.229312 -1.9372e-05
1:33298822 G T 0.777322 2.5966e-05
1:33320601 G A 0.229592 -1.1746e-05
1:33321877 C A 0.098746 -4.1398e-06
1:33328165 A G 1.209039 -6.2777e-06
1:33328982 A G 0.058550 -2.6708e-06
1:33331919 C T 0.183602 9.2123e-06
1:33332898 T C 0.195534 1.4021e-04
1:33342304 T C 0.353797 -6.8288e-05
1:33348442 A G 0.945721 1.0197e-05
1:33355923 T C 0.396108 -8.1950e-05
1:33356620 C T 0.045213 1.8842e-05
1:33361287 A G 0.062909 3.5789e-05
1:33376682 A T 0.400584 -6.4617e-05
1:33385720 C T 0.030682 -3.5415e-05
1:33388435 T C 0.400201 -5.2622e-05
1:33394724 C T 0.183625 -1.3046e-04
1:33400355 C T 0.031877 2.3183e-05
1:33401773 C T 0.418819 -6.9635e-05
1:33408138 G T 0.147876 -5.2716e-06
1:33409551 T C 0.581295 -5.1696e-05
1:33410040 G A 0.063120 -1.0558e-05
1:33428241 C T 0.060326 3.5897e-05
1:33443379 C G 0.162369 1.1692e-06
1:33444135 T C 0.468232 -1.3806e-04
1:33444571 G T 0.034879 4.1908e-05
1:33445837 T C 0.185125 -2.1402e-05
1:33448220 G A 0.564024 -4.9983e-05
1:33448347 G T 1.876752 1.0548e-06
1:33448509 A G 0.334442 7.4189e-05
1:33450632 T C 0.139821 -3.8829e-05
1:33454264 A G 0.022561 -3.3094e-05
1:33457879 T C 0.065889 1.7036e-05
1:33463006 A G 0.526383 -2.1245e-04
1:33476811 C T 0.105458 2.4121e-05
1:33478877 T C 0.031717 6.7853e-05
1:33483740 A G 0.069427 6.2572e-06
1:33484455 A G 0.058677 9.3876e-05
1:33497070 A G 1.881900 -4.3788e-05
1:33497377 C T 0.020990 -1.6986e-05
1:33511655 C T 0.564683 -1.8541e-04
1:33513291 A C 0.024178 7.7845e-05
1:33531257 T C 0.021123 -4.1854e-05
1:33546596 G A 0.554167 -6.8017e-05
1:33550494 T C 0.040007 -2.7236e-06
1:33563281 T C 0.074126 -4.6104e-05
1:33568052 A G 0.177322 2.5069e-06
1:33568619 C T 0.042036 -1.3970e-04
1:33596018 T C 0.032305 -7.5598e-06
1:33597788 G A 0.477476 -5.7415e-05
1:33600115 G A 0.313816 -4.2502e-05
1:33610468 A G 0.371950 3.1654e-05
1:33616957 T C 0.089933 3.5031e-05
1:33626833 A G 0.085162 -2.1683e-04
1:33638425 T C 0.476311 2.6679e-05
1:33648363 T C 0.031020 1.2399e-05
1:33655859 T G 1.583534 -1.7043e-05
1:33658887 C G 0.138759 2.4959e-05
1:33659069 T A 0.250316 -4.7558e-05
1:33659770 C T 0.118730 -4.1678e-05
1:33666925 T C 0.193706 -3.2956e-06
1:33678566 T C 1.537406 -7.8821e-06
1:33687320 C T 0.058313 -5.5640e-05
1:33687608 T G 0.043737 -9.8937e-06
1:33690886 A G 0.098827 -5.7820e-05
1:33694424 A G 1.463282 -2.8070e-06
1:33714603 A G 0.499427 -3.6675e-05
1:33720846 C T 0.128691 -2.1030e-05
1:33732192 T G 1.391701 1.9539e-05
1:33732772 T G 1.006417 -2.1094e-05
1:33733980 A T 0.516084 -2.6601e-05
1:33737713 C G 0.112079 -5.6269e-05
1:33739855 G T 1.051085 1.8401e-05
1:33743256 C A 0.471137 -1.1883e-04
1:33745349 G C 0.053509 -1.6003e-05
1:33751047 T C 0.041448 3.4329e-05
1:33766791 T C 0.048664 1.0076e-04
1:33770515 G A 0.051432 3.7093e-05
1:33776184 G A 0.095584 8.4882e-06
1:33781206 C T 0.053974 9.0352e-05
1:33781593 G C 0.238637 8.3639e-06
1:33781657 T C 0.070303 3.0960e-06
1:33788884 A G 0.347636 -6.6935e-04
1:33790496 A G 0.494997 -4.2847e-04
1:33796879 A G 0.026566 2.7521e-05
1:33798204 T G 0.042149 -2.9851e-05
1:33798565 T C 0.081537 2.1190e-04
1:33798726 C G 0.613398 7.4459e-05
1:33800684 C T 0.062049 2.3965e-05
1:33801138 T C 0.565180 7.1408e-05
1:33808043 G A 0.035577 -5.7712e-05
1:33809437 G A 0.410902 5.3307e-05
1:33827771 C T 0.029923 -7.9509e-05
1:33832933 A G 0.117639 3.5654e-05
1:33833211 A G 0.214483 8.0478e-06
1:33837334 A C 0.655915 4.2073e-05
1:33844786 T C 0.112884 3.7536e-06
1:33857107 T C 0.251400 -1.2963e-05
1:33860966 G T 0.046375 9.8569e-05
1:33871246 C T 0.120255 1.4993e-05
1:33887888 T C 0.021811 -2.6827e-05
1:33889930 G A 0.040212 5.7057e-05
1:33890480 T C 0.480326 -9.0929e-04
1:33894387 G A 0.140405 -3.7268e-06
1:33895130 A G 0.044483 -8.8199e-05
1:33895718 C A 0.069595 -1.3681e-04
1:33897445 C T 0.167935 5.2861e-05
1:33899702 C T 1.287518 -4.1109e-05
1:33908833 A G 0.388549 4.7151e-05
1:33911068 C T 0.041737 6.4401e-05
1:33911934 G A 0.082621 -9.1715e-06
1:33920586 A G 0.325108 -1.3473e-04
1:33921878 T C 1.134400 -6.1413e-06
1:33922453 T C 0.162612 1.2957e-05
1:33925967 T C 0.983580 1.3647e-05
1:33927233 A G 0.073864 -2.6364e-05
1:33935287 C T 0.354241 -1.6332e-05
1:33935841 G A 0.064052 -7.1133e-05
1:33944993 G A 0.103504 1.7857e-04
1:33949843 A G 0.059569 -7.1871e-06
1:33952287 C T 0.073101 -7.2385e-05
1:33952656 C T 0.227715 -8.6980e-05
1:33964984 A G 0.366075 -8.9325e-06
1:33966111 C A 1.581980 -1.8680e-05
1:33971943 G T 0.094289 1.1215e-04
1:33984723 G T 0.062773 -4.6141e-05
1:33984970 T G 0.729704 -9.5574e-06
1:33986179 A G 0.117269 -4.5353e-05
1:33988036 T C 0.026346 6.1722e-06
1:33988251 C T 0.196978 -4.2710e-05
1:33993323 T C 0.034571 -6.8489e-05
1:33994201 A G 1.175767 -4.7804e-05
1:34001335 T C 1.370727 -2.6180e-05
1:34004912 A G 0.441880 -9.4628e-06
1:34005106 C T 0.123332 -5.4089e-05
1:34012652 A G 0.031958 5.4904e-05
1:34022746 C A 0.031769 -1.0413e-05
1:34026613 T C 0.024028 4.3755e-05
1:34026673 C T 0.164336 2.2456e-05
1:34033512 C G 0.427031 3.8460e-06
1:34034691 G T 0.093010 5.8238e-05
1:34035114 C T 0.058313 -1.3915e-05
1:34035481 A G 0.106675 -3.3797e-05
1:34036264 C T 0.155520 -7.6643e-05
1:34037669 C T 1.292127 -1.0571e-06
1:34038413 C A 0.923968 9.4169e-05
1:34038620 A G 0.916318 1.0070e-04
1:34040023 C T 0.533878 -1.0509e-04
1:34040483 G A 0.335591 2.2121e-05
1:34044525 T C 0.057839 1.1278e-05
1:34044616 G A 0.412340 -7.1702e-06
1:34046034 A G 0.055687 3.9934e-06
1:34047213 C A 0.021974 3.2665e-06
1:34047990 T C 1.278401 -5.4217e-04
1:34048281 A G 0.158639 -1.6473e-05
1:34050753 C T 0.109982 1.1045e-04
1:34054229 G A 0.372875 6.0595e-05
1:34054792 T C 0.616466 -7.4203e-05
1:34058911 C T 0.091384 8.3610e-05
1:34060822 T C 0.024184 -6.9718e-05
1:34061741 C G 0.292523 -8.6625e-05
1:34070372 G A 1.464217 3.4154e-05
1:34071525 T C 1.154225 7.5783e-05
1:34081194 G C 0.050429 2.0336e-05
1:34081408 A G 0.064175 -1.5275e-04
1:34091591 C T 0.217592 8.6108e-05
1:34094584 T G 1.905503 1.7962e-05
1:34096755 A G 0.166770 3.4754e-05
1:34100394 A G 0.370373 6.0863e-06
1:34104247 G A 0.023993 -1.4567e-05
1:34109053 A G 0.198416 5.0080e-05
1:34111097 C T 0.172242 3.4699e-05
1:34119049 T C 0.052445 -8.2605e-05
1:34127109 G A 0.021422 -2.9380e-05
1:34128051 C T 0.054204 -3.7129e-05
1:34134505 A G 0.064662 8.8836e-05
1:34136452 T G 0.337013 5.8708e-06
1:34149074 A G 0.381593 -7.7668e-06
1:34151260 C T 0.260192 5.5990e-05
1:34153088 T G 0.044512 1.6505e-04
1:34155501 A G 1.125753 -3.7370e-06
1:34167109 C G 0.142985 6.6141e-05
1:34173820 T C 1.667684 -1.0953e-05
1:34179436 G A 0.771113 2.5711e-05
1:34180842 T G 0.247959 5.5452e-05
1:34184776 A C 0.096785 4.3144e-05
1:34184790 T C 0.102215 1.3436e-05
1:34186193 T C 0.064824 5.2938e-07
1:34189429 T C 0.514195 -5.2994e-05
1:34189917 T C 1.301345 -2.0186e-04
1:34194958 A G 0.069469 2.0710e-05
1:34195422 T C 0.110167 6.2766e-06
1:34196267 A G 0.034804 6.0438e-05
1:34198988 C T 0.042133 -1.3490e-05
1:34201152 C T 0.090037 3.0248e-05
1:34205845 T C 0.070848 9.1774e-05
1:34206861 G A 1.950460 -8.6809e-06
1:34208142 G C 0.870634 -4.9006e-05
1:34208399 T G 0.977578 -2.1814e-05
1:34211677 G A 0.141619 3.8757e-05
1:34220298 C A 0.409588 -9.6362e-04
1:34221216 A C 0.167344 9.1320e-05
1:34222115 C T 0.058005 -3.9864e-05
1:34226001 G T 0.452640 1.6248e-04
1:34229130 C G 0.203009 -1.0409e-05
1:34231789 C T 0.101897 2.6632e-05
1:34232006 G C 0.257424 6.0109e-05
1:34236593 C T 0.044457 -9.8040e-05
1:34237912 A G 0.041552 1.1388e-04
1:34238283 C T 0.501865 1.3396e-04
1:34240338 A G 0.101229 3.1387e-06
1:34244450 G C 0.176050 2.2699e-05
1:34246222 T C 0.595940 -8.5545e-05
1:34248064 A G 0.241747 -1.5217e-06
1:34249160 G C 0.372388 1.7805e-04
1:34249330 C T 0.122164 -1.1011e-05
1:34254967 G A 0.635106 5.5489e-05
1:34255072 C T 0.187111 -1.1944e-04
1:34256734 C T 1.889382 4.3712e-05
1:34257471 T C 1.262393 5.3185e-05
1:34264138 G A 0.132287 2.4738e-05
1:34270498 A G 1.364050 -4.4213e-06
1:34273967 A G 0.033834 1.8697e-05
1:34274228 C T 0.044496 3.0585e-05
1:34278771 T G 0.064960 -3.4722e-05
1:34279849 C T 0.243139 -5.5184e-06
1:34283222 C T 1.144868 -6.5905e-06
1:34283720 T C 0.051734 -1.7981e-06
1:34285342 A G 1.035943 -1.3686e-05
1:34288842 C T 1.151246 -1.4393e-06
1:34288935 C A 0.116779 2.4260e-05
1:34289132 G A 1.936309 6.1894e-05
1:34303521 A G 0.036927 1.5258e-05
1:34314519 T C 0.301436 -2.6862e-05
1:34318524 C T 1.043500 1.6795e-06
1:34320638 A G 0.039141 -1.6405e-07
1:34327943 C T 0.043853 6.6216e-06
1:34329897 C T 1.890949 5.9312e-05
1:34330067 C A 1.511346 2.2820e-05
1:34330137 A C 0.020296 -3.3860e-05
1:34332530 C T 0.020896 3.5872e-05
1:34336265 A C 0.056025 -3.8450e-06
1:34337704 A G 1.086853 -1.3118e-05
1:34340467 G A 0.275684 -3.0656e-05
1:34342399 G T 0.137467 8.1082e-05
1:34345005 G A 0.043879 1.4304e-05
1:34346184 C T 0.058618 -5.9364e-06
1:34349737 T C 0.107658 -5.1745e-05
1:34352741 C T 0.092523 -2.7603e-05
1:34359858 C G 1.462163 -6.0349e-05
1:34360686 T C 0.031208 -1.5722e-06
1:34361301 T C 0.102569 -9.5509e-05
1:34363864 T C 0.054061 -2.9391e-05
1:34370967 C T 0.875938 6.2042e-06
1:34372123 C T 0.462588 -4.1593e-05
1:34372643 T C 0.036132 -3.6664e-05
1:34373977 G A 0.086769 8.5680e-05
1:34375199 C A 0.415326 -5.1955e-06
1:34379845 A C 0.042049 -5.8997e-05
1:34381408 C T 0.285113 -4.2562e-05
1:34381854 G A 1.238991 -8.9781e-05
1:34382005 G A 0.134368 2.8440e-04
1:34382520 A G 0.189331 7.6706e-06
1:34383108 G C 0.288207 -2.6464e-05
1:34385826 A G 0.028790 5.5370e-05
1:34394229 C T 0.158295 -7.0513e-05
1:34395835 G A 0.264879 -7.4229e-06
1:34400715 G A 0.972405 -4.0753e-05
1:34402352 T C 0.059910 4.0971e-05
1:34405264 C A 0.138048 -6.1475e-05
1:34406684 G A 0.068872 -2.5301e-05
1:34408609 C T 0.032019 3.5594e-05
1:34410093 A C 0.038277 1.0366e-04
1:34415050 T C 0.049430 -2.7148e-05
1:34415927 A G 0.031425 -9.5149e-05
1:34418942 G A 0.687132 2.8130e-06
1:34419276 A G 0.031915 1.2515e-04
1:34420683 G A 0.061939 -4.2826e-05
1:34421567 G A 0.031283 2.9885e-05
1:34422163 C T 0.181840 -1.7777e-05
1:34424393 C T 1.067492 -2.7992e-05
1:34424462 T C 0.634739 -2.7451e-05
1:34428082 G A 0.094805 -3.3970e-06
1:34428130 G T 0.028705 3.3289e-05
1:34436438 A G 0.066074 -9.7293e-06
1:34440316 C T 0.848086 -4.5344e-05
1:34441384 C T 0.081390 -6.4075e-06
1:34441463 A G 0.021097 -8.8024e-05
1:34446766 G T 0.030643 -2.1118e-05
1:34451360 T C 0.243863 -3.6545e-06
1:34451877 G A 0.036125 1.9260e-05
1:34452372 G C 0.148714 -3.5481e-05
1:34460711 T C 0.091199 2.6455e-05
1:34461027 T C 0.084555 -4.6398e-05
1:34465384 C T 0.083854 -6.7116e-05
1:34470308 G A 0.951898 5.0692e-06
1:34473786 A G 0.204638 1.1240e-04
1:34475200 A G 0.598458 -8.0886e-05
1:34476726 T C 0.047625 1.8572e-05
1:34492628 A C 0.221575 5.5389e-05
1:34495464 C T 0.108275 -1.9154e-06
1:34502161 A G 0.440299 -4.0172e-05
1:34503535 C T 0.106678 2.3556e-05
1:34516663 G T 0.253555 -7.1702e-05
1:34521308 G A 0.469664 -2.1380e-05
1:34521566 C G 0.120687 1.1994e-04
1:34523335 T C 0.730168 -8.6505e-06
1:34526609 G T 0.096856 2.2380e-05
1:34526763 A G 0.040189 5.1632e-05
1:34528359 C T 0.056797 6.1032e-05
1:34536489 A G 0.038446 -2.5635e-05
1:34538145 C T 0.032792 -1.0886e-04
1:34539107 C T 0.150840 -3.9966e-06
1:34539358 A C 0.062500 1.3063e-05
1:34540942 G C 0.040195 -1.3921e-05
1:34548951 C G 1.373343 1.3705e-05
1:34549238 T C 0.024752 4.5761e-05
1:34556489 C G 0.237482 -1.1277e-05
1:34564086 T G 0.916428 -2.9355e-05
1:34566862 G C 0.034217 5.2049e-05
1:34568402 A G 0.060900 -3.8054e-06
1:34574824 T C 0.052737 5.3925e-06
1:34577949 A C 0.097882 5.0984e-05
1:34579507 A G 0.053828 1.4743e-04
1:34596068 G A 0.783908 -2.9634e-05
1:34600411 A G 1.629543 -2.0160e-04
1:34603218 G C 0.027797 1.1305e-05
1:34606617 T C 1.696496 -5.8012e-05
1:34609144 C T 0.029264 -3.1409e-05
1:34609786 T G 1.951674 -2.9453e-05
1:34612026 A C 0.814645 -6.7512e-06
1:34614290 T C 0.064457 -6.0014e-05
1:34614520 A C 1.740116 -2.2302e-05
1:34617472 T C 0.612986 -3.0925e-05
1:34620023 G A 0.121174 -5.0019e-05
1:34620770 C T 1.496844 -1.0937e-04
1:34621822 T C 0.067385 5.4434e-05
1:34622725 T C 0.107869 8.1828e-05
1:34623220 T C 0.038183 1.1332e-04
1:34626053 G C 0.123043 2.0657e-04
1:34627949 C T 1.715143 -5.4497e-05
1:34629297 A G 0.127720 -4.5233e-05
1:34631709 C T 1.440468 -3.7003e-05
1:34633204 C A 0.191941 -3.8947e-05
1:34636192 G T 0.041705 -3.9234e-06
1:34637199 C T 0.386842 1.0267e-05
1:34640262 A G 0.295347 -5.4195e-06
1:34643450 A G 0.065155 -6.7807e-06
1:34643837 G A 0.263341 -6.1997e-04
1:34649634 T G 0.030640 4.5074e-06
1:34651502 G A 0.726812 1.3739e-05
1:34652626 A G 0.037690 -1.8266e-05
1:34653278 A C 0.353190 -6.9106e-05
1:34653468 G A 0.712683 2.6269e-05
1:34657007 C T 0.144543 1.7086e-05
1:34657611 T C 0.023077 -1.2851e-04
1:34662919 C A 0.037894 -3.7442e-05
1:34663180 A G 0.384933 6.5398e-06
1:34663208 G C 0.534196 6.6462e-06
1:34663411 G C 0.476097 8.8947e-06
1:34664839 T C 0.033029 -1.5134e-05
1:34665219 A G 0.120356 6.3813e-05
1:34669080 G A 0.041354 -1.0965e-04
1:34669698 T G 0.069229 3.2312e-05
1:34672172 C A 0.381019 7.1869e-06
1:34674814 C T 0.501751 1.1531e-05
1:34674928 T C 0.549337 1.6234e-05
1:34676964 C A 0.050608 3.5139e-05
1:34678040 G T 0.025596 1.5502e-05
1:34679066 A G 1.042318 -1.0573e-05
1:34680487 T C 0.035301 -4.3920e-05
1:34684463 A G 1.471478 1.5036e-05
1:34684797 G A 0.043743 2.6826e-05
1:34691983 T C 0.339353 -1.3623e-06
1:34700889 A C 0.046729 -1.3417e-04
1:34710182 C T 0.051231 -5.2885e-06
1:34712112 C A 0.186602 6.2140e-06
1:34715170 T C 1.603655 2.3542e-05
1:34726167 A G 1.078456 2.0112e-05
1:34726806 A C 0.042428 1.4402e-04
1:34727439 T C 0.105295 -3.7565e-05
1:34729713 A G 0.035164 1.2842e-05
1:34743076 G T 1.424872 6.4051e-06
1:34749535 C G 0.029851 7.7632e-05
1:34750936 C T 1.557633 1.2690e-06
1:34754344 C T 0.448203 -5.6553e-06
1:34763961 T C 0.134011 4.5090e-06
1:34782459 G A 0.114134 -7.1335e-05
1:34784542 T C 0.102903 3.7991e-05
1:34790866 G T 1.224798 -1.8272e-05
1:34792758 T C 0.052812 -3.5884e-05
1:34793830 G T 1.086873 -5.8318e-05
1:34794588 C G 0.490384 9.8082e-05
1:34795754 G T 1.038196 -2.4028e-05
1:34800556 C T 0.828871 -4.4002e-05
1:34800719 C T 0.026102 -3.7980e-05
1:34800936 A G 0.031396 -1.4954e-05
1:34805625 A C 0.438809 5.7310e-05
1:34809903 A G 1.178357 5.4584e-05
1:34812189 T C 0.320745 -1.9586e-05
1:34813617 T G 0.306380 -1.0386e-04
1:34825385 G A 0.418683 -8.0534e-05
1:34829829 G A 0.078012 9.0085e-05
1:34832080 A G 0.027888 -2.9567e-05
1:34832241 C T 0.723111 5.0737e-06
1:34833473 A G 0.022681 4.1808e-05
1:34835285 A G 0.065405 -1.4056e-04
1:34838655 G A 0.367481 -6.9743e-05
1:34848132 A G 0.222425 1.0164e-04
1:34853136 T G 0.040630 -1.9373e-05
1:34858718 A G 0.217362 1.2711e-05
1:34871092 T C 0.031357 3.6451e-05
1:34874401 C T 1.297084 -1.0483e-05
1:34874905 A G 0.899966 5.0082e-05
1:34878397 A G 0.071666 2.4927e-05
1:34879232 T C 0.095477 4.7178e-05
1:34880261 T C 0.242880 -2.9009e-05
1:34882644 T C 0.102942 5.2262e-06
1:34883889 T C 0.259829 1.0263e-04
1:34884015 T C 0.053435 -1.6036e-04
1:34884836 G A 0.067797 -3.1652e-05
1:34886997 A C 0.886240 -1.2510e-05
1:34888093 A G 0.076824 -4.4997e-05
1:34890164 T C 0.426956 -2.4218e-05
1:34890702 A G 1.243308 -2.4895e-04
1:34893995 C T 0.060754 -1.0763e-04
1:34896656 C T 1.159762 -2.4763e-05
1:34898332 T C 0.255762 7.5662e-05
1:34902736 T G 0.200860 3.3507e-05
1:34904106 G A 0.030624 -2.6534e-05
1:34914724 A G 0.186851 -1.8221e-04
1:34916427 T C 0.037479 -2.1083e-05
1:34918669 G C 0.052016 1.5304e-04
1:34918705 C A 0.066914 2.4850e-04
1:34921613 C T 0.452838 3.4658e-06
1:34922823 T C 0.395806 2.3807e-04
1:34924352 T C 0.245924 -4.3753e-05
1:34925930 A G 0.044145 -7.5742e-05
1:34928321 A G 1.273370 1.2469e-05
1:34929148 T C 0.044042 5.5483e-05
1:34938380 A G 0.062513 2.0954e-05
1:34938475 A G 0.034824 -1.3977e-05
1:34939339 G A 0.451020 -1.7974e-04
1:34939967 C T 1.502939 -6.5889e-06
1:34942073 T G 0.102478 -4.0166e-07
1:34943209 T C 1.136195 -7.8355e-05
1:34944310 A G 0.058365 2.6216e-05
1:34946501 T C 0.030676 5.1302e-05
1:34958515 A G 0.241361 -1.6076e-05
1:34967830 G T 0.184579 -3.4751e-05
1:34970041 A C 0.063805 -7.4677e-06
1:34981177 T C 0.141567 3.9167e-05
1:34983309 T C 0.916506 8.0517e-06
1:34989237 A G 0.508801 3.0452e-05
1:34993991 T C 0.046583 -5.0858e-05
1:34995028 A G 1.341145 6.6923e-05
1:34996348 C T 0.861773 1.9236e-05
1:35003356 A G 0.144400 8.8524e-05
1:35010633 T C 0.040708 -5.7500e-05
1:35011315 T G 0.105289 1.9575e-05
1:35013690 T C 0.064266 -1.3621e-04
1:35028057 G A 1.189818 6.2950e-05
1:35028213 G A 0.023165 1.7195e-04
1:35040991 C T 0.136500 4.9640e-05
1:35044934 G A 0.082565 5.9933e-05
1:35045526 A G 0.087090 7.6720e-05
1:35049307 T C 0.105497 9.4213e-05
1:35053357 C A 0.058855 5.4525e-05
1:35055281 T C 1.138107 2.2812e-04
1:35057900 A G 0.465116 3.5040e-06
1:35060339 C G 0.269767 -5.2148e-06
1:35061399 C T 0.023863 -2.6974e-05
1:35064164 T C 0.114020 -2.3417e-05
1:35065885 G A 0.228832 -1.1560e-05
1:35069943 T C 0.049443 4.4435e-05
1:35080381 T C 0.029660 -1.5474e-04
1:35081074 C T 0.095548 -7.9413e-05
1:35083234 C T 0.998315 1.7877e-05
1:35083266 G A 1.763453 1.0176e-05
1:35084308 A G 0.031432 8.0616e-05
1:35090340 A G 0.136322 -9.2911e-07
1:35096870 A C 0.456827 5.1848e-05
1:35097197 G A 0.332219 -3.9806e-05
1:35114777 G A 0.481037 -3.0339e-05
1:35116437 A G 0.061455 1.4320e-05
1:35116619 A T 0.392155 -3.0189e-05
1:35117118 C G 0.036171 3.2030e-05
1:35118282 A G 0.676337 -4.1990e-07
1:35130648 G A 0.025998 4.7592e-05
1:35142875 G A 0.652000 -2.6278e-05
1:35152181 C T 0.146383 1.8325e-05
1:35158958 T C 0.336828 2.6112e-05
1:35159859 T C 0.172534 3.1350e-05
1:35162163 C A 1.601805 -2.1239e-05
1:35171620 A C 0.061208 4.6663e-05
1:35175364 A G 0.062344 -1.6855e-05
1:35177448 T G 0.154024 -4.5525e-05
1:35183509 G A 1.460066 5.8126e-06
1:35185337 T C 0.503585 2.5529e-05
1:35185414 T C 0.060770 5.1730e-05
1:35186615 T G 0.890212 1.9532e-05
1:35190138 G A 0.530635 -4.0909e-05
1:35191361 G A 0.433422 4.2485e-06
1:35198042 T C 0.463188 5.6982e-06
1:35200077 A C 0.192353 2.4768e-05
1:35206192 C T 0.845048 -2.6231e-05
1:35211551 C G 1.200945 -1.7563e-05
1:35215224 T C 0.022577 6.6692e-06
1:35215946 T C 0.071851 -1.5252e-05
1:35219595 T C 0.494769 3.6086e-05
1:35220117 C T 0.123027 -2.8341e-05
1:35224844 C T 0.780220 2.5500e-05
1:35225395 A G 0.079258 -5.6586e-05
1:35226074 C G 0.167088 -2.7123e-06
1:35226281 T G 0.080381 -2.2950e-05
1:35226417 T C 0.035226 -1.0251e-05
1:35227162 T C 0.057161 -7.2134e-05
1:35227362 G C 0.080599 -1.3083e-05
1:35227673 G A 0.077366 -1.9313e-05
1:35231378 G A 0.682974 -4.0536e-06
1:35235502 T C 0.021399 4.9090e-05
1:35240573 A G 0.616219 -2.7900e-05
1:35240770 G A 1.769243 -2.2648e-05
1:35242584 T C 0.354423 -4.4852e-05
1:35250720 T C 0.102390 -8.8908e-07
1:35252002 T C 0.042945 3.9246e-05
1:35256386 C T 0.700677 -5.7410e-06
1:35259946 A G 0.408445 -1.5286e-04
1:35259961 G A 1.273685 -1.1672e-03
1:35260202 A G 0.274509 2.2197e-05
1:35261971 G C 0.577806 -9.8957e-04
1:35262776 G A 0.419673 -1.5975e-05
1:35264151 T C 0.169318 -6.5205e-05
1:35265300 G A 0.403606 -1.6910e-04
1:35269529 A G 0.086051 5.6630e-05
1:35273580 T C 0.043451 6.3326e-05
1:35274218 A G 0.509732 9.1043e-06
1:35274354 C T 0.084406 -2.5085e-05
1:35281308 A C 0.464620 -7.6368e-06
1:35289873 T G 1.833717 5.3888e-05
1:35293235 A G 0.067086 2.2669e-05
1:35294156 G T 1.056320 -1.7489e-06
1:35295446 T C 0.046164 -4.0603e-05
1:35303483 T C 1.083925 4.8218e-06
1:35308474 G C 0.057881 4.7873e-06
1:35308591 G A 0.177604 9.7812e-05
1:35315919 G A 0.751794 2.0571e-05
1:35317388 C T 0.298142 1.0261e-04
1:35318027 C T 0.299609 -1.5278e-05
1:35320690 G T 0.091913 -1.1760e-05
1:35323674 A G 0.028634 4.1801e-05
1:35324786 T C 0.146280 -9.8497e-06
1:35328245 G A 0.676584 2.0324e-05
1:35328275 G T 1.777351 2.6314e-05
1:35330496 G C 0.265587 -1.2133e-04
1:35340545 G A 0.887411 -2.9728e-05
1:35346060 C A 0.084562 2.8090e-05
1:35360078 G A 0.726727 -3.6617e-05
1:35360212 A G 0.060533 1.5828e-04
1:35362713 A G 0.049021 2.4514e-06
1:35366056 T C 0.358445 -4.3055e-06
1:35367221 A G 0.075603 -5.3616e-06
1:35367290 T G 0.478888 5.0196e-06
1:35368771 G A 0.749688 -6.7616e-06
1:35369246 A G 0.049290 5.0056e-06
1:35371083 T C 0.020724 -8.9314e-05
1:35374818 C T 1.139772 -4.2377e-05
1:35378934 G T 0.865619 -4.9898e-05
1:35379430 A G 0.034911 4.2718e-05
1:35379494 T C 0.304442 4.2201e-05
1:35381295 T C 1.753634 -1.5213e-05
1:35387315 C T 0.083734 1.2103e-04
1:35416760 A C 0.104757 1.8933e-05
1:35450360 C T 0.085853 -5.6668e-06
1:35463373 T C 0.057726 -2.6026e-05
1:35476239 C T 0.049235 1.1026e-04
1:35549021 T C 0.164508 -1.3734e-04
1:35562965 A G 1.865467 -1.7524e-04
1:35567194 T C 1.764647 -1.7636e-05
1:35628590 T A 1.838787 -2.1688e-04
1:35628705 T C 0.046090 -2.9818e-05
1:35629761 C T 1.814492 -1.5142e-04
1:35633937 G T 0.114205 6.5462e-04
1:35636143 A G 0.022717 1.8856e-05
1:35645343 C A 0.024836 3.4280e-05
1:35656664 A G 0.031821 1.1222e-04
1:35677039 T C 0.145705 2.0713e-04
1:35687815 C T 0.161772 8.8379e-04
1:35688541 T G 0.165783 -4.1263e-06
1:35696312 A G 0.131469 1.8728e-04
1:35722025 G C 0.162469 -3.4229e-05
1:35745141 T C 0.049900 6.8051e-05
1:35748867 T C 0.122553 -5.0943e-06
1:35755403 C T 0.024479 6.0589e-05
1:35771901 T C 0.079631 1.1495e-05
1:35790622 A G 0.027920 4.9062e-06
1:35804395 T C 0.024233 7.5156e-05
1:35815123 T C 0.032931 8.7021e-05
1:35844449 T C 0.133189 1.8242e-04
1:35859658 G A 0.075801 2.5245e-05
1:35872476 C T 0.055269 4.4280e-05
1:35875915 T G 0.087220 2.3789e-05
1:35888147 C T 0.183593 2.5819e-04
1:35890306 C T 0.076454 -3.7723e-06
1:35892939 C T 0.078985 -3.2222e-05
1:35897101 T G 0.050991 3.9917e-05
1:35926150 C T 0.222720 1.5308e-04
1:35939272 T G 0.120933 6.2113e-05
1:35944609 C T 0.021438 4.1931e-05
1:35948618 C T 0.041653 5.0091e-05
1:35950705 G A 1.777286 7.7690e-05
1:35968899 G A 0.423707 -2.2324e-05
1:35974520 C T 0.032626 1.0264e-04
1:36001984 T C 0.068164 -2.4032e-05
1:36002505 A G 0.107642 6.6561e-06
1:36002894 T C 0.111050 1.7108e-05
1:36007914 G A 0.024626 4.6293e-05
1:36008113 C T 0.048079 6.9346e-05
1:36009665 G A 1.937000 2.3929e-06
1:36011034 G A 0.535432 -2.3058e-06
1:36035271 G A 0.027410 1.5832e-05
1:36037222 G A 0.212616 9.6809e-05
1:36049163 T G 0.023717 1.2327e-05
1:36051972 C T 0.044759 -5.9189e-05
1:36053642 T C 0.538022 -6.5354e-05
1:36086990 A C 0.086626 -3.0613e-05
1:36087865 G T 0.050299 1.2525e-05
1:36106253 A G 1.952881 -1.0748e-04
1:36109683 C A 0.077908 3.4588e-05
1:36123539 T G 0.038183 8.6030e-05
1:36132546 T C 1.818506 -5.0984e-05
1:36155418 T C 1.828920 -8.2096e-05
1:36164677 G T 0.239351 2.5400e-05
1:36166782 G A 0.052685 6.5608e-06
1:36167456 C A 0.184278 3.4705e-05
1:36181813 C G 0.027355 -9.3725e-05
1:36195372 T C 0.143245 4.9085e-05
1:36196957 C G 0.125851 -8.9633e-05
1:36202585 A G 0.120898 3.4950e-05
1:36219636 A G 0.052727 2.2170e-05
1:36227588 A G 0.035496 -1.3652e-04
1:36235455 T C 0.098216 2.7574e-07
1:36238054 A G 0.037725 1.1877e-04
1:36238168 G T 0.244918 2.7282e-05
1:36261577 G A 0.042708 -9.1696e-05
1:36268618 T C 0.154894 -5.3462e-05
1:36288635 A G 0.092280 -1.2378e-05
1:36307120 A G 0.156786 7.9570e-06
1:36314861 G A 1.753342 -2.3765e-05
1:36316571 C A 1.744313 -4.5798e-05
1:36317380 T C 0.123274 4.9107e-05
1:36317835 T C 0.099398 2.2227e-06
1:36347574 G A 0.079151 1.2609e-05
1:36362321 A G 0.078820 -8.3894e-05
1:36375226 C G 0.076132 -4.9237e-07
1:36376992 G A 0.029491 1.1985e-04
1:36380290 G T 0.081712 9.4506e-06
1:36385824 G C 0.044522 -8.5543e-05
1:36393158 G A 1.931404 -7.4413e-06
1:36397398 A G 0.071942 -7.6342e-05
1:36424985 G A 0.144602 3.8816e-05
1:36432506 G A 0.125004 -1.7275e-05
1:36439346 T C 0.051189 1.5456e-05
1:36451061 A G 0.088969 9.1820e-05
1:36470971 T C 0.145234 -1.4528e-05
1:36474130 A G 0.058469 1.8959e-05
1:36489600 A G 0.100115 -4.3790e-05
1:36496696 G A 0.048738 -1.0791e-05
1:36532316 C T 1.668891 -5.8137e-06
1:36534644 T G 1.830364 -6.6224e-06
1:36555758 T C 0.156793 -2.2308e-05
1:36562084 T C 0.069524 3.5505e-05
1:36565999 G A 1.619264 4.5861e-05
1:36568264 A G 0.089119 1.0977e-04
1:36574023 T C 1.777637 3.4913e-05
1:36579024 A G 0.042383 -4.7999e-05
1:36579458 G A 0.127772 -3.5863e-05
1:36582871 A G 0.095643 -8.9953e-05
1:36600307 T C 1.526344 3.5651e-05
1:36600773 C A 0.058784 5.5550e-05
1:36602202 C T 0.039657 1.9684e-05
1:36605602 C A 0.023201 1.6919e-04
1:36625556 G A 0.022259 -3.1309e-05
1:36627445 T G 0.093130 1.8155e-04
1:36627542 T C 1.387293 8.1894e-05
1:36633308 T C 0.034064 -9.4959e-07
1:36634414 A G 1.393320 9.3342e-05
1:36636854 A G 0.088583 1.3598e-04
1:36640267 C A 0.094322 -5.2596e-05
1:36653540 A G 1.142005 1.6998e-04
1:36655346 T C 0.072971 -1.8896e-05
1:36661705 C T 0.136533 5.4585e-05
1:36672422 T C 0.049663 -4.8100e-05
1:36672850 A G 0.030903 4.1601e-05
1:36673358 G C 1.416362 5.6053e-04
1:36677585 C T 1.968984 1.2754e-04
1:36678610 A G 0.066538 3.7388e-05
1:36690748 T C 0.071092 3.4100e-05
1:36722309 A G 0.094646 7.3088e-05
1:36726496 G A 0.047586 -1.7198e-05
1:36732774 T C 0.070160 8.5455e-05
1:36752433 T C 1.775667 -3.0176e-05
1:36758605 A G 0.222652 3.3238e-05
1:36766086 A G 0.065678 1.0366e-04
1:36773405 G T 0.997361 4.9948e-05
1:36785270 T C 0.505909 1.0996e-06
1:36789546 G A 0.774242 -7.5437e-05
1:36802459 A G 0.052458 2.5542e-05
1:36807481 T C 0.532397 -2.5376e-05
1:36818066 A G 1.382645 4.8950e-05
1:36818791 C T 0.226644 7.5399e-05
1:36822604 T C 0.225544 6.1342e-05
1:36824332 G A 0.043711 -2.5928e-05
1:36834478 A G 0.481442 2.1665e-05
1:36840464 A G 0.243308 5.1500e-05
1:36849583 T C 0.044454 -9.5243e-06
1:36850279 C T 0.046930 3.0770e-06
1:36853005 C A 0.180805 -1.9846e-05
1:36858145 C A 1.513024 6.5831e-06
1:36858534 A G 0.043980 1.8033e-05
1:36858680 G A 1.248800 4.0216e-05
1:36859163 C T 0.062208 -3.6311e-05
1:36860764 A C 0.036541 -1.8073e-05
1:36860826 A G 0.647057 1.2798e-05
1:36872665 C T 0.449735 4.7463e-06
1:36874735 C T 1.904120 -1.3926e-05
1:36878126 G A 0.098755 -4.6657e-04
1:36878682 G A 0.636171 6.3445e-05
1:36881345 A C 0.185758 -3.0654e-06
1:36883909 A G 0.034502 9.4345e-05
1:36886117 T C 0.439887 2.9054e-05
1:36887813 A C 0.046242 -5.4440e-05
1:36888462 G A 0.197468 5.1868e-05
1:36893968 G A 0.202210 3.8875e-05
1:36898067 C T 0.438066 3.7161e-05
1:36904720 C A 0.131667 -3.5097e-05
1:36916454 T C 0.115792 7.8131e-05
1:36921371 T G 0.597741 -3.1955e-05
1:36921408 A G 0.021114 1.2723e-05
1:36924234 A C 0.361191 1.2345e-05
1:36924676 G A 0.658651 -3.9786e-05
1:36925932 T C 0.193518 3.7088e-05
1:36934805 G C 0.021782 5.3243e-05
1:36941751 G A 0.406897 4.0349e-05
1:36945653 A G 0.787786 -7.1761e-05
1:36945795 A G 0.047443 1.3286e-05
1:36947936 T C 0.020763 2.0810e-05
1:36954057 G T 0.443623 3.9652e-05
1:36960398 C T 0.031098 3.7256e-05
1:36960776 T C 0.029455 -2.7542e-05
1:36968141 G T 0.040445 1.8364e-05
1:36972428 C T 0.040338 2.9541e-05
1:36974104 T C 0.035385 9.5914e-05
1:36975893 C T 0.408163 6.2010e-05
1:36976253 G A 0.532329 -7.7224e-06
1:36980368 T C 0.048274 1.7894e-05
1:36980804 C T 0.274772 1.3579e-05
1:36981687 A G 0.057550 1.7342e-04
1:36984312 G T 0.211315 -5.3121e-05
1:36985006 T C 0.045463 5.3648e-06
1:36986354 C T 0.020312 -1.4429e-06
1:36989167 T G 0.042789 -1.5270e-05
1:36991285 T C 1.021906 -1.4206e-04
1:36992058 A G 0.033220 4.3699e-05
1:36993383 A G 0.036661 5.8140e-06
1:36994379 T C 0.353443 -2.6125e-05
1:36998494 T C 0.057372 -2.3902e-06
1:37005348 C T 0.040244 -9.5913e-07
1:37006177 C T 1.264613 -4.6957e-05
1:37007129 C A 0.025784 -3.5288e-05
1:37008945 T C 0.763291 9.6147e-06
1:37011096 A G 0.164670 -1.9443e-05
1:37011936 G A 0.443762 -2.3608e-05
1:37017877 C T 1.325555 -2.0840e-05
1:37019501 C G 0.174427 9.9727e-06
1:37020422 G A 0.062273 -7.8945e-05
1:37020563 G A 0.106457 -2.7160e-05
1:37020631 G A 0.034226 -7.0100e-05
1:37021214 G C 1.144894 -1.1644e-05
1:37021978 T C 0.034385 -4.2750e-05
1:37022019 T C 0.038423 1.3655e-05
1:37023791 C T 0.359886 2.1241e-05
1:37029283 T G 0.343453 2.0511e-05
1:37033128 T C 0.346195 3.6239e-05
1:37040637 G A 1.901417 -9.4506e-05
1:37041357 C A 0.192158 3.2873e-05
1:37044096 A G 0.436784 3.4252e-05
1:37044846 A G 0.178627 -5.7755e-06
1:37046455 A G 0.110369 2.0887e-05
1:37051420 C T 0.230958 1.4210e-05
1:37051961 G A 0.919833 4.7385e-05
1:37055687 G C 0.205995 3.3930e-05
1:37063921 G A 1.034369 1.5909e-04
1:37069185 T C 0.101592 -4.4061e-05
1:37070552 A G 0.056586 -2.9508e-05
1:37071501 C T 0.236242 -3.0406e-05
1:37078924 G A 0.064960 2.4659e-06
1:37079884 C T 0.295935 -4.5797e-05
1:37085688 G A 0.065791 -4.0125e-05
1:37085905 A G 0.248534 2.5785e-05
1:37087187 C T 0.066947 5.0765e-05
1:37088984 A G 0.706526 7.1880e-06
1:37089923 T G 0.634061 -1.2272e-05
1:37092134 C A 0.102786 6.0937e-05
1:37106619 G T 0.087554 7.7376e-05
1:37111178 G A 0.244993 -1.8313e-05
1:37112426 G A 0.148386 1.1989e-04
1:37116673 T C 0.068563 1.1329e-04
1:37117328 T C 0.105218 -1.9335e-04
1:37117448 C T 0.581025 -1.5484e-05
1:37130444 A G 0.202311 -3.1862e-05
1:37135485 T G 0.041153 -6.3931e-05
1:37140923 T C 0.372992 1.0294e-04
1:37148156 T G 0.095211 4.5970e-05
1:37155058 G A 0.217465 -7.1845e-05
1:37155843 C T 0.306331 -2.3785e-05
1:37159579 T C 0.096039 -4.0133e-05
1:37166715 T G 0.611026 2.2127e-05
1:37170745 G A 0.391694 2.9453e-04
1:37172272 A G 0.233654 -1.7352e-05
1:37185225 A G 0.054821 -1.5996e-05
1:37185260 C T 0.163433 -3.9495e-05
1:37186410 T C 0.036044 7.3840e-05
1:37196280 C T 0.230208 -1.1663e-04
1:37199222 C T 0.045187 -1.0847e-05
1:37200680 G A 1.183060 2.2872e-05
1:37203962 A G 1.404369 -1.4570e-05
1:37221254 T C 0.057034 -1.4530e-05
1:37222762 A G 0.224317 -1.3567e-04
1:37227219 A G 0.040786 2.0563e-05
1:37237170 G A 0.154465 6.1199e-05
1:37242743 A G 0.455058 1.3617e-04
1:37252801 C T 0.040517 1.1013e-04
1:37254339 C T 0.679089 7.0413e-06
1:37263445 C G 0.021860 -2.3202e-05
1:37270560 C T 0.020396 7.4986e-05
1:37272788 C T 0.115260 -1.5809e-05
1:37276409 T C 0.021230 4.6598e-06
1:37281112 T C 0.196887 2.8673e-05
1:37282398 C T 0.058427 7.6425e-05
1:37283083 T C 0.311855 -1.7017e-05
1:37288793 A G 0.072987 8.7551e-05
1:37291910 C T 0.324540 -2.4840e-06
1:37294592 A G 0.323442 -3.4810e-07
1:37305208 A G 1.931213 1.8685e-05
1:37306947 C T 0.036109 2.1125e-05
1:37309953 T C 0.336792 1.9837e-05
1:37310745 A G 0.118629 -4.4781e-06
1:37312022 A G 0.036852 -1.0145e-05
1:37317590 G C 0.094536 6.5974e-05
1:37320313 T C 0.295987 -1.2574e-06
1:37321046 T C 0.399786 2.9793e-06
1:37324935 C T 0.525484 3.4121e-05
1:37325477 C A 0.532157 3.4499e-05
1:37327331 C T 0.081731 3.7085e-05
1:37328140 T C 1.884961 -4.3708e-05
1:37329530 T C 0.267674 -6.1620e-05
1:37330701 G A 0.101216 -1.4124e-05
1:37333495 A G 1.920768 -1.2178e-04
1:37344532 G T 0.050919 -1.3713e-05
1:37350805 C T 1.839728 -9.3527e-05
1:37368011 G A 0.042808 3.2016e-05
1:37375275 T C 0.055898 1.5808e-05
1:37375640 T C 0.180191 -2.3840e-05
1:37378971 A G 0.062234 2.0353e-04
1:37391420 A G 1.817725 3.4515e-07
1:37394174 T G 0.039511 -7.2074e-05
1:37394566 T G 0.053548 1.9797e-05
1:37394948 A G 0.123524 1.3545e-04
1:37396219 T C 1.756487 1.0965e-05
1:37396729 G A 0.049034 -1.6114e-05
1:37402184 A G 1.668732 1.3369e-06
1:37402540 A T 0.282260 -1.9983e-05
1:37403412 G A 1.328970 -1.0457e-05
1:37403900 A G 0.068807 -6.3589e-05
1:37408114 C T 0.382158 1.2167e-04
1:37410906 C A 0.725520 1.8722e-06
1:37412587 A G 0.057680 -4.5979e-05
1:37412798 C T 0.043967 -1.1939e-05
1:37415673 C T 0.102397 -4.6422e-05
1:37419029 C T 0.030929 2.4567e-05
1:37419857 T C 0.702696 4.9946e-06
1:37420035 A G 0.035973 2.8345e-05
1:37420132 C T 0.936289 -1.3516e-05
1:37421333 T C 0.073779 2.2539e-05
1:37422200 C A 0.844963 7.2412e-06
1:37426393 C T 1.376290 4.7884e-06
1:37426574 G C 0.038949 -4.1217e-05
1:37427336 A C 0.090975 8.7263e-06
1:37427453 A G 0.035963 6.4377e-05
1:37432463 C T 0.378383 1.1058e-06
1:37450505 T G 1.183430 6.5501e-06
1:37450698 G A 0.052016 8.0676e-05
1:37457302 A G 0.035720 -8.7439e-06
1:37458865 C A 0.528350 2.8764e-06
1:37469193 G A 0.022808 9.0660e-05
1:37471609 A C 0.750541 1.0707e-05
1:37472959 C G 0.208978 -4.3715e-07
1:37473463 A G 0.527227 6.8581e-06
1:37479786 A G 0.038478 -4.6845e-05
1:37485205 T C 0.130457 2.0720e-05
1:37496894 T C 0.222454 7.7293e-06
1:37505129 C T 0.952349 1.4093e-05
1:37507909 T C 0.086071 -3.2667e-05
1:37512085 G A 0.071540 3.8916e-05
1:37515862 C G 0.052146 8.2364e-05
1:37522957 A G 1.149266 -6.9194e-06
1:37523510 G A 0.050384 8.7484e-05
1:37525546 T C 0.021110 -6.8957e-06
1:37533178 G T 0.871179 -2.8889e-05
1:37534052 C T 0.259949 7.0301e-06
1:37534326 A G 0.256856 4.6602e-06
1:37537293 T C 1.305377 -4.2049e-05
1:37537641 A G 0.493445 -6.4265e-05
1:37539482 A G 0.076723 -5.2068e-05
1:37541617 A G 0.154722 3.3639e-05
1:37544223 G A 1.567643 -3.8715e-05
1:37549803 T C 0.052721 -2.4306e-05
1:37555362 T C 0.161898 8.4383e-05
1:37557676 A C 0.086457 -4.2475e-05
1:37561742 A G 0.287947 5.3982e-05
1:37572630 C T 1.049079 -4.5131e-05
1:37578124 T C 0.151943 -2.4355e-05
1:37592303 A G 0.026859 3.3367e-05
1:37596240 T G 0.770707 -1.8578e-05
1:37596458 T G 0.065477 6.2291e-05
1:37596760 A G 0.195180 -1.3657e-05
1:37599303 T C 0.173106 2.4098e-04
1:37599553 A G 1.461556 -3.9603e-05
1:37605127 A G 0.177689 -1.1503e-05
1:37609180 G C 0.021620 -1.0472e-04
1:37617059 A G 0.073792 -1.7729e-05
1:37628966 T C 0.413415 -1.3317e-06
1:37636117 A G 0.817670 -1.0021e-05
1:37642693 A C 1.348357 -7.7586e-07
1:37657118 A G 0.101852 -6.8688e-07
1:37663208 A G 0.456736 1.3379e-05
1:37670102 T C 0.608530 -9.5343e-06
1:37698820 C T 0.033370 -1.1436e-05
1:37699184 A C 0.029764 -1.2752e-04
1:37702904 T C 1.832204 5.2971e-06
1:37708801 C T 1.823483 1.8864e-05
1:37712422 G A 0.275938 2.2186e-05
1:37723690 A G 0.042896 3.5063e-05
1:37724432 A G 1.060933 -3.0921e-06
1:37727819 G T 0.062069 -3.5133e-05
1:37732045 A C 1.110310 -1.7726e-05
1:37736250 C A 1.158019 -3.0184e-05
1:37744361 T C 0.129927 -7.0441e-06
1:37747400 C T 0.394807 4.8401e-05
1:37752385 T C 0.020507 2.2231e-05
1:37752707 A G 0.098784 3.3885e-05
1:37752812 T C 0.054447 -1.1002e-04
1:37753819 A G 0.082945 5.7205e-05
1:37760147 T C 0.101511 1.4827e-05
1:37768483 T C 0.058294 -7.5955e-05
1:37772682 T C 0.042321 -3.6405e-05
1:37774697 G T 1.642588 2.7897e-05
1:37779280 T C 0.254097 7.7772e-06
1:37780922 C G 1.313504 -1.8990e-05
1:37791745 A G 0.386757 -1.4589e-07
1:37792912 T C 0.059319 5.5267e-05
1:37799276 A G 0.044483 -2.3332e-04
1:37800285 A G 0.356494 -3.5256e-05
1:37808473 G A 0.233422 -3.8577e-06
1:37809549 T G 0.719301 1.9933e-05
1:37814215 T C 0.036839 -6.2681e-05
1:37814390 A G 0.234846 -3.1325e-06
1:37818383 A G 1.067781 2.1065e-04
1:37821732 C A 1.363206 4.1342e-05
1:37839088 C T 0.093406 5.3742e-05
1:37860200 G A 0.138551 -7.5438e-06
1:37860940 T C 0.038965 -1.5400e-05
1:37863828 T C 0.051400 -4.2868e-06
1:37870995 T G 0.025891 2.1007e-05
1:37872298 C T 1.542041 -5.1742e-06
1:37874019 G A 0.114685 5.7709e-05
1:37876195 T C 0.053740 -6.1222e-06
1:37878099 A T 0.139804 5.7541e-05
1:37880752 C T 0.507736 -5.0820e-05
1:37884236 T C 0.122689 3.8717e-05
1:37886113 C T 0.086376 -1.8364e-05
1:37892238 A G 0.031883 5.7131e-05
1:37896055 T C 0.135361 2.7043e-05
1:37896496 A G 0.223791 -1.4967e-04
1:37902620 T C 0.372431 -1.7695e-05
1:37904582 G A 0.327389 7.9204e-05
1:37913653 A G 0.245583 -5.4778e-05
1:37914557 A G 0.466372 3.6578e-05
1:37917854 A G 0.232964 -1.0472e-05
1:37923006 A G 0.037235 -2.6391e-05
1:37931489 G A 0.033383 7.7698e-05
1:37931878 G T 1.050011 3.1212e-05
1:37932566 G A 0.633353 2.8390e-05
1:37939376 A G 0.038881 -1.8267e-04
1:37941920 T C 0.026372 -1.1303e-06
1:37953221 C T 0.040854 -1.5664e-05
1:37954413 A G 0.709392 -3.4901e-05
1:37955866 T C 0.197416 -9.3194e-05
1:37958813 G C 0.355637 -5.7311e-05
1:37977771 A G 0.345822 4.2621e-06
1:37978773 C T 0.917555 -3.0381e-05
1:38015372 T C 1.728100 -2.0363e-05
1:38019747 T C 0.365170 3.0850e-05
1:38023316 T C 0.508671 -5.5963e-07
1:38023822 A G 0.171691 5.9894e-04
1:38027796 C A 0.020169 -3.4571e-05
1:38028374 T G 0.903767 -4.4595e-05
1:38034069 C T 0.031247 5.6362e-05
1:38040981 C T 0.064986 -7.5601e-05
1:38042866 T C 0.033662 1.1032e-04
1:38054140 A G 0.078349 5.7528e-05
1:38054729 C T 0.137045 1.0109e-05
1:38068943 A G 0.531038 9.2580e-06
1:38073356 C T 0.085243 -3.9750e-05
1:38075627 G A 0.064964 -6.4050e-05
1:38097430 C T 0.061546 5.0307e-04
1:38098036 A G 0.423525 9.9557e-05
1:38104456 G A 0.454639 5.1670e-06
1:38115035 A C 1.763982 -1.7805e-05
1:38115672 C A 0.112949 1.0126e-04
1:38117142 C T 1.346964 -1.0378e-03
1:38117597 G A 0.194534 -1.5420e-04
1:38127154 G A 1.345023 3.0384e-05
1:38129324 T C 0.074753 4.8960e-05
1:38130948 C T 0.277671 -8.3191e-07
1:38131035 C A 0.140505 -3.3796e-05
1:38133626 A G 0.037453 -1.5826e-05
1:38134606 C A 0.338710 -1.0831e-04
1:38139445 T C 0.080134 3.0494e-06
1:38139870 T C 0.593973 1.4360e-04
1:38143688 T C 0.702147 -4.0468e-05
1:38151705 C T 0.540431 -6.7050e-05
1:38154873 G A 0.888398 -2.3126e-05
1:38157947 T C 1.481887 -2.3015e-04
1:38163747 T C 0.347698 3.2851e-05
1:38164826 A G 0.176572 7.5922e-05
1:38166022 C T 0.876532 -1.7899e-05
1:38168800 A G 0.064717 1.7272e-04
1:38169046 G T 0.054441 2.1939e-04
1:38175950 T C 0.099093 -1.4785e-05
1:38177303 C T 0.033980 -6.6030e-05
1:38184382 T C 0.044941 2.4892e-05
1:38186189 T C 0.338620 -3.3386e-05
1:38188574 A G 0.041072 -1.7774e-05
1:38188787 G A 0.190461 -3.5920e-05
1:38189446 G A 0.063146 -1.0663e-05
1:38196841 C T 0.628543 -1.9851e-05
1:38197864 G A 0.088246 -1.9248e-04
1:38198105 C T 0.505805 -2.1518e-05
1:38201412 C T 0.029708 -5.6489e-05
1:38209234 G A 0.629163 1.2108e-04
1:38213507 T C 0.075324 -1.1434e-05
1:38213615 G T 0.047761 -2.9176e-05
1:38221380 A C 0.419056 1.9813e-05
1:38227086 T A 0.609530 -1.5589e-05
1:38228016 C T 1.644967 9.7663e-05
1:38228124 G T 0.051341 -4.2866e-05
1:38235091 A G 0.071880 -3.0819e-05
1:38235343 C A 0.519736 8.6725e-05
1:38244761 A C 0.264169 8.4718e-06
1:38247153 A T 0.020416 -1.8511e-05
1:38247673 G T 0.677077 -1.3290e-04
1:38254611 C T 0.439585 1.0337e-05
1:38265653 C T 0.062286 -1.3447e-05
1:38271495 A G 1.102423 -6.5016e-05
1:38289383 C T 0.587663 8.4295e-06
1:38290796 C T 0.040546 2.1605e-05
1:38291962 C T 0.115954 1.1457e-05
1:38296719 A G 0.520268 5.8494e-05
1:38304192 G A 0.198932 -1.5227e-05
1:38329999 G C 0.272367 6.2188e-06
1:38334318 A C 0.611139 -1.0038e-04
1:38335678 A G 0.044736 -3.7145e-05
1:38338795 G A 1.468521 -4.3383e-05
1:38340640 C T 0.078797 6.1163e-05
1:38348192 C T 0.044957 8.9766e-06
1:38353941 T G 0.069021 1.4040e-04
1:38358090 C T 0.070410 -7.8943e-04
1:38366907 C T 0.548629 5.5687e-05
1:38380285 A G 1.465603 -3.1234e-05
1:38387044 T C 0.051952 -8.0585e-05
1:38397369 T C 1.176267 8.2835e-05
1:38406175 T C 0.049426 2.3009e-05
1:38406946 T C 0.032315 -6.9816e-05
1:38408164 A G 1.189915 5.6356e-05
1:38411651 A G 0.103238 -1.8034e-05
1:38412196 T G 0.074584 8.6659e-06
1:38412270 C T 0.268193 -3.4663e-04
1:38418496 T C 0.908158 5.2380e-05
1:38423521 G T 0.087622 1.4186e-04
1:38434306 A G 0.828777 -5.5531e-05
1:38442547 A G 1.738519 -5.0769e-06
1:38444209 A G 0.042996 -1.1668e-04
1:38453576 C A 0.548847 3.0837e-05
1:38461319 A C 1.111144 5.7025e-05
1:38465315 A G 0.446197 -2.0876e-04
1:38465418 T C 0.116370 1.0537e-04
1:38465783 G C 0.073838 1.6212e-04
1:38466015 G A 0.062140 7.0123e-05
1:38467422 T C 0.699408 -7.0509e-06
1:38472516 G C 0.969373 -5.3874e-05
1:38476231 G A 0.062033 -2.8757e-05
1:38486480 C T 0.250669 -4.2503e-05
1:38488626 C T 0.261832 1.3762e-06
1:38502163 T G 0.069066 -2.2359e-05
1:38505696 A C 0.076691 -1.3274e-05
1:38515685 A G 0.032740 3.7616e-05
1:38518043 G A 0.395894 -9.0229e-06
1:38520177 A G 0.124322 -1.6998e-05
1:38522092 C T 0.911469 -5.2843e-05
1:38525033 G A 0.252283 -2.4033e-05
1:38525311 T C 0.062312 -6.9078e-05
1:38528568 A T 0.072468 -4.4839e-05
1:38529827 A G 0.124254 -1.2239e-05
1:38537770 A G 0.041390 -8.2668e-05
1:38542378 A C 0.302345 2.5965e-05
1:38550105 G A 0.341460 -2.0418e-05
1:38555026 T C 0.094795 -2.1145e-05
1:38559352 G A 0.710768 -1.6722e-06
1:38559394 G C 1.171729 -5.8937e-05
1:38559509 G A 0.023584 -3.0486e-05
1:38559533 A G 1.467022 6.4681e-06
1:38559794 C G 0.070280 -4.4633e-05
1:38560968 A G 1.631721 -2.0260e-05
1:38563923 A G 1.352963 7.6053e-06
1:38568161 G C 0.123829 3.2793e-05
1:38569023 A G 0.124208 -3.7497e-05
1:38569714 T C 0.112001 -2.4802e-04
1:38578692 A G 1.517499 -2.8001e-06
1:38579223 A G 0.054175 6.5783e-05
1:38580825 T C 1.147117 8.4810e-06
1:38584551 G A 0.154157 2.8727e-05
1:38589863 G A 0.022925 -7.0333e-05
1:38590810 A G 0.064392 -1.2938e-04
1:38593200 T C 0.077862 -3.3200e-05
1:38593411 C T 0.057301 -2.5325e-05
1:38593771 T C 0.803626 -8.4312e-05
1:38596468 G T 0.835496 -1.0828e-04
1:38597671 T C 0.068323 1.8792e-05
1:38601003 A G 0.040663 -1.4216e-05
1:38602073 A C 0.202687 1.7757e-05
1:38606455 C T 1.247599 -2.5236e-04
1:38609183 G A 0.289511 -4.1149e-05
1:38609325 G A 0.832376 -3.7132e-05
1:38618758 T C 0.162538 -1.8129e-04
1:38624129 A G 0.520044 -7.4710e-06
1:38630589 G T 0.950755 7.1803e-05
1:38630862 G A 0.121787 1.5524e-06
1:38632609 C A 0.274428 1.0039e-03
1:38649311 T C 1.232383 2.9578e-05
1:38658717 A G 1.397595 1.4714e-05
1:38661814 C A 0.066895 -2.7656e-05
1:38664433 G A 1.573151 6.7346e-05
1:38667704 G T 0.950061 1.0162e-04
1:38669509 A C 0.135857 9.7736e-06
1:38676352 T C 0.108635 1.0901e-04
1:38677205 T C 0.053058 1.2892e-04
1:38683956 C T 0.125293 3.8810e-05
1:38687741 T C 0.088310 -3.2923e-05
1:38691199 C T 0.180448 3.9222e-05
1:38694395 G A 0.225242 -3.5272e-05
1:38694737 A G 0.027086 -3.2368e-06
1:38702381 T C 0.023811 -1.8772e-05
1:38704189 G A 0.089063 1.0975e-05
1:38705409 G A 0.076295 -3.0530e-05
1:38706286 G A 0.030348 -4.6977e-05
1:38710834 A G 0.818141 -8.3172e-06
1:38711641 A G 0.038521 -9.6360e-06
1:38715353 G A 0.796845 -1.6296e-04
1:38723785 A G 0.248320 -2.5032e-05
1:38726615 G T 0.040270 -4.0627e-05
1:38731242 T G 0.203772 -2.1032e-05
1:38731439 G A 0.858631 1.5558e-05
1:38731931 A C 0.793346 3.4881e-05
1:38732708 C T 0.298603 2.5588e-05
1:38733788 G T 1.119031 -9.0192e-05
1:38737021 T C 0.065282 -4.4322e-05
1:38738214 G A 0.862714 9.9590e-05
1:38738930 G A 0.029095 -4.3135e-05
1:38745265 A C 0.311076 5.3137e-05
1:38749134 C T 0.279982 -6.6398e-04
1:38750949 T C 0.144783 -1.6223e-04
1:38753925 G A 1.196102 -1.4224e-05
1:38764389 G A 0.070848 -1.4235e-04
1:38790703 T C 0.168195 9.8413e-06
1:38792712 T C 0.551629 3.3917e-05
1:38797237 C T 0.100849 1.8306e-05
1:38798200 T C 0.027641 4.2094e-05
1:38799441 A G 0.768964 -3.1746e-05
1:38804339 T G 1.816323 1.2143e-05
1:38805436 T C 0.057398 4.0971e-05
1:38809580 C T 0.891618 2.4007e-05
1:38814466 T C 0.070855 2.2283e-05
1:38826020 G A 0.038488 3.1075e-07
1:38829582 T C 0.064048 -7.6124e-05
1:38831738 T C 0.049342 1.3629e-06
1:38836186 G A 0.447044 4.6398e-05
1:38843689 T C 1.325487 7.3317e-06
1:38847469 T C 0.246086 -3.0228e-06
1:38848637 C G 0.139694 -2.5944e-05
1:38851959 C A 0.094578 5.2234e-06
1:38858526 C T 0.027190 -1.1296e-04
1:38868362 A G 0.036713 2.8451e-05
1:38868991 C T 0.242717 1.0991e-05
1:38875630 G T 0.375157 -1.2999e-05
1:38878626 G C 1.232727 8.9008e-06
1:38890389 C T 0.476713 6.5177e-05
1:38890598 C T 0.863305 4.8871e-05
1:38900273 A G 0.859784 5.5095e-05
1:38902650 T C 0.103283 3.3163e-06
1:38908727 A G 0.025934 5.0459e-05
1:38909453 A C 1.573359 7.2574e-05
1:38909596 T G 0.712248 -8.7288e-06
1:38914304 A G 0.312887 -4.8633e-05
1:38917810 G T 1.043990 -1.6889e-05
1:38922053 G A 0.781616 -9.5708e-06
1:38924857 C T 0.183723 1.1841e-05
1:38925397 T G 0.919304 -1.7683e-05
1:38931261 C T 0.740369 1.8700e-05
1:38932385 G T 0.062020 -7.5432e-05
1:38940464 C T 0.511151 -8.4275e-05
1:38948269 C G 0.379461 -1.6948e-04
1:38952168 C T 0.024119 4.9135e-05
1:38954566 T C 0.459956 -1.1122e-05
1:38958094 T C 0.053023 -3.8777e-05
1:38961037 T C 1.342557 -3.7000e-05
1:38962920 T C 0.051484 5.0681e-06
1:38965611 T C 0.021824 5.6590e-05
1:38966163 A G 0.064944 4.5336e-05
1:38971133 C T 0.066457 5.1461e-05
1:38986061 C T 0.020159 3.3881e-05
1:38987713 T C 0.028241 3.0803e-05
1:38989193 A G 0.261143 -1.1399e-04
1:38993810 C T 0.066217 -6.0692e-05
1:38999394 G A 0.387695 7.2716e-05
1:39009790 G A 0.082543 -2.6441e-04
1:39010464 T C 0.175975 -1.9402e-05
1:39014239 C T 0.147532 -1.7324e-04
1:39014741 A G 1.875259 -1.4238e-04
1:39026383 T C 0.029033 1.9002e-05
1:39028537 T C 0.151534 1.0199e-05
1:39030526 T C 0.040315 -9.5377e-05
1:39034708 T C 1.802665 1.5171e-04
1:39037257 A G 0.119363 2.7317e-04
1:39040776 T C 1.800127 -9.8262e-06
1:39041234 C T 1.188702 -1.5141e-04
1:39041667 C T 1.056103 2.3759e-05
1:39043186 C T 1.903877 3.3757e-05
1:39044366 C T 0.039115 3.6885e-05
1:39045588 C A 0.199864 -1.2286e-05
1:39047419 C T 0.038667 3.6172e-05
1:39048109 A C 0.065379 2.9663e-05
1:39048388 C T 0.146004 9.8262e-05
1:39049625 A C 0.859274 -2.2825e-05
1:39051320 G A 0.459495 6.2045e-05
1:39051904 T C 0.059738 6.7351e-05
1:39051978 G T 0.021841 4.9381e-05
1:39053684 C T 0.534468 2.5830e-05
1:39054515 T C 0.396251 -5.0544e-05
1:39055106 A G 0.041867 -5.1010e-05
1:39057848 C G 0.137461 3.7676e-04
1:39060900 G A 1.808841 -8.6843e-06
1:39061771 C T 1.202304 -2.7763e-05
1:39064289 C G 0.052130 -1.1452e-05
1:39067475 G A 0.951453 1.3609e-05
1:39070358 A C 1.143401 8.4960e-06
1:39071141 T C 0.268307 1.9106e-04
1:39071436 T C 0.367607 -1.5947e-04
1:39074338 C G 0.087291 1.2941e-05
1:39077644 A C 0.115873 -1.3651e-04
1:39092056 C A 0.378046 -1.4216e-05
1:39092134 A G 0.193064 -4.0307e-05
1:39092449 G A 0.642620 -4.1800e-05
1:39121231 C A 0.496733 1.4846e-04
1:39122886 G T 1.556851 -3.3620e-05
1:39125052 A T 0.069556 -3.2916e-05
1:39134880 C T 0.824314 3.0046e-05
1:39145901 T C 0.524708 2.1700e-03
1:39146672 C T 0.062189 1.8688e-05
1:39147553 C T 0.116922 7.0384e-06
1:39150925 A G 0.046830 2.7052e-05
1:39159890 T C 0.081699 2.0660e-05
1:39161755 A C 0.049420 -1.7021e-05
1:39163002 C T 0.040585 4.0373e-06
1:39166086 T C 0.076606 -1.5843e-06
1:39167809 T C 0.198819 7.0350e-06
1:39169274 A C 0.101261 -4.0632e-05
1:39178647 C G 0.038683 6.5981e-05
1:39180158 A G 0.037871 -3.6139e-05
1:39194716 T C 0.248670 -1.8525e-05
1:39197064 C T 0.901271 1.6830e-06
1:39197149 T G 0.059326 1.8515e-05
1:39199381 A C 1.686314 1.1906e-05
1:39200413 T C 0.050916 -1.3257e-04
1:39202252 T C 0.069904 -4.7227e-05
1:39205993 C T 1.360934 1.0916e-05
1:39211748 G T 0.144816 1.1740e-05
1:39212021 G A 0.395914 4.1800e-05
1:39214067 T C 0.073377 2.3963e-05
1:39216213 C T 0.918097 5.1337e-05
1:39220376 C T 0.021844 1.5801e-04
1:39222532 A G 0.111742 -2.6072e-06
1:39222775 C T 1.580821 -2.6503e-05
1:39228906 T C 0.595527 1.0878e-04
1:39229471 C T 0.136331 -1.2383e-04
1:39230383 A C 0.246515 -1.3579e-05
1:39231628 T C 0.270926 -1.4911e-05
1:39243530 T G 0.497853 1.1466e-04
1:39246309 A G 0.044834 3.5660e-05
1:39248701 T C 1.507720 -1.1559e-05
1:39254992 C G 0.066256 -1.2468e-06
1:39255728 G A 0.174660 1.4125e-05
1:39257678 G A 0.028816 8.9413e-05
1:39258674 T C 0.381295 -1.0044e-05
1:39264821 A G 0.124036 -7.1129e-05
1:39270873 G A 1.941401 -5.3230e-05
1:39279037 G A 0.152881 2.2357e-05
1:39280617 G C 1.948506 -5.3808e-05
1:39283048 T C 0.149912 -1.5740e-05
1:39283085 A G 0.047002 5.6132e-05
1:39284434 C T 0.143550 -3.9663e-05
1:39284478 A G 0.048995 -4.0003e-05
1:39284747 G A 1.009328 8.6451e-06
1:39286089 T C 0.062799 5.7700e-06
1:39289120 C T 1.456869 9.9630e-05
1:39289914 C T 0.104958 -2.9391e-05
1:39290059 T C 0.169568 -5.8865e-05
1:39290372 G A 0.036122 8.6413e-05
1:39295490 A G 1.089797 2.2316e-05
1:39297954 C A 1.544488 1.0787e-04
1:39302931 C T 1.465321 -2.1546e-05
1:39305403 T C 0.421065 -3.9457e-05
1:39318993 C A 0.133413 -7.2016e-06
1:39324859 G C 1.331047 -1.3926e-05
1:39329700 T G 0.308486 6.4110e-05
1:39339164 A G 0.067233 -4.8605e-05
1:39340504 G T 0.117159 -2.0680e-05
1:39340558 A G 0.076353 2.2314e-06
1:39340607 G A 0.196329 6.5222e-05
1:39340862 G A 0.438073 -2.0548e-05
1:39353939 C T 0.358487 -6.9599e-06
1:39355351 T G 1.362382 -8.1229e-06
1:39355371 G A 0.923653 5.9190e-06
1:39364788 C G 0.440858 -1.7688e-05
1:39365283 C A 0.116915 -1.0337e-05
1:39367695 G A 0.082812 2.3769e-05
1:39381452 A G 0.051169 6.6001e-05
1:39385086 C A 1.927204 -2.7138e-05
1:39386734 A G 0.169444 9.1520e-05
1:39396424 T C 0.550372 -6.2024e-05
1:39404551 T C 1.900359 2.8513e-05
1:39406644 C T 1.806826 5.4955e-06
1:39407589 A C 0.432935 -6.0810e-06
1:39425127 C T 0.042364 2.9340e-05
1:39425489 G A 1.845385 -6.1030e-07
1:39428028 A C 1.244477 2.4931e-05
1:39431813 C T 0.632808 1.5584e-05
1:39433371 T C 0.128623 -6.1800e-05
1:39439538 A G 0.463114 1.0147e-07
1:39448388 G A 1.901816 1.9460e-04
1:39451488 G A 0.845746 3.1663e-05
1:39457910 G A 0.062938 -9.6644e-06
1:39462571 G A 0.320252 -4.5615e-05
1:39477807 T G 0.796611 5.9489e-06
1:39480917 T C 0.132297 8.1317e-08
1:39482180 G A 0.096912 -5.2984e-05
1:39482815 A G 0.026872 2.3697e-05
1:39492462 T C 0.612681 3.2679e-06
1:39505618 G A 1.726776 -2.7251e-05
1:39528071 A G 1.729165 -2.3686e-05
1:39542062 G T 0.039926 -7.4296e-05
1:39542129 A G 0.673737 5.5196e-05
1:39543257 A G 0.160022 -3.4375e-05
1:39549146 G T 0.080488 -5.8061e-05
1:39549449 C T 0.071069 3.8633e-05
1:39549983 A G 0.374566 -1.3896e-05
1:39550621 C T 0.551742 1.0716e-04
1:39551242 A G 1.597894 -7.7133e-05
1:39551423 C A 0.305331 -1.4444e-05
1:39553037 C T 0.300943 -1.2940e-05
1:39556749 C A 0.114926 -2.3359e-05
1:39556983 C T 0.196128 -5.7707e-05
1:39558052 A G 0.058388 -3.6759e-06
1:39568765 C T 1.312605 1.2620e-05
1:39576621 G T 0.415343 6.7482e-05
1:39578808 T C 0.413502 -8.1935e-06
1:39623786 G A 0.025106 4.7076e-05
1:39624761 G A 1.937357 1.8221e-05
1:39626251 A G 0.037336 5.3996e-05
1:39630310 G A 0.047229 6.0163e-06
1:39647038 A G 1.394109 -9.0841e-05
1:39658518 A G 0.053944 1.3687e-06
1:39662602 T C 0.135027 3.3680e-05
1:39665359 T C 0.166936 2.2881e-05
1:39681410 C A 0.060803 5.1691e-05
1:39748921 A G 1.395164 -3.9565e-05
1:39755755 G A 0.087850 1.5649e-04
1:39759743 G A 0.102673 1.4870e-05
1:39763365 T G 0.020828 -7.0138e-06
1:39783457 T C 0.145189 1.9014e-05
1:39797055 G A 0.427527 8.7214e-05
1:39798946 C T 0.026063 4.3754e-05
1:39799679 C T 0.031993 7.6418e-05
1:39800558 A C 0.032659 -3.6473e-05
1:39802168 C A 0.037563 -2.5350e-05
1:39802381 C A 0.058073 7.5329e-06
1:39806566 G A 0.081757 -5.9372e-06
1:39816546 A G 0.156939 6.4171e-06
1:39816612 A G 0.041017 -1.4202e-06
1:39841513 A G 0.052838 -1.1539e-05
1:39844028 T C 0.063880 -7.9400e-05
1:39857192 A G 0.422165 8.0994e-05
1:39857950 T C 0.084575 3.3466e-05
1:39858498 T A 1.683344 -7.8319e-07
1:39880892 A C 0.093166 5.2000e-05
1:39882001 G C 0.059082 -1.7355e-05
1:39908506 A G 0.604901 4.6949e-05
1:39910704 A C 0.027982 -4.4461e-05
1:39914363 C G 1.153002 2.2814e-05
1:39915035 A G 0.728976 -2.9323e-05
1:39917888 A C 0.092160 -5.9440e-05
1:39934499 C G 0.154245 -2.6030e-05
1:39938849 T C 0.025564 1.0874e-05
1:39938948 T C 0.161979 9.9146e-06
1:39942297 G C 0.469099 2.1417e-04
1:39945297 T C 1.320726 -6.9679e-05
1:39949254 G A 0.093056 -4.2081e-05
1:39955678 G A 0.054357 -1.6078e-05
1:39962593 A G 0.029036 4.9227e-05
1:39966718 C A 1.789542 3.0862e-05
1:39970575 T C 1.881718 4.9526e-05
1:39991474 C A 0.363940 3.1253e-05
1:39993432 C T 0.902569 -1.7672e-05
1:40005134 G C 0.233051 -6.0320e-05
1:40006052 C T 1.103393 -2.0848e-05
1:40007013 C T 0.126753 -1.6195e-05
1:40028180 G A 0.470644 1.1485e-04
1:40032442 G A 0.193087 -3.4259e-07
1:40032832 T C 0.176939 -7.9344e-05
1:40043909 C A 0.044210 2.8748e-05
1:40049511 T C 1.341836 -5.4876e-05
1:40055469 G T 1.708129 -5.3992e-06
1:40055568 C G 0.088950 6.8740e-05
1:40064961 A G 0.450088 1.1828e-04
1:40066622 A G 0.860637 2.1692e-06
1:40083476 G A 0.075568 1.6088e-05
1:40089425 T G 0.096191 6.1071e-06
1:40093331 T C 0.142109 2.2384e-05
1:40093903 A G 0.165186 -1.7134e-05
1:40104584 A G 0.589984 2.7323e-05
1:40106514 G C 0.205174 -7.4081e-05
1:40112371 C T 0.333173 4.2420e-05
1:40117210 C T 0.197326 2.1656e-06
1:40118037 C T 1.003178 -9.9480e-06
1:40119207 T C 0.083043 -1.8417e-05
1:40120023 C T 0.272026 5.8699e-05
1:40121354 A G 1.873971 -1.7759e-04
1:40125325 T G 0.165978 -3.0963e-05
1:40130993 C T 0.104228 -6.6530e-05
1:40138278 C T 0.122530 -4.4074e-06
1:40141049 C T 0.143524 -3.8373e-05
1:40145297 T C 0.911638 7.6189e-05
1:40146930 A G 0.034295 1.5681e-05
1:40152429 A G 0.179695 -3.7705e-04
1:40154634 T C 0.259738 2.5570e-05
1:40155866 G C 0.305162 1.1292e-04
1:40156767 C T 0.637258 4.9367e-05
1:40160585 A G 0.327071 8.5792e-05
1:40166020 T C 0.196508 2.1682e-06
1:40168865 A G 0.276434 3.9910e-06
1:40170389 C T 0.626411 -6.4718e-06
1:40171226 T C 0.385125 3.7976e-05
1:40173354 A G 0.218316 3.7234e-05
1:40179614 C T 0.034217 1.1018e-05
1:40183242 A G 0.058002 5.7700e-05
1:40183578 A G 0.234486 -2.8264e-06
1:40190102 A G 0.201990 -3.9075e-05
1:40195031 A G 0.101465 1.2764e-06
1:40195574 T G 1.568672 2.0896e-05
1:40199854 A G 0.192493 1.9143e-05
1:40202174 T C 0.536137 1.5809e-05
1:40210055 A G 1.252438 2.8179e-05
1:40211926 G A 0.284682 -1.7977e-05
1:40216234 G A 0.748123 3.8412e-05
1:40221155 T C 0.075964 -1.1459e-05
1:40221464 C T 1.343793 2.4130e-05
1:40226134 T C 0.039744 9.4363e-05
1:40227501 G A 0.142190 5.4023e-06
1:40229368 G A 0.988611 5.9358e-05
1:40243042 C T 0.523968 1.6284e-05
1:40245369 C T 0.365835 -9.6449e-06
1:40245485 C T 0.067103 -6.3869e-06
1:40247229 C G 0.141937 6.2212e-06
1:40247555 A G 0.073779 -2.0200e-05
1:40248119 A G 0.367620 3.5532e-05
1:40255872 G T 1.308953 2.5719e-05
1:40261243 A G 0.031536 -3.3727e-05
1:40263266 T C 0.035009 3.2715e-05
1:40267352 C T 0.049017 -4.7594e-05
1:40271565 G A 1.010085 1.0571e-05
1:40279909 G T 0.179227 1.0263e-05
1:40282445 A G 0.086353 -2.2127e-05
1:40282637 G A 0.705166 2.5199e-05
1:40284933 C T 0.041111 -2.3494e-05
1:40288051 A G 0.674516 2.0001e-05
1:40288417 A G 1.745319 8.9981e-06
1:40289812 C A 1.087665 -3.6946e-06
1:40290436 A C 0.044921 -1.2519e-04
1:40292464 T C 0.131080 -5.4782e-06
1:40295880 A C 0.295075 1.1476e-05
1:40299195 C T 0.473049 6.1436e-05
1:40303627 T C 0.206160 1.6821e-05
1:40307719 G A 1.521514 -2.5295e-05
1:40308052 C T 0.260141 3.7163e-05
1:40310221 A G 0.036576 -4.1471e-05
1:40315888 T A 0.090170 1.1120e-06
1:40318038 T C 0.071673 -4.3372e-07
1:40319587 C A 0.908927 2.6795e-05
1:40349131 A G 0.807520 5.3489e-05
1:40358726 A G 0.100622 -4.1180e-05
1:40363054 C G 1.748097 -2.8651e-05
1:40364988 T C 0.132813 2.0234e-05
1:40374386 C T 0.781337 3.3447e-05
1:40376944 T C 0.048047 7.4356e-05
1:40387110 G T 0.173589 -9.4116e-06
1:40387371 C T 0.027712 -3.4954e-05
1:40389420 C T 1.372083 1.6605e-05
1:40392289 C T 0.054529 -9.9574e-06
1:40393160 G A 0.531963 3.9575e-05
1:40400258 A G 0.026229 6.6589e-06
1:40402326 A G 0.083039 -3.2178e-06
1:40408951 A C 0.175657 -4.4961e-05
1:40416437 T C 0.563891 -2.0962e-05
1:40418564 C T 0.627212 1.2315e-05
1:40428291 C T 0.078411 -2.4911e-05
1:40429727 A G 0.031068 1.5278e-04
1:40433771 G A 1.081949 2.3034e-05
1:40438329 T C 0.901404 -1.3380e-05
1:40443056 C A 0.063779 -4.9122e-05
1:40443206 C T 0.063750 -2.8982e-05
1:40445954 G A 0.052825 -1.7009e-05
1:40449604 G A 0.074269 -5.0875e-05
1:40459468 C T 0.121813 -7.9230e-05
1:40462662 C T 1.705253 3.6188e-05
1:40470194 A G 0.143306 6.1801e-06
1:40471464 G C 0.043006 1.6591e-06
1:40479434 G A 0.205764 -2.7781e-06
1:40480784 T C 0.119934 -2.6456e-06
1:40496200 C T 0.116490 -1.6276e-05
1:40507168 G A 0.203736 -7.1974e-06
1:40513710 C T 1.331440 2.7338e-05
1:40515448 C T 0.086752 5.0440e-05
1:40521517 G A 1.458028 3.7919e-05
1:40523099 T C 0.072724 -9.3672e-05
1:40527996 A G 0.069719 -2.0925e-04
1:40531664 C G 0.113877 4.5046e-06
1:40533358 A G 0.039579 6.2816e-05
1:40543425 T C 1.659699 4.4268e-05
1:40552095 T C 0.045184 1.0841e-05
1:40555274 G C 0.133056 -5.9864e-05
1:40557033 G A 0.084409 1.0803e-04
1:40560320 G A 1.420844 4.8930e-05
1:40560458 G A 0.820056 4.4784e-05
1:40561471 T C 1.789399 4.0330e-05
1:40568757 T C 0.178899 -1.3436e-04
1:40569476 C T 0.091748 -8.4416e-06
1:40601974 G A 0.124481 4.4898e-05
1:40602827 T C 0.108041 -1.0613e-05
1:40606538 G A 0.035314 -2.6772e-05
1:40621052 G T 0.112297 -3.2847e-06
1:40663398 G T 0.132089 -4.9064e-05
1:40683536 T C 0.051322 1.0801e-05
1:40690754 A G 0.028959 4.6945e-05
1:40696754 G A 0.424723 -3.8895e-05
1:40697008 A G 0.055051 1.7915e-05
1:40702231 G A 0.084464 -3.6559e-05
1:40703244 A G 0.053948 6.1108e-07
1:40705427 G C 0.086746 7.3372e-05
1:40711556 G A 1.048274 -5.9829e-05
1:40717144 G C 0.048096 -9.8287e-06
1:40719889 A G 0.200191 -5.9335e-07
1:40721159 C G 1.768727 -8.3561e-05
1:40732368 C T 0.521106 -1.0612e-04
1:40734290 C A 0.073481 -1.7284e-05
1:40737589 C T 0.144040 -7.4019e-05
1:40739498 T C 0.037183 -2.2277e-06
1:40747919 C A 0.866694 -1.3612e-04
1:40761998 A G 0.067064 -2.0294e-05
1:40765549 T C 0.217641 -7.2498e-06
1:40768191 A G 0.026518 2.6518e-05
1:40768238 A G 0.030835 -4.6273e-05
1:40768344 T C 0.031481 -4.8620e-05
1:40773123 C G 0.274464 5.1301e-07
1:40773149 C T 0.443642 -9.1270e-05
1:40773289 T C 0.055840 -1.4197e-04
1:40774484 G T 0.036356 1.1182e-04
1:40781613 C T 0.358318 -6.0588e-06
1:40783608 A G 0.174592 9.2611e-06
1:40784599 G A 0.057154 -2.1883e-05
1:40784935 A C 0.572690 -7.8457e-05
1:40787666 G A 0.025755 7.9643e-05
1:40803855 A G 0.586254 -4.0892e-05
1:40804861 G A 0.153482 7.1015e-05
1:40806911 C A 1.664781 -9.7923e-06
1:40806933 A T 1.956935 8.3877e-06
1:40810011 T C 0.122621 -5.3200e-05
1:40813389 C T 0.029329 -1.9017e-05
1:40815975 T G 1.312063 -7.2454e-05
1:40816144 A G 0.066236 1.2155e-05
1:40818664 T C 0.163761 1.5357e-05
1:40828843 G A 0.873370 -4.6925e-05
1:40841006 A C 0.050793 -6.7949e-05
1:40842564 G A 0.217650 1.0083e-05
1:40845121 C T 0.037326 -6.2913e-05
1:40845981 C T 0.781597 9.8283e-05
1:40845992 T C 0.878450 6.5724e-05
1:40846705 C T 0.142268 -1.2721e-05
1:40851369 T C 0.054431 1.7815e-05
1:40855691 G A 1.835908 4.1109e-06
1:40869272 G A 0.228332 -2.0306e-05
1:40879254 A G 0.136779 3.0741e-05
1:40883523 T C 0.100151 -2.4277e-05
1:40884288 G A 0.023532 1.2987e-05
1:40885832 G A 0.334040 -1.2175e-05
1:40891936 T C 0.056249 2.9290e-05
1:40899138 C T 0.192940 1.1877e-05
1:40904757 T C 0.860033 -1.2459e-04
1:40911374 T C 0.441448 -7.5060e-05
1:40911861 A G 0.052062 -3.6176e-05
1:40912301 G A 0.177312 -2.9786e-06
1:40913438 C T 0.053143 -3.5285e-05
1:40915006 A C 0.103208 -6.0704e-05
1:40915365 C T 0.281374 1.2487e-05
1:40916312 G A 0.052919 -3.5831e-05
1:40918545 G C 0.084760 4.9036e-05
1:40919123 G A 0.037910 -2.2383e-05
1:40920859 T G 0.158415 1.3619e-07
1:40921145 T G 0.576274 -2.0707e-04
1:40922147 G C 0.193758 3.1445e-06
1:40922240 C T 0.436693 -8.7080e-05
1:40923019 A G 0.432636 -7.3040e-05
1:40924019 T C 0.295844 -5.8815e-05
1:40932539 G C 0.123095 -2.7168e-05
1:40933654 G A 0.049037 6.0601e-05
1:40938668 G A 0.045337 6.9069e-05
1:40954548 G A 0.107593 -3.2474e-06
1:40956142 T C 0.090683 3.7373e-06
1:40966167 T C 0.060050 8.5160e-05
1:40966183 T C 1.769883 2.3299e-05
1:40969063 T C 0.067291 -1.3731e-05
1:40980559 A G 0.353612 -1.0937e-05
1:40980668 C T 0.134420 1.9052e-05
1:40980731 T G 0.692559 -3.6258e-06
1:40980826 G A 0.021626 -2.1200e-05
1:40991881 G T 0.021760 -2.8620e-05
1:40997033 A G 0.318035 -7.4300e-05
1:41008442 G T 0.125322 2.3153e-05
1:41011395 G A 0.338250 1.6859e-06
1:41012726 C A 0.040488 7.0118e-06
1:41012847 G A 0.060020 6.8276e-05
1:41015640 T C 0.056087 9.3279e-05
1:41034772 A G 0.032970 2.3168e-05
1:41041946 G A 0.027505 1.8177e-04
1:41053950 C G 0.115328 3.5210e-05
1:41073472 C T 0.989695 -2.9094e-06
1:41088676 G A 0.128720 1.0985e-04
1:41102542 C T 0.204732 -5.6386e-06
1:41105238 G A 0.488810 -4.2215e-05
1:41106043 T C 0.255587 6.8164e-06
1:41106774 G T 0.679443 -2.5214e-05
1:41109466 G A 0.045109 -1.9133e-05
1:41115608 T C 0.607391 -3.1927e-06
1:41117249 A G 0.054814 1.9890e-05
1:41117861 A G 0.181509 -1.0152e-05
1:41123043 A G 0.027066 -6.8596e-05
1:41124171 A G 0.109947 2.2973e-05
1:41128179 A G 0.069939 7.2753e-05
1:41148984 G A 1.553722 -8.5323e-06
1:41160024 T C 0.025271 -6.6248e-05
1:41160204 G A 1.313686 -2.2280e-06
1:41167669 G T 0.777325 1.4575e-06
1:41172312 G A 0.113507 7.4030e-06
1:41176395 T C 0.053681 3.7827e-05
1:41185174 G A 0.435106 -2.2222e-05
1:41204569 T C 1.182298 -1.7590e-05
1:41215572 A G 0.075172 3.6835e-05
1:41221296 A G 1.759389 1.2880e-05
1:41222215 T C 0.102537 1.1784e-06
1:41234712 G T 1.950950 3.3744e-05
1:41238700 C A 0.092072 -4.3932e-06
1:41239511 G A 0.452299 6.1024e-06
1:41240519 T C 1.610945 6.4267e-05
1:41241787 C T 0.048673 3.2947e-05
1:41245496 A G 1.468739 1.9080e-05
1:41250961 T C 0.046080 4.2071e-05
1:41253340 A G 1.873659 -9.3760e-07
1:41255387 T C 0.186293 -1.9633e-06
1:41255476 G A 0.081322 9.0287e-05
1:41261886 A G 1.172401 7.0815e-05
1:41265626 T C 0.740363 4.6025e-06
1:41266399 C T 0.066840 -2.9207e-05
1:41269239 G A 0.784206 -6.5676e-05
1:41270937 G A 0.761976 -8.2820e-05
1:41275319 C G 0.888512 1.6904e-05
1:41276073 T C 0.362164 6.4023e-05
1:41278224 A G 0.191590 1.1833e-04
1:41280967 G A 0.267405 2.9093e-05
1:41281300 T C 0.031805 -1.2134e-05
1:41289375 A C 0.039566 9.7230e-07
1:41293189 T C 0.269492 4.1244e-05
1:41295542 G A 0.170710 -1.0618e-05
1:41295680 T C 0.139824 3.1763e-05
1:41296181 T C 0.074363 -1.7160e-05
1:41304886 T C 0.256434 -8.1392e-06
1:41306920 T C 0.144231 8.3641e-05
1:41307308 C T 0.100378 -3.0105e-05
1:41308718 G A 0.197627 -8.0563e-05
1:41317020 G A 0.556880 -7.1154e-06
1:41320568 T C 0.296133 9.3409e-06
1:41321659 T C 0.064289 6.6188e-05
1:41321966 A T 0.039027 -4.3729e-06
1:41322370 A G 0.225086 1.4093e-05
1:41326433 C T 0.100511 -7.2343e-06
1:41327281 A C 0.112582 2.3610e-07
1:41328588 G T 0.138490 -7.2018e-06
1:41329623 G A 0.112592 3.7850e-06
1:41332421 A G 0.555059 1.5265e-05
1:41341420 T G 0.353784 -2.4323e-04
1:41346080 G A 1.329934 9.6772e-05
1:41346862 A G 0.057482 -7.8118e-05
1:41347277 A G 0.122680 2.6593e-05
1:41353270 G A 1.518759 9.7559e-06
1:41356780 G A 0.201652 -5.0421e-04
1:41362286 G A 0.299275 -1.4057e-05
1:41364721 A G 0.144676 5.1924e-05
1:41364822 A G 0.090229 1.9189e-05
1:41365445 T G 0.739379 5.4872e-05
1:41366059 A G 0.349249 -6.2979e-05
1:41385350 T C 0.060442 -7.0828e-05
1:41388246 T C 0.033425 1.2314e-04
1:41389812 A G 0.637213 1.1503e-05
1:41394535 C T 0.020630 -2.8063e-05
1:41395136 C T 0.303942 -9.9020e-06
1:41398123 A G 0.116607 -8.8811e-06
1:41404596 C T 0.604132 1.0426e-05
1:41405664 T G 0.825713 -7.7927e-06
1:41411693 G A 0.051426 1.7480e-05
1:41421308 C T 0.040270 -4.3308e-05
1:41421336 A G 0.389000 7.8097e-06
1:41421540 T C 0.258693 1.2472e-05
1:41422099 T C 0.027488 6.1731e-06
1:41422196 G A 0.407228 -9.4148e-06
1:41432467 T C 0.759772 -1.5499e-06
1:41432612 T C 0.030374 -6.6829e-06
1:41447165 T C 0.613762 1.0219e-06
1:41450389 T C 0.024129 -1.8528e-05
1:41456137 G A 0.033723 -1.2251e-05
1:41477688 C T 0.057508 3.1806e-05
1:41480067 C T 0.084971 -8.1494e-05
1:41483780 T G 0.036911 4.9426e-05
1:41485902 G C 0.642659 3.3227e-05
1:41486245 T C 0.385751 1.4512e-04
1:41488997 G A 0.041744 -6.1680e-05
1:41501878 C T 0.032714 2.5450e-05
1:41502680 A C 1.559311 -1.7766e-05
1:41505882 G T 0.040942 -4.6536e-05
1:41507478 G A 0.134020 2.4243e-05
1:41508284 T C 0.025570 -3.6635e-06
1:41509834 A G 0.230033 -1.6477e-05
1:41512980 G A 0.203181 3.9000e-05
1:41514772 A G 0.073916 -4.5301e-05
1:41535338 C T 0.038699 4.5731e-05
1:41542504 C A 0.359000 -9.0725e-06
1:41554913 A C 0.472731 -3.9393e-05
1:41567202 A G 1.125841 -2.3189e-05
1:41615806 G C 0.203145 3.9900e-05
1:41624403 T C 0.053503 -5.2649e-05
1:41625146 G T 0.079547 -7.5237e-05
1:41638697 A G 0.120103 -1.2666e-04
1:41651697 A G 0.171158 3.3575e-05
1:41658099 G T 0.026592 3.1255e-05
1:41663734 A G 0.029793 -8.1502e-06
1:41684151 T C 0.215885 3.1222e-05
1:41686253 T C 0.078920 8.4701e-05
1:41689226 T C 0.040780 -4.9325e-05
1:41711605 C T 0.077009 -4.0959e-07
1:41727334 G A 0.033064 3.3475e-05
1:41727918 C T 0.050747 -3.3635e-06
1:41730151 T G 0.638673 3.8383e-05
1:41737172 G A 0.090459 2.4549e-05
1:41748642 A G 0.086847 -5.7879e-05
1:41765210 G A 0.293848 -3.6552e-05
1:41767030 C T 1.963446 -3.3063e-05
1:41772845 A G 0.049494 -1.5039e-05
1:41773004 C T 0.644856 2.1742e-05
1:41778757 A G 0.090670 2.5150e-05
1:41788265 A G 0.461098 5.7281e-05
1:41794225 A G 0.087833 1.1557e-05
1:41797098 G A 0.274191 3.1807e-05
1:41804234 C A 0.122897 3.3133e-06
1:41817142 T G 0.055476 -3.0080e-05
1:41822123 T C 0.033720 4.1753e-06
1:41824179 A G 0.072831 -2.4747e-06
1:41826102 A C 0.054402 -1.1236e-04
1:41828859 T G 0.359256 3.5167e-05
1:41831047 C T 1.072072 -7.9965e-05
1:41831361 C G 0.903504 7.1821e-05
1:41835633 G A 0.791295 -1.9149e-04
1:41836209 C A 0.036469 6.2598e-05
1:41838844 A G 0.048800 8.4444e-05
1:41839083 T C 0.225103 -5.2590e-05
1:41840197 A G 0.675032 -1.4620e-05
1:41850671 T C 0.054347 3.8678e-05
1:41850733 A G 0.051974 1.6817e-04
1:41853841 G A 0.622934 -6.9664e-06
1:41864113 A G 0.431857 -1.7948e-06
1:41869172 A G 0.118483 1.5680e-05
1:41869335 C T 0.296327 -3.2193e-05
1:41869462 C T 0.657823 3.6623e-05
1:41878680 G C 1.390642 6.0736e-05
1:41881488 C G 0.137354 4.2661e-05
1:41883722 A G 0.857002 -3.9664e-05
1:41893256 C T 1.313033 2.9539e-05
1:41900121 C T 0.061734 7.7512e-05
1:41900284 T C 0.047148 -2.7599e-05
1:41900961 G A 0.057015 1.3115e-04
1:41909401 T G 0.764784 -9.3088e-06
1:41909562 T C 0.029247 -1.4887e-05
1:41909730 C T 0.762304 -1.9889e-05
1:41912375 A G 0.105708 1.0307e-04
1:41913146 C T 0.261793 5.3904e-05
1:41915882 T C 0.080566 -4.8768e-05
1:41918025 C T 0.679057 7.2599e-06
1:41922577 C T 0.222837 4.8355e-05
1:41930310 T C 0.112391 5.0868e-05
1:41936414 G A 0.064863 -1.5448e-05
1:41938428 G A 1.398909 -1.6403e-06
1:41938619 A G 0.028641 -2.8358e-05
1:41941599 C T 0.178851 7.8363e-05
1:41943795 G C 0.033045 1.1130e-05
1:41945040 T C 0.032013 3.9485e-06
1:41948991 T C 0.111232 3.9742e-05
1:41954444 T C 0.535419 -2.5417e-05
1:41957439 C T 0.630926 4.2372e-05
1:41960003 A C 0.354118 -8.1062e-06
1:41960889 A G 0.953209 -9.5227e-07
1:41963714 T G 0.110849 5.4467e-05
1:41969428 C A 0.099505 7.9460e-05
1:41972198 T A 1.241922 -1.6995e-05
1:41974164 G C 0.274711 -1.0360e-05
1:41974484 A G 0.113176 1.5113e-04
1:41976017 T C 1.181123 2.9963e-05
1:41976529 T C 0.074321 -4.2442e-05
1:41984584 T C 0.844811 -3.4920e-05
1:41985941 A G 0.117869 3.4046e-05
1:41986297 T C 0.026537 1.3595e-04
1:41990686 T C 0.032432 -1.0722e-05
1:41996058 T G 0.038254 6.5337e-05
1:41998246 G A 0.950129 -9.1930e-05
1:42002841 G C 0.051364 -7.4976e-07
1:42003752 A G 0.134056 3.8650e-06
1:42005183 A G 0.132014 -1.5213e-05
1:42006005 C T 1.229978 -4.7321e-05
1:42009272 A G 0.114215 -1.2400e-04
1:42024537 A G 0.083490 -3.8641e-05
1:42027561 T C 0.548983 5.7794e-05
1:42028527 T C 0.026086 2.8029e-05
1:42037558 C T 0.089826 5.4683e-06
1:42039507 C T 0.120236 -2.3207e-05
1:42045747 C T 0.107662 -8.9728e-05
1:42046491 G A 0.026787 -2.8561e-05
1:42047208 G C 0.114770 -2.1129e-04
1:42047300 T A 0.060588 3.9512e-05
1:42050055 T G 0.053756 -5.2043e-06
1:42050366 T C 0.455275 -2.5298e-05
1:42055007 A C 0.022535 1.6608e-06
1:42063107 T C 0.065967 -6.4203e-05
1:42063592 T C 1.860076 1.9169e-05
1:42072070 T C 0.139055 6.6136e-06
1:42077009 C T 0.161191 -8.8073e-05
1:42086664 T C 1.203207 -7.3300e-05
1:42088393 C T 0.027248 1.0947e-04
1:42092152 G A 1.137948 -1.2483e-04
1:42095499 C G 0.083364 1.6751e-05
1:42101962 T C 1.122316 -5.3623e-06
1:42104732 A G 0.118804 3.0213e-05
1:42108268 C T 0.040929 5.7418e-05
1:42112191 A G 0.101371 4.8490e-05
1:42114198 G A 1.311774 1.1761e-05
1:42121370 C A 1.764897 -2.4505e-06
1:42124619 G T 0.030974 3.0499e-05
1:42131838 G A 0.127912 1.0530e-04
1:42133853 A G 0.209312 3.5518e-06
1:42141252 T C 0.205605 3.1509e-05
1:42146295 C T 0.611003 -3.9694e-05
1:42153335 A G 0.035586 -6.9446e-06
1:42160961 T G 0.102783 -1.8046e-05
1:42164818 T C 0.113471 -1.9853e-05
1:42175772 A G 0.037372 -1.1141e-04
1:42182303 T G 1.533465 -5.0041e-05
1:42211920 T C 0.054350 1.6956e-05
1:42215708 T C 0.124699 2.6651e-05
1:42216715 A G 0.705610 -5.0234e-05
1:42231984 T C 0.239799 3.9167e-07
1:42236004 C T 1.104536 3.2195e-07
1:42252358 T C 1.057369 1.2367e-04
1:42256229 C T 0.142284 7.4149e-05
1:42266525 G T 0.758428 9.1293e-05
1:42276002 C T 0.020260 3.3057e-06
1:42286930 A G 0.046294 -5.5260e-06
1:42289650 A G 1.585651 -5.5760e-05
1:42297236 C T 0.733628 1.4456e-05
1:42298673 A G 0.880005 -1.5507e-04
1:42299640 T C 0.098453 3.1949e-05
1:42299995 A G 0.045210 -2.3984e-05
1:42314038 T C 0.327720 -2.4555e-05
1:42318062 A G 0.023960 6.2636e-05
1:42318868 C T 0.766007 1.9683e-05
1:42322619 A G 0.053970 6.3721e-05
1:42331212 C T 0.634749 -8.4429e-05
1:42332552 T C 0.110106 -9.4067e-05
1:42352513 G A 0.038108 1.7258e-05
1:42354111 C T 0.540080 -1.1655e-05
1:42357303 C T 0.315653 1.3823e-05
1:42361102 A G 1.284867 -6.2397e-05
1:42365548 T C 1.121735 -1.6159e-04
1:42366658 A G 0.262838 7.1259e-06
1:42369174 G T 0.034678 1.5306e-04
1:42373900 C T 1.480047 -9.3125e-05
1:42391734 T C 0.026213 -9.4998e-06
1:42419205 T C 0.026742 3.0160e-05
1:42420922 A G 1.083984 -1.8646e-04
1:42424713 G A 0.217735 3.6937e-05
1:42429672 G A 0.060933 2.7003e-05
1:42441121 C T 0.071637 -5.8924e-05
1:42445192 G T 0.023561 4.0577e-05
1:42451518 C A 1.474347 -7.2633e-05
1:42482032 T C 0.092056 2.1654e-05
1:42494633 T G 1.430004 -1.1988e-04
1:42503219 C A 0.022863 7.7488e-05
1:42507237 C T 0.054694 3.3224e-05
1:42507429 T A 1.160830 -4.1204e-05
1:42509108 T A 0.139639 3.8308e-05
1:42534523 A G 0.051195 -2.8741e-05
1:42551194 A G 0.023649 9.2032e-05
1:42558552 T C 0.876515 -5.7577e-04
1:42567280 A G 0.132531 1.2863e-04
1:42576309 C T 0.024424 5.0103e-05
1:42578787 T C 0.379477 -3.1509e-05
1:42583258 T C 0.219565 -4.3382e-05
1:42586776 G A 0.428076 1.6631e-05
1:42599054 A C 0.082968 -1.0857e-05
1:42612459 C T 1.107642 2.5018e-05
1:42619377 A G 0.373398 -2.3709e-06
1:42619692 G A 0.087713 -5.2281e-05
1:42622942 A G 0.144296 3.7389e-06
1:42630364 A G 1.259926 -1.8873e-05
1:42631437 T C 0.027836 2.9656e-05
1:42638971 T C 0.089349 1.1596e-05
1:42643535 G A 0.060429 -2.5585e-05
1:42649443 C T 0.093254 -5.6104e-06
1:42653947 G A 0.310998 9.4073e-05
1:42657196 G T 0.276087 -6.5067e-05
1:42693597 G A 1.572846 6.2211e-07
1:42700540 T C 0.025346 -3.8178e-05
1:42716190 C A 0.066606 -2.1221e-05
1:42724250 G C 0.497243 6.6600e-05
1:42740963 C T 0.040948 -3.7565e-05
1:42748731 A C 1.096129 -4.0811e-05
1:42749333 A C 1.498642 3.1989e-06
1:42750460 A C 0.059388 -3.5499e-05
1:42761522 C T 0.586212 -1.4291e-04
1:42768853 C T 0.026073 1.6816e-04
1:42781132 G C 0.077327 8.9900e-05
1:42785703 T C 0.085960 5.3739e-05
1:42791933 T C 0.032139 7.4269e-06
1:42793661 A G 0.057242 -6.7962e-05
1:42798204 T C 0.309976 8.5091e-05
1:42804633 A G 0.065236 -1.5204e-05
1:42817944 T C 0.038965 7.1688e-05
1:42818583 T C 0.905805 3.3762e-06
1:42820147 C T 0.026427 -2.8422e-05
1:42824317 C A 0.229725 -5.0831e-05
1:42826632 G A 0.040166 3.2550e-06
1:42829905 G T 1.143784 -2.2540e-05
1:42835786 G C 0.135724 5.1533e-05
1:42841183 T C 0.029361 5.1247e-05
1:42852175 G A 0.082053 -6.3400e-05
1:42853144 A G 0.089505 1.3580e-05
1:42855090 C T 0.328077 -4.8711e-05
1:42863091 T C 0.362531 -4.9484e-05
1:42867960 G A 0.117509 -7.0503e-05
1:42880442 A G 0.028436 3.4720e-06
1:42880516 C T 1.233996 5.6102e-06
1:42882116 T G 0.583817 1.2369e-03
1:42882296 A C 0.243649 3.6804e-05
1:42883151 T C 0.597536 3.2977e-05
1:42895444 G T 0.067846 3.4365e-05
1:42896441 A C 0.070692 6.5319e-05
1:42898843 G A 1.342070 1.2029e-05
1:42899893 C T 0.240832 -3.4092e-05
1:42901082 C A 0.276652 8.5291e-06
1:42914988 T C 0.079829 7.3725e-05
1:42915973 C T 0.264311 -1.4264e-05
1:42924306 T C 0.114601 2.3166e-05
1:42934514 T C 0.729772 -2.0203e-05
1:42978592 A G 0.032188 -4.4057e-05
1:43003105 T C 0.120460 3.7231e-05
1:43009319 C T 0.318152 -1.4938e-05
1:43017969 C G 0.085954 2.2582e-05
1:43021219 T C 0.046499 6.5362e-05
1:43021698 T G 0.414479 -1.2478e-05
1:43042292 G A 0.044863 1.9861e-05
1:43047946 T C 0.414375 -9.0518e-06
1:43053265 A G 0.040653 -4.4091e-05
1:43054193 C A 0.888937 4.7508e-05
1:43055036 A G 0.020292 6.2232e-06
1:43057470 A C 0.311105 -5.5847e-05
1:43060736 C G 0.071121 4.7416e-05
1:43084885 C T 0.022889 -2.6452e-05
1:43097634 T C 0.034736 -4.7514e-05
1:43101815 G A 0.294805 8.6496e-06
1:43105085 G A 0.054775 4.7068e-05
1:43119661 A C 0.069816 4.1369e-05
1:43124859 T C 1.173356 2.1551e-05
1:43131653 A G 0.240673 -7.5164e-05
1:43150098 T C 0.068248 3.2105e-05
1:43158188 T G 0.030078 4.0899e-05
1:43163527 G A 0.045505 -1.1469e-04
1:43167225 A G 0.038410 7.8176e-06
1:43182797 C A 0.232422 3.1222e-06
1:43197566 A C 0.036619 7.4932e-05
1:43199115 G A 0.299476 2.5424e-05
1:43200855 A G 0.266729 -3.1744e-05
1:43201216 C A 1.174966 2.7515e-05
1:43201534 A G 0.299333 2.1747e-05
1:43201576 T C 0.031159 2.9283e-05
1:43201614 T C 0.080871 2.0915e-05
1:43212869 T A 0.218387 1.4898e-05
1:43215052 A G 0.025917 -5.4334e-05
1:43215930 T C 0.171876 2.5221e-05
1:43223412 A G 0.027550 -4.8710e-06
1:43223489 T C 0.082007 2.5645e-05
1:43230212 T A 0.624337 8.9151e-05
1:43232504 A C 0.062296 8.3183e-05
1:43240998 T C 0.049978 -2.7312e-05
1:43243380 C A 0.110596 2.6846e-05
1:43245560 G A 0.497262 5.3518e-05
1:43263435 T G 0.078255 7.2361e-05
1:43266686 G A 0.041510 7.3228e-05
1:43269549 A G 0.025700 -4.1769e-05
1:43275593 A G 0.051604 4.0718e-05
1:43277312 C T 1.235515 5.5655e-05
1:43297082 G T 0.558386 9.0688e-05
1:43300663 C T 1.448904 5.3800e-06
1:43301454 A G 0.049816 3.8511e-05
1:43306128 A G 0.279875 3.4905e-05
1:43311563 G A 0.370019 4.4729e-05
1:43315531 C T 0.440715 1.0211e-06
1:43317793 A G 0.358175 2.4230e-05
1:43319272 T C 0.253247 3.9375e-05
1:43327229 C T 0.045187 -7.8294e-05
1:43329460 T G 0.913484 -5.1057e-05
1:43337044 A G 0.024531 -8.6381e-05
1:43342043 C T 0.049309 2.9884e-05
1:43350262 G A 0.049696 6.3675e-05
1:43353775 C G 0.244723 2.6137e-05
1:43354018 A G 0.573057 3.3370e-06
1:43366503 G T 0.124481 -2.6297e-05
1:43367875 C T 0.301362 1.4245e-05
1:43368150 T C 0.479703 -1.3666e-05
1:43369305 T C 0.480151 -1.3877e-05
1:43369810 G A 0.046742 -1.5156e-05
1:43373531 G T 0.849329 -3.0477e-05
1:43379890 A G 0.029913 -1.9690e-04
1:43381026 G A 0.979042 -2.9315e-05
1:43387452 A G 0.073760 5.6629e-06
1:43395635 T C 0.418283 -3.1844e-05
1:43396414 A G 0.407443 -2.9818e-05
1:43398396 G A 1.389263 7.7080e-05
1:43398775 T G 0.071991 -1.3180e-06
1:43401438 C A 1.403226 1.2730e-06
1:43401499 T C 0.425411 -9.9372e-05
1:43406700 T C 0.172538 1.2934e-04
1:43408966 A G 0.438543 -1.3384e-04
1:43409420 T C 0.344812 2.0039e-05
1:43412051 A G 0.057284 3.7393e-05
1:43412727 C T 1.572054 7.2412e-05
1:43417781 T C 0.192136 3.3117e-05
1:43422981 C A 0.030023 2.4023e-05
1:43434418 C G 0.047453 -1.4372e-04
1:43440201 A C 0.399588 2.6765e-05
1:43448582 A G 1.128671 4.6546e-07
1:43458423 A G 0.048268 -1.5791e-04
1:43459636 G A 0.155952 7.8791e-05
1:43462020 C T 1.699226 -2.1093e-05
1:43466933 C T 0.153073 -1.8942e-04
1:43467085 C T 0.049420 -2.6137e-05
1:43467276 G A 0.066470 -3.6862e-06
1:43468739 T C 1.963391 5.2943e-05
1:43477798 G T 0.208348 2.9625e-05
1:43480798 C T 1.427910 -2.1552e-05
1:43492998 C T 1.931865 -2.9112e-06
1:43496533 G A 0.139055 -1.6711e-06
1:43499676 T C 0.764306 -2.7243e-05
1:43501454 C T 0.829484 -1.9317e-05
1:43504813 T C 0.924893 -3.3108e-05
1:43506623 A G 0.717561 -4.5162e-05
1:43508932 G A 0.582911 2.6987e-05
1:43514196 G A 0.561389 7.3298e-05
1:43518830 T C 0.161268 -2.1091e-05
1:43524599 C T 1.351525 -1.5095e-05
1:43526025 G A 1.839757 7.6896e-05
1:43529308 G T 0.074763 -4.6610e-05
1:43536484 T G 0.202850 -9.2675e-06
1:43540053 T A 0.051494 2.4160e-05
1:43540338 A G 0.143232 5.7406e-05
1:43540539 G C 0.039559 1.0029e-05
1:43546820 G T 0.237229 1.8039e-05
1:43557168 G A 0.189276 4.9581e-05
1:43557676 C A 1.498460 -1.8202e-05
1:43598749 A G 0.038527 -2.9080e-06
1:43603715 C G 0.212029 7.3979e-05
1:43607770 T G 0.080560 -1.5936e-05
1:43609704 T C 0.041367 -1.8098e-06
1:43615607 T C 0.055846 6.5719e-05
1:43618596 A G 0.512024 1.1549e-05
1:43618969 T G 0.187991 1.9317e-05
1:43622560 C T 0.583677 -9.7385e-06
1:43630315 A T 0.027758 8.3640e-06
1:43638436 T G 0.087236 3.8986e-05
1:43638457 A T 0.518726 2.1953e-05
1:43638874 T C 0.045661 -1.4832e-05
1:43641912 T G 0.818890 2.4627e-05
1:43645411 A G 0.140191 2.7011e-05
1:43647424 T C 0.034223 4.0387e-05
1:43649508 G A 0.775144 2.4892e-05
1:43652442 C G 0.092536 5.7862e-05
1:43655774 A G 0.058901 -5.9949e-05
1:43662598 G A 0.092196 -3.1141e-05
1:43664693 G A 0.479446 3.3879e-05
1:43673645 T C 1.758156 -3.1346e-05
1:43675499 T C 0.072682 4.4263e-06
1:43677637 T C 0.022444 4.2863e-05
1:43682461 A G 0.099164 -1.4594e-04
1:43683312 T C 0.042026 2.3614e-05
1:43690439 A C 0.057924 4.7991e-06
1:43693016 G A 0.044217 -3.6805e-05
1:43693624 A G 1.876645 -5.6817e-06
1:43694054 A G 0.039390 -7.4439e-05
1:43699343 G A 0.169334 1.6181e-05
1:43707220 A G 0.807287 -5.4175e-05
1:43719046 C T 0.062146 1.8145e-05
1:43722959 T C 0.130340 1.0480e-05
1:43723277 T C 0.210912 8.1361e-06
1:43731341 G A 0.843610 7.7354e-05
1:43731915 A G 0.021941 1.8658e-05
1:43732681 T C 0.099456 -2.0385e-05
1:43735196 A G 0.192359 -6.8387e-06
1:43737348 A G 0.030315 -5.2387e-07
1:43741224 A G 0.872384 3.6363e-05
1:43748763 A G 0.036015 6.2209e-05
1:43751396 C A 0.281530 -2.0536e-05
1:43751701 T C 0.238115 1.1429e-05
1:43754459 T C 0.041322 -4.1315e-05
1:43756512 G A 0.327649 -3.1932e-05
1:43757955 A G 0.762249 -2.3573e-05
1:43762782 A T 0.058547 -4.3588e-05
1:43765089 G A 1.218121 -1.4873e-04
1:43767747 G A 0.266084 -3.3152e-05
1:43769482 T G 0.305052 3.3061e-05
1:43771090 A G 1.220380 -6.9417e-05
1:43774878 T C 0.775816 5.7092e-05
1:43780863 T C 0.083633 -7.4913e-07
1:43787437 G A 0.477548 3.3693e-05
1:43796302 T C 0.098502 -4.0064e-05
1:43798234 T G 0.127435 1.6084e-04
1:43800934 G A 0.069368 -3.8895e-05
1:43804340 A G 0.066541 -3.0974e-05
1:43805240 G A 0.065042 -4.6780e-05
1:43820193 A G 0.100735 -1.0612e-04
1:43826312 A C 1.321076 2.3227e-04
1:43827190 A C 0.293685 8.9391e-05
1:43851797 A G 0.147500 7.2145e-06
1:43856410 C A 0.782119 1.2982e-04
1:43862158 G A 0.930680 7.4152e-05
1:43871572 A G 0.031902 -1.7849e-04
1:43886494 T C 0.841426 1.5050e-04
1:43895568 A G 0.043227 6.6956e-06
1:43897496 A G 0.034129 -7.9186e-05
1:43898053 G T 0.055142 3.9578e-05
1:43900185 T C 0.058346 1.6665e-05
1:43903433 T C 0.038806 4.2711e-06
1:43905286 T C 0.051916 5.9353e-05
1:43906896 G A 0.843457 1.7572e-04
1:43907092 A G 0.389130 3.5319e-05
1:43916642 C T 1.220403 2.8882e-04
1:43919081 C T 0.047154 -1.9238e-04
1:43919413 G A 1.303332 4.6206e-04
1:43964954 T C 0.601964 -1.0640e-04
1:43976467 G A 0.672961 4.8396e-06
1:43976985 T C 0.066587 -6.3056e-05
1:43986445 T C 0.044201 -9.7954e-05
1:43989419 G A 0.182535 -3.1881e-05
1:43994214 G A 0.070822 7.0731e-05
1:44001813 G A 0.338327 6.0509e-05
1:44005280 A G 0.465963 -7.7378e-05
1:44005928 G A 0.150804 -5.5808e-05
1:44010571 G A 0.191688 -8.4509e-07
1:44013474 G A 0.044704 -9.8479e-05
1:44013877 G A 1.059910 -2.0627e-05
1:44016549 C G 0.029682 -9.2892e-05
1:44019731 T C 1.259621 -4.3201e-05
1:44035352 T C 0.632360 -1.1547e-05
1:44037685 A G 0.600120 -4.6286e-05
1:44058265 A C 0.813343 -4.8122e-05
1:44071796 T G 1.417420 8.1558e-05
1:44072018 T C 0.699336 7.7562e-06
1:44072066 T C 0.727269 1.5056e-05
1:44073145 G C 0.097937 5.1036e-05
1:44076630 T C 0.158162 -4.7130e-05
1:44086831 T C 1.350239 2.1927e-05
1:44106516 A C 1.503822 3.0547e-07
1:44110656 T C 1.342979 -6.6404e-06
1:44117006 T G 0.695019 2.3435e-05
1:44124703 C A 0.908824 -3.7226e-05
1:44129604 T C 0.055629 -6.6281e-05
1:44129779 G A 1.368033 -3.3359e-05
1:44137257 A C 1.480047 -8.3988e-06
1:44151015 G T 1.441572 -5.5823e-05
1:44178070 G T 1.458897 -2.3388e-05
1:44208306 G T 0.069316 -9.0889e-05
1:44222570 T C 0.619325 -5.9704e-06
1:44236590 A G 0.844856 -2.4877e-05
1:44245018 G A 0.131713 -4.8784e-05
1:44248311 A C 0.053961 -6.3376e-06
1:44249344 G A 0.648952 -2.8642e-05
1:44252259 T C 0.067262 8.6842e-06
1:44261515 T G 0.113384 -6.6832e-06
1:44265655 C T 1.803882 -2.2654e-05
1:44266195 A G 0.850053 -1.4062e-05
1:44277600 A G 0.865019 -2.0864e-05
1:44277688 T C 0.042084 1.2368e-04
1:44288944 A G 0.027391 1.0389e-05
1:44289397 G A 0.705315 -1.2283e-05
1:44290530 G A 0.705636 -1.1052e-05
1:44297673 C T 0.111290 -1.4702e-05
1:44301820 T C 0.245629 5.2028e-05
1:44303095 G A 0.079998 5.4076e-05
1:44319373 A G 1.567000 -4.0663e-05
1:44320412 G A 0.075954 5.3621e-06
1:44337083 A G 0.059904 -5.0905e-05
1:44343173 G C 0.297746 1.3907e-05
1:44351251 A G 0.050630 3.2633e-05
1:44351300 T G 0.032561 -3.0118e-05
1:44362910 A G 0.057755 1.3180e-05
1:44363554 C A 0.026440 2.6623e-05
1:44380585 A G 0.073980 1.1462e-04
1:44395786 T C 1.585063 -6.5479e-05
1:44398245 T C 0.097600 -1.7925e-04
1:44401384 G A 1.847609 -8.1414e-05
1:44402785 A G 0.133112 3.4296e-05
1:44418435 A G 0.068093 -6.9461e-05
1:44426948 A G 1.861552 -7.1028e-05
1:44439717 C A 0.037388 6.7147e-05
1:44439785 C T 1.861403 -8.5967e-05
1:44443459 A G 0.193567 2.1165e-06
1:44446584 A G 0.026907 -6.0882e-05
1:44447413 C G 0.105954 6.7449e-06
1:44448110 T C 0.100261 1.1618e-05
1:44460632 C G 0.104825 -9.3607e-05
1:44465037 T C 0.037239 -5.2247e-05
1:44481492 C T 1.744936 -4.3051e-05
1:44484945 G A 0.039309 -1.1656e-04
1:44488329 A C 0.123199 -6.1161e-06
1:44490723 T C 0.278846 3.3318e-06
1:44493795 G A 1.223227 -7.0829e-05
1:44494552 C T 0.273954 -1.1493e-05
1:44497682 A C 0.041860 8.7002e-05
1:44500750 C A 0.079833 1.5032e-05
1:44506265 A G 0.112352 -9.8859e-05
1:44509551 C A 1.425359 -2.7911e-04
1:44511409 C A 0.420088 -1.3159e-06
1:44512756 G A 0.120499 -2.1030e-04
1:44521269 A G 0.572515 -6.6465e-07
1:44524676 T C 0.402347 -5.1682e-05
1:44525510 A G 0.038092 4.1394e-05
1:44535643 A G 0.224168 5.1370e-05
1:44536931 A G 0.040695 1.7225e-05
1:44541287 A G 0.857453 -5.4263e-05
1:44543401 G A 1.915461 5.1641e-05
1:44543483 T C 0.041938 -8.1850e-05
1:44544664 A G 0.172002 4.2829e-05
1:44555283 A G 0.034898 2.6714e-05
1:44555478 G A 0.185271 -7.4963e-05
1:44568322 G A 1.872854 -1.1661e-04
1:44571746 T G 0.046495 -9.3910e-05
1:44572706 A G 0.114643 -7.0017e-05
1:44574265 C T 0.046158 -9.1856e-05
1:44577967 A G 0.046476 -7.8660e-05
1:44578402 G A 0.055382 -2.4275e-06
1:44585816 T A 0.534738 -1.7228e-05
1:44587132 T C 0.660933 1.7297e-05
1:44594341 T C 0.028225 -7.6552e-05
1:44595047 A T 0.601665 -1.7615e-05
1:44595113 C G 1.345958 2.8173e-05
1:44595410 G A 0.750856 5.2383e-05
1:44607422 G A 0.595092 -3.6129e-06
1:44615555 A G 0.027186 6.3020e-06
1:44619920 T C 0.548123 1.5382e-06
1:44623428 T C 0.163089 -7.7264e-05
1:44634135 C T 0.064827 -3.9060e-05
1:44635859 T C 0.046135 -2.2985e-05
1:44638382 A G 0.078489 -1.1624e-05
1:44652884 C T 0.028683 -1.0632e-05
1:44671906 A G 0.069238 1.2688e-04
1:44689044 A G 0.020873 -4.1726e-05
1:44696167 T G 0.141008 -1.0277e-04
1:44698589 C T 0.071342 7.1864e-05
1:44709131 C G 0.038647 8.1558e-05
1:44721739 A G 0.595183 -7.0481e-05
1:44750795 A C 0.291043 1.3614e-06
1:44754588 G A 0.596657 -5.3753e-05
1:44767179 C T 1.440754 1.8173e-05
1:44771485 C T 0.382551 3.9242e-05
1:44773839 T C 0.754725 8.7667e-05
1:44780322 T C 1.351801 1.6134e-05
1:44783846 G A 0.069508 1.2062e-04
1:44785571 A G 0.077139 -1.2366e-05
1:44788398 T A 1.976361 3.6919e-05
1:44798044 A G 0.170337 -4.3240e-05
1:44799952 C T 0.064902 2.4063e-05
1:44818803 C T 0.047388 -2.8395e-05
1:44830167 A G 0.059835 1.2787e-04
1:44836510 A G 0.092384 1.2528e-04
1:44837028 C T 0.076976 -2.0554e-05
1:44844971 T C 0.048738 2.0626e-05
1:44845627 A G 0.547773 -3.3566e-06
1:44855819 G A 0.035278 -5.9536e-05
1:44856052 A C 0.682127 -6.0508e-06
1:44858313 C T 1.043960 8.7859e-05
1:44860076 A G 0.128950 -6.0309e-05
1:44860224 A G 0.038420 -5.8258e-05
1:44864534 G A 0.101024 -3.9429e-05
1:44877425 T C 0.056330 4.5615e-05
1:44878509 G C 1.009809 -8.7119e-06
1:44878631 T C 0.032357 4.7982e-07
1:44878688 G A 0.767942 -1.4638e-05
1:44878738 A G 0.145108 -2.6412e-05
1:44879221 C A 0.815609 -6.6225e-06
1:44881984 A G 1.877152 -7.6252e-06
1:44884263 A C 0.045450 -3.2710e-04
1:44884635 T C 0.445746 -1.9109e-05
1:44885343 G A 0.115958 -9.8601e-07
1:44888798 G A 0.071861 1.1327e-05
1:44889061 C T 0.052675 2.0087e-05
1:44889509 A G 1.836992 -7.4717e-05
1:44890257 C A 0.030676 -2.2200e-05
1:44890818 A G 0.040488 8.3191e-05
1:44895014 G A 0.793375 -9.5955e-06
1:44895912 T C 0.116214 2.7408e-05
1:44902285 G A 1.436167 1.0248e-05
1:44911812 G A 1.251539 -6.1408e-06
1:44914823 T G 0.055502 5.2045e-05
1:44921916 C T 0.045385 5.9836e-05
1:44924618 C G 0.026141 3.7354e-05
1:44925508 G A 0.497136 -2.5772e-05
1:44926227 T C 0.076379 -1.5833e-06
1:44931239 A G 0.920901 6.1919e-05
1:44933484 A G 0.127104 -1.6249e-06
1:44934194 A G 0.624661 -2.4427e-05
1:44936512 C A 0.041205 5.8606e-05
1:44937974 T C 0.438709 5.2517e-06
1:44940513 A G 0.156202 -1.0508e-05
1:44949529 G C 0.361911 1.2927e-05
1:44962881 A C 0.122842 -2.2962e-05
1:44963087 C T 0.033412 -2.5018e-06
1:44965141 A G 0.082309 2.8628e-05
1:44965376 A G 0.068726 5.3339e-06
1:44967648 A G 0.513153 8.9236e-06
1:44969939 T C 0.062526 6.6249e-05
1:44972309 A G 0.381931 -2.8385e-05
1:44977420 A G 0.498648 2.0258e-05
1:44978184 T G 0.504036 2.5883e-05
1:44982783 T C 0.227858 3.6366e-05
1:44984861 C T 0.023749 3.1510e-05
1:44986195 A C 0.095990 9.0593e-06
1:44988477 A G 0.691488 -2.3586e-05
1:44989447 G A 0.459735 -3.7461e-05
1:44989685 A G 0.055463 3.7023e-05
1:44991683 G A 0.161044 2.5782e-04
1:44991881 G C 0.690780 1.1464e-05
1:44992321 C T 0.042695 -4.3577e-05
1:44992714 T A 0.485636 2.6495e-05
1:44999614 A G 0.387056 -2.3467e-05
1:45000777 A G 0.183057 2.5890e-05
1:45001163 T C 0.739288 -3.4499e-06
1:45001824 C A 0.087418 1.8304e-05
1:45003861 T C 0.056434 -2.8071e-07
1:45004017 A G 0.038962 -4.5207e-05
1:45005996 A G 0.381392 8.0422e-05
1:45006391 A G 0.657713 -4.5538e-05
1:45007686 G A 0.076226 -2.1365e-05
1:45010945 T C 0.092332 9.5836e-05
1:45013276 A C 0.024090 -1.2715e-04
1:45013941 A G 1.947610 1.3648e-04
1:45032607 T C 0.167799 4.8316e-05
1:45034366 A G 0.075902 3.8704e-05
1:45054866 G A 1.570110 -4.4216e-05
1:45058514 C T 0.690586 9.5588e-06
1:45068310 G T 0.282520 -2.6435e-05
1:45068727 G A 1.095561 3.1365e-06
1:45074911 C T 0.612973 3.0437e-05
1:45077208 T C 1.911320 -2.1520e-04
1:45078120 T C 0.052409 2.9005e-05
1:45080061 T C 0.359289 -2.2368e-05
1:45080766 A G 0.088246 1.6357e-04
1:45082372 C T 0.083555 -1.5815e-05
1:45082440 A G 0.606258 -2.1395e-04
1:45094551 A G 0.631179 -1.2527e-06
1:45097317 T C 0.069316 1.0452e-05
1:45101296 A G 0.025765 -2.4682e-05
1:45110557 T C 0.027722 -1.4104e-05
1:45110824 C T 0.032815 7.9178e-05
1:45117300 A G 0.616813 1.8972e-06
1:45118992 G A 0.070384 4.9951e-05
1:45121018 C T 0.237050 4.9786e-06
1:45124099 T C 0.043315 1.7279e-05
1:45128585 A G 0.068073 -6.0868e-05
1:45131401 C T 0.315903 -9.4481e-06
1:45133561 A G 1.093283 -7.0802e-06
1:45137703 A G 0.751687 4.5512e-06
1:45138484 T G 0.066940 -1.9467e-05
1:45139252 C A 0.768867 -3.1460e-06
1:45142943 A G 0.021837 4.5336e-05
1:45161845 A C 1.248034 -7.5500e-06
1:45166383 C T 0.190811 3.8503e-05
1:45166513 A T 0.405440 -2.8079e-05
1:45166683 T C 0.038751 8.4474e-05
1:45167143 A G 0.719765 -5.4139e-05
1:45168480 T C 0.040458 -2.8537e-05
1:45174313 T C 0.027368 1.1658e-05
1:45177071 A G 0.046677 3.6057e-05
1:45186245 G A 1.178240 -1.7677e-06
1:45187426 T C 0.029510 9.4118e-05
1:45194773 C G 0.117538 3.9002e-06
1:45197796 C A 0.046862 7.4157e-05
1:45208876 A G 0.029549 2.8056e-05
1:45209661 G A 0.298168 -2.2299e-06
1:45212118 C T 0.053331 6.9343e-05
1:45213935 A G 0.776426 -1.1277e-05
1:45216516 T C 0.067862 1.3190e-05
1:45224998 C A 0.360019 -7.7087e-06
1:45225921 T C 0.078953 2.6593e-05
1:45250007 G C 0.385923 -4.3516e-06
1:45258141 C A 0.341382 1.3244e-06
1:45268032 C A 0.333141 2.2984e-06
1:45284856 T C 0.039377 -7.0786e-05
1:45298252 C T 0.082273 -7.0808e-05
1:45299644 T C 0.336455 6.0560e-06
1:45301824 T C 0.090212 -2.2610e-05
1:45313150 A G 0.358776 -2.1283e-05
1:45319964 C A 0.724864 -1.5697e-05
1:45327163 T C 0.047287 2.3475e-05
1:45329870 T G 0.064048 -2.7831e-05
1:45340342 C A 0.032704 1.7677e-05
1:45345036 C A 0.027998 -3.0907e-04
1:45352149 G A 0.157860 -3.3860e-05
1:45354632 A G 0.073857 -8.3081e-06
1:45362992 C T 1.099531 -4.4843e-06
1:45374209 T C 0.346335 5.6673e-06
1:45378102 A C 0.078125 -7.7703e-05
1:45399156 A G 0.121278 1.9658e-05
1:45429614 T G 0.082290 -7.8535e-05
1:45434659 T C 0.064367 6.1692e-06
1:45440972 A G 0.341213 6.3029e-06
1:45451477 T C 0.280167 -2.0709e-05
1:45474008 C T 0.512306 -1.5003e-05
1:45476399 A G 0.109596 -1.1915e-05
1:45479709 G A 0.121865 4.4486e-06
1:45481853 T C 0.120963 6.2933e-06
1:45482466 G C 0.036064 3.9438e-05
1:45483812 G C 0.237534 1.2538e-05
1:45504720 C G 1.149532 -5.8137e-05
1:45507749 G T 0.024814 1.1288e-04
1:45511301 T C 0.645726 -2.9669e-05
1:45524213 T C 1.679596 -1.7838e-04
1:45530411 A C 0.021922 7.4814e-07
1:45555700 T G 0.041942 6.0916e-05
1:45560561 C A 0.790065 -2.4876e-05
1:45569347 T G 0.325065 -7.0044e-06
1:45569403 A G 0.048806 -1.2689e-04
1:45579013 C T 0.105266 1.4022e-04
1:45588646 A C 0.254360 3.4825e-05
1:45624138 T G 0.068294 7.6155e-06
1:45654541 G C 0.076671 -8.8251e-05
1:45655550 C A 0.056807 4.5214e-05
1:45661273 C T 0.245853 -2.6536e-05
1:45672933 T C 0.109473 2.9201e-05
1:45675120 G A 0.581214 2.6601e-04
1:45678924 G T 0.024840 -5.7379e-05
1:45680139 C T 0.054172 5.8536e-05
1:45684562 T C 0.217118 2.0385e-04
1:45687788 T G 0.050708 4.1565e-05
1:45699020 G A 0.029793 2.3910e-04
1:45705100 C T 0.065704 2.2025e-05
1:45733403 C T 0.326549 2.8654e-04
1:45749622 A C 0.129058 1.2790e-06
1:45763542 G A 0.218618 7.7785e-05
1:45782786 T C 0.059118 5.6054e-05
1:45783656 A G 0.300657 -1.5926e-04
1:45795084 A G 0.025807 -8.2059e-05
1:45796269 C G 1.812045 6.4740e-05
1:45800156 T C 0.150557 1.9352e-05
1:45806933 A G 0.109343 -1.4171e-04
1:45808863 A G 0.082202 -8.3671e-05
1:45810865 A G 0.162281 3.0237e-05
1:45810923 A G 0.201263 4.8781e-05
1:45822440 A G 0.083503 8.8651e-05
1:45827744 A G 0.035603 1.0332e-04
1:45829549 G T 0.157565 4.8055e-04
1:45838756 T C 0.050650 -3.7606e-06
1:45848931 T G 0.504766 -1.0203e-04
1:45851710 T C 0.043626 3.0170e-05
1:45863019 T C 0.230786 1.0992e-05
1:45890155 C T 0.969178 2.5715e-05
1:45917282 T C 0.036057 -1.9957e-05
1:45925218 T A 0.077505 1.7048e-07
1:45926495 G C 0.475172 -5.4869e-05
1:45938386 T C 0.037206 9.2371e-05
1:45941240 C T 0.129541 2.1587e-05
1:45943753 T C 0.053471 5.3003e-06
1:45954914 A C 0.116373 -8.6195e-07
1:45962137 C T 0.030166 7.3036e-06
1:45976249 A G 0.213665 6.0452e-05
1:45982722 C A 0.041834 3.7757e-05
1:45987574 A C 0.193820 -6.9439e-05
1:45988115 A G 1.322738 -7.1595e-06
1:45988764 T C 0.858930 5.3936e-05
1:45999503 A G 1.322079 -1.0348e-05
1:46001491 A G 0.075915 -3.5883e-06
1:46001578 A G 0.050439 -8.0715e-05
1:46009818 T G 0.456005 -8.6728e-05
1:46010938 A G 0.022110 -4.3836e-05
1:46015157 G A 1.308606 -8.8232e-06
1:46020654 G A 0.854324 2.9010e-05
1:46021556 A C 0.450017 -5.2993e-05
1:46024535 A C 0.047304 2.8274e-05
1:46024988 C T 0.142618 2.1174e-05
1:46032307 A G 0.021626 -9.8768e-05
1:46050561 T G 0.481413 -5.4137e-05
1:46055600 T C 1.403794 1.8312e-05
1:46075107 C T 0.043688 6.2103e-06
1:46086766 T C 0.028848 5.4107e-05
1:46090214 G A 0.918635 1.0017e-04
1:46091749 G A 0.048888 2.1673e-05
1:46094027 G A 0.598896 -2.3379e-05
1:46104548 T C 0.039540 2.9157e-05
1:46108491 C A 0.603236 -1.2823e-05
1:46124663 G A 1.090901 -7.7784e-05
1:46126854 T C 0.198374 1.3080e-04
1:46127618 T C 0.094406 5.5735e-05
1:46138916 G A 0.048345 -9.6991e-05
1:46154551 A G 0.083906 -1.6509e-04
1:46167552 G A 0.035375 -2.9060e-05
1:46169722 T C 0.044821 1.6599e-05
1:46194893 A G 0.074594 -1.6066e-05
1:46218135 A C 1.979269 -9.9200e-06
1:46238843 T C 0.182668 -3.8854e-05
1:46241638 G T 0.597611 -1.3676e-05
1:46284246 A G 0.868067 4.4142e-05
1:46284441 C T 0.070439 7.5360e-05
1:46314219 T C 0.053217 -1.1644e-05
1:46322512 A G 0.037008 -4.2579e-05
1:46325608 T C 0.148117 9.6035e-06
1:46348646 A G 0.208540 -6.0474e-06
1:46353332 G A 0.274694 4.8943e-05
1:46357802 T C 0.083663 6.4313e-05
1:46358720 G A 1.466626 1.6909e-05
1:46361025 A G 0.055859 9.6798e-05
1:46388916 T C 0.041241 6.0970e-05
1:46436451 A C 0.594995 -2.1239e-05
1:46440828 C A 0.046025 -8.6118e-05
1:46449685 C T 0.060170 -4.8447e-05
1:46454376 T G 0.119285 -1.6472e-05
1:46454390 A C 0.120700 -2.2919e-05
1:46472144 G A 0.057830 9.4547e-05
1:46476864 A G 0.099732 -1.0716e-05
1:46495434 A G 0.908301 -7.4284e-05
1:46496709 G A 1.418199 1.3888e-05
1:46499526 G A 0.150385 6.2297e-06
1:46501270 T C 0.024642 -1.0737e-04
1:46501359 G A 0.126338 -3.3369e-06
1:46506344 A G 0.079839 6.8975e-06
1:46537946 G T 0.533102 -2.8841e-05
1:46563680 A C 0.869764 6.3848e-05
1:46566252 G A 0.214622 5.9726e-04
1:46584859 G A 1.408192 2.1115e-05
1:46587530 A G 0.148620 1.9375e-05
1:46591119 G A 0.022535 -6.5844e-05
1:46595329 G A 0.217852 -4.3550e-05
1:46605369 T C 0.919320 8.7583e-05
1:46623097 C T 0.282530 -5.8477e-04
1:46635178 A G 0.137344 4.3812e-06
1:46639016 A G 0.502089 -4.5621e-05
1:46655645 T C 0.026894 1.1672e-05
1:46657063 C T 0.325520 -1.1516e-05
1:46657220 T C 0.344576 -7.5995e-05
1:46660295 C T 0.705383 -4.6567e-05
1:46664249 G A 0.339460 -1.7578e-05
1:46669276 C A 0.060001 5.4352e-05
1:46671997 G A 0.682332 -4.9693e-05
1:46714242 G A 0.039059 1.0565e-04
1:46716368 T C 0.057898 3.1835e-05
1:46722389 G A 1.181483 4.7183e-05
1:46727304 T C 0.221532 2.8315e-05
1:46728913 G A 0.604447 2.7969e-05
1:46730398 A G 0.191077 1.2515e-05
1:46746164 T C 0.219338 -7.0401e-06
1:46754486 A G 1.479966 4.5547e-05
1:46766583 T C 0.128019 -1.4518e-05
1:46774783 G A 0.190724 -1.2152e-05
1:46806550 T C 0.608770 1.6968e-05
1:46808042 T C 0.022980 3.0167e-05
1:46809419 G A 0.601902 6.5785e-06
1:46810530 G A 0.633561 6.4054e-05
1:46818502 G A 0.114228 -6.5908e-05
1:46827214 C A 1.951538 1.6606e-04
1:46827456 G A 0.245470 -3.2629e-05
1:46828110 A C 0.222483 -4.8516e-05
1:46832084 A G 0.054126 1.4924e-04
1:46843216 C T 0.847099 -1.3012e-05
1:46870761 A C 0.412340 -2.5812e-05
1:46874279 A G 0.045619 -1.3741e-04
1:46877180 A G 0.615070 5.1614e-06
1:46883668 A G 0.206664 -4.1544e-05
1:46887090 C T 0.082238 2.7032e-06
1:46888579 T C 1.207722 4.8863e-05
1:46890686 T C 0.025982 3.6980e-06
1:46904539 A G 0.128503 -7.2607e-05
1:46905201 G T 0.570636 1.0301e-04
1:46911290 T C 0.441315 -1.0092e-05
1:46912532 C G 0.056135 2.9129e-05
1:46912769 T C 0.068440 2.6319e-04
1:46921187 C T 0.742962 -3.9343e-05
1:46921869 T C 0.112128 -2.8205e-05
1:46928012 G T 0.146893 -1.5853e-04
1:46940089 T C 0.433347 -2.2176e-05
1:46945270 A G 1.884724 4.1041e-05
1:46947168 A G 1.789198 3.5675e-05
1:46953362 A G 0.906396 1.0008e-04
1:46959845 C A 0.117503 3.1649e-05
1:46962605 T C 0.030961 2.6393e-06
1:46963568 T C 0.158805 -1.4546e-04
1:46972105 C T 0.030461 5.2766e-05
1:46972958 G A 0.323988 -3.6064e-05
1:46975294 A G 0.409893 -2.6237e-05
1:46981145 C G 1.774206 -4.6190e-06
1:46981702 G C 0.587708 4.7852e-04
1:46982309 C T 0.153320 1.1064e-04
1:46982455 A G 1.512702 8.3186e-05
1:46990044 T G 0.997241 8.5147e-05
1:46991890 T C 0.237151 -7.7264e-05
1:46993203 G A 0.052046 -6.5604e-05
1:46994349 G T 0.097791 -7.4915e-05
1:47000996 C T 0.398851 -6.6968e-05
1:47005597 T C 0.059404 3.0903e-05
1:47008883 A G 0.539386 -6.5434e-05
1:47012144 A G 1.423895 4.8131e-05
1:47013180 G A 1.491228 1.0494e-04
1:47013431 A G 0.031364 -9.2858e-05
1:47016761 T C 0.114325 -2.9096e-05
1:47017706 G T 0.954939 -1.1919e-04
1:47024609 T C 0.033103 2.5920e-04
1:47028700 T C 0.100518 -9.4435e-05
1:47028921 T C 0.044509 1.9328e-05
1:47031542 A G 0.369221 -5.3227e-05
1:47033849 C T 1.423960 2.5269e-05
1:47051881 A G 0.029247 -1.9740e-05
1:47055992 C T 1.051715 1.8629e-04
1:47062900 A G 0.487178 -5.4265e-05
1:47065344 G A 0.071994 2.7452e-04
1:47065426 C T 0.460793 -5.8361e-05
1:47078637 C T 0.949727 -1.9203e-04
1:47080741 T C 0.486714 -5.5902e-05
1:47087968 G A 1.491774 4.5485e-05
1:47089334 A C 0.036041 4.9430e-06
1:47091250 T C 0.027371 1.2225e-05
1:47097606 T G 0.108986 3.9264e-05
1:47131734 T C 0.058067 -2.1316e-05
1:47132446 A G 0.135393 -7.0248e-05
1:47138819 G T 0.504565 -3.1757e-05
1:47139103 T C 0.497743 -3.8939e-05
1:47153704 A G 0.027641 6.8433e-05
1:47159084 C T 0.227514 -4.1428e-05
1:47166043 C A 0.021740 5.2681e-05
1:47179310 G A 1.525377 -2.7986e-07
1:47186979 A G 0.137613 -1.2479e-05
1:47187263 T C 0.491134 -2.3335e-05
1:47192898 G C 0.039394 2.5049e-06
1:47210510 G A 0.467447 -2.0031e-05
1:47211238 G C 1.971369 9.2098e-05
1:47215191 T C 0.091829 2.1576e-05
1:47218621 T C 1.722615 2.8845e-05
1:47219823 T C 0.817845 4.6603e-05
1:47226082 C T 0.560129 2.6926e-05
1:47227250 T C 0.097587 -5.5214e-05
1:47230591 C T 0.023100 -4.9448e-06
1:47231478 T C 0.074964 2.5711e-04
1:47233733 G A 0.161470 2.1714e-05
1:47237476 T C 0.226761 4.9413e-05
1:47250084 T C 0.185303 1.8926e-05
1:47259138 C T 1.880745 1.1456e-06
1:47268594 A C 1.623181 -3.3919e-05
1:47276194 A G 0.051598 -2.7413e-05
1:47279175 T C 0.261143 7.0388e-05
1:47280830 G A 0.023898 -4.3093e-05
1:47280884 T C 0.266499 -7.1990e-06
1:47281782 A C 0.179542 -3.6770e-06
1:47282772 T C 0.265879 -4.4191e-06
1:47289636 A G 0.533803 5.1649e-05
1:47290446 C T 0.122332 6.5947e-05
1:47298518 C G 0.152748 1.6869e-05
1:47309632 G A 0.073993 2.8669e-05
1:47321982 C T 0.251338 3.8225e-05
1:47325758 T C 0.057417 -2.4574e-05
1:47326693 C T 0.065240 7.1327e-05
1:47366050 T G 0.147075 1.2764e-05
1:47374039 C T 0.256736 4.6208e-05
1:47387913 A G 0.147562 1.4816e-05
1:47389700 A G 0.146994 -2.1627e-05
1:47392054 T C 1.738775 -5.3564e-05
1:47396903 T C 0.154582 5.9936e-06
1:47396949 T C 0.077262 8.7395e-05
1:47398496 G A 0.277720 6.0730e-05
1:47420334 C T 0.049543 6.4160e-05
1:47436334 T C 0.538259 1.9791e-05
1:47460532 T A 0.028595 -6.1570e-05
1:47461876 C T 1.965793 -9.8898e-05
1:47463732 G T 0.049615 -2.4808e-05
1:47467308 T C 0.060244 -6.9980e-05
1:47467796 T C 0.509930 -9.4529e-06
1:47468964 C T 0.082212 5.5063e-06
1:47481640 C T 0.547403 5.5537e-06
1:47487568 C T 0.706571 1.7871e-05
1:47495605 G A 0.162895 -4.3944e-05
1:47497292 A G 0.048219 -7.9631e-07
1:47504795 C T 0.678388 -1.4815e-05
1:47512543 C T 0.060881 -1.6192e-05
1:47514753 A G 0.096957 1.5896e-05
1:47569868 A G 0.063208 6.8166e-05
1:47572502 C T 0.526633 -4.2225e-06
1:47573206 A G 0.699278 -1.0324e-05
1:47594374 T A 0.154998 -4.4635e-05
1:47608197 G A 0.436953 -2.5062e-06
1:47612672 G A 0.713218 7.2691e-08
1:47627246 C T 0.258219 -5.1635e-06
1:47628781 T C 0.109658 4.1440e-06
1:47642230 C T 0.740265 -2.3478e-05
1:47645995 C T 1.117282 -2.8207e-05
1:47651189 A G 0.073734 -5.7950e-06
1:47651494 A C 0.364290 -1.8013e-05
1:47654057 T C 0.033363 3.6590e-06
1:47654345 T C 0.045768 2.0045e-05
1:47656998 A T 1.598896 -5.2094e-05
1:47661564 G A 1.510333 -1.5403e-04
1:47663960 A G 0.060277 -6.1008e-05
1:47664233 C G 0.104218 4.1201e-06
1:47678458 G A 1.162898 -3.7099e-05
1:47679486 A G 1.085727 -4.5341e-05
1:47684567 C T 0.035002 -1.8109e-04
1:47687177 C A 0.028465 6.0588e-05
1:47692281 T C 1.849900 -3.2238e-05
1:47694080 A G 0.104176 -2.4748e-05
1:47702368 C T 1.166637 -2.8679e-05
1:47705139 A C 0.300609 -6.9964e-06
1:47709525 A G 0.039387 1.0033e-05
1:47709673 T C 0.677311 -6.3908e-06
1:47713175 A G 0.813837 4.1739e-05
1:47718105 T C 0.050030 4.1919e-05
1:47721529 A C 0.030364 1.2036e-05
1:47738651 G A 0.653402 2.1244e-05
1:47743152 T C 0.304971 2.5757e-05
1:47743490 T C 0.671043 -6.5107e-05
1:47746678 C G 0.158750 3.1427e-05
1:47752996 C T 0.341103 5.0910e-05
1:47778520 C T 0.995011 9.7439e-05
1:47800845 C A 1.013259 6.4784e-05
1:47815165 A C 0.066256 -8.3015e-06
1:47834209 T G 0.100664 3.2268e-05
1:47853326 C G 0.078314 2.7834e-05
1:47856611 A G 0.339593 3.1359e-05
1:47857075 A G 0.984878 -6.5746e-05
1:47860423 C T 0.125133 -5.0281e-06
1:47863026 G A 0.067343 -8.1640e-05
1:47869316 G A 0.305250 -1.4028e-06
1:47873311 T C 0.073481 8.7033e-05
1:47874094 T C 0.091910 -1.4215e-05
1:47875627 T C 0.145640 2.7025e-05
1:47876421 A G 0.113877 -6.9114e-06
1:47880483 G A 0.025817 2.2307e-05
1:47894575 T C 0.748542 1.5964e-06
1:47902319 C A 0.162995 -1.1472e-05
1:47904000 A G 0.107529 -6.8908e-06
1:47907662 C A 1.087622 -2.8661e-05
1:47915425 A G 0.025826 2.4835e-05
1:47927545 G A 0.110638 -7.7130e-06
1:47930893 G T 0.045583 1.5575e-05
1:47948028 A G 0.033026 4.5715e-05
1:47950551 A G 0.380857 -3.2376e-05
1:47960079 C G 0.068537 -1.8951e-04
1:47961032 C T 0.173229 6.4598e-05
1:47961629 C T 0.158045 4.5585e-05
1:47968691 G A 0.053724 -1.6454e-05
1:47969496 A G 1.761028 -3.9829e-05
1:47972349 A G 0.099219 -6.5556e-05
1:47974381 T C 1.251455 4.5990e-06
1:47977192 G A 1.866398 -2.5926e-07
1:47984438 T C 1.773398 -4.2329e-06
1:47984692 G T 0.371356 7.5828e-06
1:47994868 T C 0.077992 -3.0630e-05
1:47997403 A G 0.024460 -8.5830e-05
1:47998522 G A 0.209682 -2.0417e-05
1:48001334 T C 0.061896 3.5872e-05
1:48002204 G A 0.197105 1.3243e-05
1:48002377 G C 1.458696 2.3766e-05
1:48002447 A G 1.725701 2.5389e-05
1:48003678 A G 0.848492 1.6571e-05
1:48006123 T C 0.084990 -4.3273e-06
1:48006353 C T 0.201435 -1.1568e-04
1:48006500 G A 0.131261 6.0758e-05
1:48010926 A G 0.041698 -2.0307e-05
1:48011533 T C 0.241594 1.4483e-05
1:48013582 A G 0.068174 5.4508e-05
1:48018869 A G 0.026099 6.4451e-06
1:48021132 C T 0.617352 2.3522e-05
1:48027619 A G 0.083461 -1.4250e-05
1:48028705 C T 1.960356 2.1908e-06
1:48029787 T C 0.325542 6.6509e-05
1:48030249 T C 1.117386 -1.8039e-04
1:48030350 A G 0.191165 -1.5454e-04
1:48041651 G T 0.036557 1.8225e-05
1:48041786 A G 0.057203 3.2828e-05
1:48043215 T C 0.493371 5.1032e-05
1:48049358 T C 0.061507 4.2702e-06
1:48052723 G A 0.712790 1.0315e-04
1:48053626 T C 0.337600 7.9253e-05
1:48056405 A G 0.637381 3.6937e-05
1:48059935 A G 1.888924 -1.6211e-05
1:48063350 A G 1.264636 6.0864e-05
1:48063902 A G 0.065181 -1.0106e-05
1:48065019 G A 0.214158 3.7773e-05
1:48071281 A G 0.038745 1.2742e-05
1:48074850 A G 0.044107 -3.7155e-05
1:48076597 G C 0.045353 -4.7157e-05
1:48078527 G T 0.031571 6.1209e-05
1:48078810 G A 0.124027 3.3184e-05
1:48080840 A G 0.175495 2.1338e-05
1:48081838 C T 0.505928 -4.1539e-05
1:48089310 C T 0.880553 4.5897e-05
1:48089973 C T 0.020143 4.3350e-05
1:48093718 T G 0.095094 -2.3897e-05
1:48096906 T C 0.092942 5.9274e-06
1:48097886 A C 0.043587 -1.1324e-05
1:48098051 C A 1.009792 1.0849e-05
1:48098297 A G 0.868528 5.3692e-05
1:48098459 T C 0.945832 8.0168e-05
1:48100829 G A 0.996443 1.4437e-04
1:48101462 A G 0.036320 2.3298e-05
1:48102121 C T 1.159999 -4.0466e-04
1:48102145 C A 0.202412 -4.4962e-04
1:48103023 A C 0.608196 -3.4817e-05
1:48105616 A C 0.099284 -1.0875e-04
1:48106775 A G 0.074639 -7.5183e-05
1:48108020 A G 0.085065 1.6698e-04
1:48109075 A G 0.078301 -3.3533e-05
1:48110450 G A 0.129807 -1.7476e-04
1:48112362 A G 0.058949 -1.1035e-04
1:48113078 G A 0.046813 -8.7702e-06
1:48115746 T C 0.119015 2.0842e-05
1:48117693 T C 0.147588 -2.2168e-04
1:48120277 G A 0.273214 2.0518e-06
1:48123748 A G 0.096392 2.8896e-05
1:48126632 G A 0.972866 3.5645e-07
1:48128134 A G 0.039069 -4.7197e-05
1:48142053 T C 0.100748 8.1778e-05
1:48150309 C T 0.756423 -8.7707e-06
1:48160598 C T 0.075425 2.1759e-05
1:48167390 T C 0.032062 -8.2557e-05
1:48171974 A G 0.041000 6.3775e-05
1:48172837 G A 0.378503 -1.2072e-04
1:48182037 C G 0.370025 -1.8710e-05
1:48185268 T C 0.096954 -1.9159e-04
1:48192754 A G 0.550564 3.6709e-05
1:48193450 A G 0.106756 1.3379e-05
1:48195360 C T 0.037570 9.4658e-05
1:48195380 A G 0.033879 1.9085e-05
1:48196251 A G 0.531456 3.6457e-05
1:48203990 A C 0.457667 5.7623e-05
1:48204438 G A 0.087661 -1.6733e-04
1:48204857 T C 0.422331 -1.3312e-05
1:48210563 T C 0.028157 1.2847e-04
1:48213641 C T 0.360908 2.9736e-04
1:48213736 C G 0.273938 -4.6003e-05
1:48214207 A G 0.088022 2.2583e-05
1:48215259 C T 1.964443 -7.9958e-06
1:48216629 T C 0.876230 2.0962e-06
1:48217341 A G 0.057378 -3.9588e-05
1:48218090 A C 0.393067 -4.1839e-06
1:48222050 A C 0.371561 -1.7764e-05
1:48225296 G A 0.726977 -1.9035e-05
1:48228215 T C 0.060877 -8.8624e-05
1:48230702 T C 0.047463 -5.2869e-05
1:48232072 A G 0.029465 -4.0110e-05
1:48232503 C T 1.298963 3.6252e-05
1:48234358 T C 0.041059 -4.1137e-06
1:48235567 A G 1.007913 -1.8617e-05
1:48241061 A G 0.134728 7.5673e-05
1:48247837 C T 0.028215 2.3318e-05
1:48255008 G A 1.225794 3.5009e-05
1:48255796 C T 0.038803 -3.1127e-05
1:48261013 T C 0.032078 -3.0507e-05
1:48262202 T C 0.056447 1.6451e-05
1:48262622 A G 0.032107 -2.3695e-05
1:48262687 G A 0.209812 -2.1149e-05
1:48265797 T C 0.428073 3.0828e-06
1:48272097 G T 0.082971 4.7089e-05
1:48309952 A G 0.047021 2.1088e-05
1:48314564 C A 0.043324 1.3552e-04
1:48317101 T C 0.033918 -5.9083e-06
1:48317211 C T 0.114104 -1.1995e-04
1:48319515 T C 0.772645 1.7414e-05
1:48319884 G T 0.035606 -4.9328e-05
1:48321221 T C 0.631802 6.2030e-05
1:48326647 T C 0.145517 3.0288e-05
1:48330082 G T 1.439991 9.6531e-05
1:48341893 A G 0.059787 -3.6684e-05
1:48342731 T G 0.586404 2.4938e-05
1:48348841 C T 0.053993 1.2206e-04
1:48370525 C T 1.671124 -6.3073e-05
1:48382594 G C 0.264402 -1.4090e-04
1:48384466 A G 0.042620 1.1049e-04
1:48384803 T C 0.044376 2.8526e-05
1:48386001 A G 0.043665 -7.8610e-05
1:48396481 A C 0.025937 2.6728e-06
1:48401303 G T 0.180243 1.3866e-04
1:48404846 G A 0.037940 -4.6275e-06
1:48409812 T C 0.285324 3.4941e-05
1:48410884 G A 0.048014 4.4875e-05
1:48411428 A G 0.292962 -2.3291e-05
1:48418176 C T 0.042104 7.5624e-06
1:48419291 C T 0.052062 -1.5957e-05
1:48428960 C T 0.040504 6.8985e-05
1:48435568 T C 0.065827 -3.6860e-05
1:48436026 C A 0.105519 1.0544e-04
1:48441584 G C 0.260436 8.0375e-06
1:48442182 A G 0.666379 -8.6018e-06
1:48444398 T C 0.042860 1.3285e-04
1:48444912 G A 0.118571 -3.8988e-05
1:48453489 A G 0.028468 3.2797e-05
1:48469844 G A 0.033327 3.3534e-05
1:48471439 A G 0.495600 6.8074e-06
1:48473872 T C 0.104938 -1.9699e-04
1:48481372 G A 0.048686 -1.2669e-05
1:48481515 T C 0.220636 -6.1403e-05
1:48485047 C T 1.926588 -3.9902e-05
1:48485165 C A 0.027842 3.4097e-05
1:48486172 G A 1.101949 -1.7793e-05
1:48489581 A G 0.039696 -1.1365e-05
1:48493075 A G 0.048728 -1.4210e-05
1:48501029 A G 0.074328 1.1403e-04
1:48505364 C T 0.101715 7.9785e-05
1:48509805 T G 0.052708 -5.8430e-07
1:48510373 T C 0.029721 -1.4065e-04
1:48514963 A G 0.704205 1.8371e-05
1:48515407 C T 0.319421 -1.8633e-04
1:48516401 T G 1.123309 -8.8214e-06
1:48518413 T G 0.060192 -3.7229e-05
1:48526033 G A 1.420714 -2.7608e-05
1:48528681 A G 0.122329 -1.9193e-05
1:48530175 T C 0.038011 1.2532e-05
1:48530195 C G 0.033665 1.4282e-05
1:48532040 G C 0.051143 6.9300e-06
1:48532293 C T 0.053886 1.5613e-04
1:48532948 C T 0.310943 2.5181e-05
1:48534495 C A 0.055132 -2.5355e-04
1:48535658 C G 0.024337 -2.1660e-05
1:48536798 G A 1.303270 2.3357e-05
1:48539670 A C 0.096477 -2.8453e-05
1:48543351 G A 0.032506 8.7637e-06
1:48543753 A G 0.054941 4.7277e-05
1:48544089 T C 1.274954 -1.1622e-05
1:48545156 C T 0.058690 1.0355e-05
1:48547192 A G 0.087927 -1.9609e-04
1:48549552 A C 0.186449 -1.5685e-04
1:48549673 C T 0.784420 -4.4480e-06
1:48554766 T G 0.078849 -1.2830e-05
1:48556821 G A 1.210309 3.6539e-05
1:48556937 C A 0.060780 1.1660e-05
1:48558974 T G 0.247891 -1.4842e-05
1:48565048 G A 0.046612 5.7163e-05
1:48575218 C A 0.291774 -2.8616e-06
1:48588176 T C 0.090368 1.3281e-05
1:48607809 A G 0.118012 1.9161e-05
1:48624494 G T 0.030153 -1.3147e-05
1:48627454 T C 0.034048 3.0900e-05
1:48629509 G A 0.026213 5.4206e-05
1:48647606 A G 0.424781 2.3987e-05
1:48653521 A G 0.054162 -2.6307e-04
1:48662841 T C 0.031656 -3.2801e-05
1:48665101 C T 1.331307 -7.9197e-06
1:48670415 A G 0.613902 3.9428e-06
1:48695081 A G 0.301839 -4.8049e-05
1:48703166 G A 0.054564 9.3813e-05
1:48708228 T G 0.301157 -4.3984e-05
1:48708250 T C 0.177945 3.7160e-05
1:48713206 C T 0.151362 -7.6795e-06
1:48713394 T C 1.633652 4.0668e-05
1:48714984 C T 0.332086 -2.7617e-05
1:48717508 T C 0.068148 -5.9458e-05
1:48736321 A G 0.207384 -4.8994e-06
1:48763327 T C 0.020961 -2.4122e-05
1:48764419 T C 0.848995 2.1745e-05
1:48825355 A G 0.080608 4.4073e-05
1:48826853 G A 0.136325 1.2181e-05
1:48828015 C A 1.723735 -1.1025e-05
1:48828576 A T 0.127824 -1.1447e-05
1:48839644 C T 0.365040 -2.2250e-05
1:48845454 A G 0.123442 -2.9806e-07
1:48847252 T C 0.034119 1.8357e-05
1:48851402 T C 0.044243 5.2533e-05
1:48865121 T C 0.053944 4.9248e-04
1:48866555 G A 0.180392 -1.6780e-05
1:48868119 G A 0.053039 -1.1027e-06
1:48868417 C T 0.071728 3.0440e-05
1:48886398 C T 0.036742 3.8331e-06
1:48912548 C T 0.067048 -5.6147e-05
1:48936031 A C 0.065710 2.7963e-07
1:48950236 A G 0.341534 -1.7268e-05
1:48954350 A G 0.196852 1.2858e-05
1:48963511 C T 0.065311 5.1847e-06
1:48965484 C T 1.242906 -1.2420e-05
1:48969953 C T 1.812214 -3.8834e-05
1:48972432 A G 0.132196 1.7539e-05
1:48974933 C T 1.235999 -1.6950e-05
1:48977584 G A 0.273438 2.2590e-05
1:48978188 C T 0.078693 -1.1469e-05
1:48978515 C T 0.160412 3.3247e-05
1:48987803 A G 1.328204 -5.6674e-05
1:48991061 C T 0.514377 -2.1509e-05
1:48996754 A G 1.879995 -1.7361e-05
1:48999555 C T 0.698489 -1.9747e-05
1:49001337 G A 0.108327 9.7482e-05
1:49002874 C G 1.372508 -3.9379e-05
1:49003256 T C 0.159350 1.0743e-05
1:49007034 C T 0.192411 -2.9314e-04
1:49011972 C G 0.110622 2.3445e-05
1:49014219 A C 0.117720 2.1606e-04
1:49025101 G C 0.156387 -3.1482e-04
1:49025436 G A 0.538347 2.3180e-05
1:49033734 C A 0.306061 4.0515e-06
1:49035400 A G 0.414362 9.6497e-06
1:49035783 G T 1.788951 2.1015e-05
1:49037053 C T 0.548123 -2.1967e-06
1:49037217 T C 0.157942 1.7056e-05
1:49042952 G A 0.190214 -7.9668e-06
1:49043898 G T 1.287084 -4.0467e-05
1:49046482 T C 0.225557 -1.0480e-05
1:49047146 C T 0.268472 3.6367e-06
1:49047562 A G 0.023288 -6.3964e-06
1:49050053 A C 0.075295 -7.5721e-05
1:49054807 A G 0.658398 2.3598e-05
1:49055013 C A 0.782307 6.4097e-06
1:49057717 C T 0.036219 6.0582e-05
1:49058139 T G 0.045837 1.0103e-05
1:49063929 A G 0.082692 -9.9743e-05
1:49067014 C T 0.363002 2.4672e-05
1:49067348 G A 0.321894 -4.1802e-05
1:49073954 A G 1.827102 -4.2514e-05
1:49074468 A C 0.278609 -3.5828e-05
1:49074787 G A 0.372288 -1.3692e-05
1:49076711 T C 0.605417 -7.0848e-05
1:49084794 C T 0.178137 -9.3530e-06
1:49085517 T C 0.064233 -3.4200e-05
1:49088451 C T 0.020601 1.9979e-05
1:49090971 A G 0.050468 3.3846e-05
1:49092039 C T 0.140109 -8.0040e-05
1:49103804 T C 1.327704 1.6717e-05
1:49113384 T C 0.046129 1.2748e-04
1:49115890 T C 0.073188 -3.5956e-05
1:49119670 G A 0.115685 5.4259e-05
1:49121084 G A 0.117720 -7.0382e-05
1:49121556 T G 0.105701 4.9776e-05
1:49133886 A G 1.152479 1.9085e-05
1:49134582 T C 0.100083 -4.4247e-05
1:49139857 A G 1.747214 -1.6603e-05
1:49142325 T G 0.030757 -2.4779e-05
1:49142841 A G 0.045937 -3.1194e-05
1:49145514 T G 0.928376 1.1795e-05
1:49146060 T C 0.029442 -1.5571e-05
1:49148942 G A 0.472215 -2.7828e-05
1:49152307 T C 0.042760 1.8944e-05
1:49158486 T C 0.033347 -2.9032e-07
1:49164735 C T 0.078505 6.3697e-06
1:49165223 C G 0.312150 2.3225e-06
1:49165860 T C 1.336604 -4.0596e-06
1:49174020 T C 0.071751 -6.5409e-05
1:49174425 T C 1.929960 -3.3783e-05
1:49179790 C G 1.424080 2.1654e-06
1:49180331 T C 0.064220 3.1227e-05
1:49184988 C A 1.104744 -3.4340e-06
1:49190234 G A 0.497519 1.7756e-05
1:49193394 T G 1.729262 1.0465e-04
1:49200407 A C 1.668278 1.0182e-04
1:49200525 G A 1.079430 1.0687e-05
1:49201307 A C 0.026346 -3.0899e-05
1:49204929 A G 1.567224 -3.8932e-05
1:49206054 C T 0.040364 5.9925e-05
1:49207669 C T 0.121112 -2.4701e-05
1:49216119 A G 0.111047 -8.6514e-06
1:49219560 T C 0.116899 6.8036e-06
1:49221899 A G 0.188517 -2.0252e-05
1:49245133 T C 0.053243 4.0281e-05
1:49247501 G T 0.071286 1.0865e-05
1:49247730 C T 0.101647 -1.9799e-05
1:49251397 T C 0.053545 1.7947e-05
1:49254416 T C 0.471374 -1.2471e-05
1:49257536 C A 0.042990 -5.7358e-06
1:49270213 C A 1.926834 8.2716e-05
1:49292464 A C 0.028920 -1.2367e-06
1:49305326 C T 0.100956 -3.1675e-05
1:49305941 T C 0.034947 5.0409e-06
1:49309764 A G 0.043629 5.3245e-05
1:49310718 G A 0.592804 2.0253e-06
1:49311332 T C 0.041987 7.6338e-06
1:49320667 A G 0.051332 4.6854e-05
1:49339602 C T 0.196732 1.5782e-05
1:49346828 T C 0.155283 7.2769e-05
1:49354711 A G 1.364478 7.4291e-06
1:49355642 G C 0.049144 1.8846e-05
1:49369206 C A 0.562599 1.9997e-05
1:49369556 G A 0.066009 8.3296e-05
1:49370622 C T 1.015700 4.2283e-05
1:49386793 G A 0.214366 -1.0303e-04
1:49396989 C G 0.500690 1.5484e-05
1:49402090 T C 0.076499 -8.8590e-05
1:49432935 T C 1.087820 2.3475e-05
1:49438065 C T 0.103822 1.0819e-05
1:49442149 C T 1.274402 -1.5499e-07
1:49446508 G T 1.092261 2.3734e-05
1:49450085 G C 0.028030 -4.2871e-06
1:49459794 C T 0.044149 3.8523e-05
1:49477945 T G 0.028916 -5.6598e-05
1:49477976 T C 0.035703 -5.9544e-05
1:49483208 G A 1.254772 1.7291e-06
1:49486981 G A 1.357932 1.5487e-06
1:49524433 T C 0.081316 -1.8375e-05
1:49529592 T G 0.378299 1.0452e-05
1:49563581 T C 0.186387 -3.3726e-05
1:49573780 T C 0.452364 2.8756e-05
1:49576393 A G 0.020630 -1.3885e-05
1:49615546 C T 1.361093 -3.0216e-06
1:49643320 A C 0.044016 4.3187e-05
1:49644608 A G 0.128210 -1.1236e-04
1:49678990 T C 1.902965 -2.3646e-06
1:49699672 A G 0.023444 -3.4122e-05
1:49719903 A G 0.634506 1.5337e-05
1:49731707 G A 1.179880 2.5987e-05
1:49744635 G A 0.097661 -2.0443e-06
1:49754598 T C 0.210055 6.6448e-05
1:49754798 G A 0.180409 -3.7587e-05
1:49771822 C T 0.040929 -1.7732e-05
1:49782964 C T 0.179565 9.8329e-05
1:49786277 A G 0.128490 9.8992e-05
1:49790344 T C 0.060001 -6.1271e-06
1:49807888 A C 1.867411 -2.3504e-05
1:49829537 T C 0.080774 1.7098e-05
1:49902817 A G 0.021961 -7.1326e-05
1:49907720 G A 1.182359 4.1841e-06
1:49910568 A G 1.361778 -3.0100e-05
1:49916358 G A 0.021503 -1.2392e-05
1:49918216 G A 0.068268 7.5894e-05
1:49936419 T G 0.085130 -1.3994e-05
1:49982256 A G 0.035603 -7.8210e-05
1:49993057 G A 0.049718 -6.3775e-06
1:49997486 A G 0.049579 6.2612e-07
1:50049874 G A 1.148159 -8.2363e-06
1:50054227 T A 0.096876 -1.9205e-05
1:50056542 A G 0.044324 5.4522e-05
1:50069352 C T 0.081991 -1.3642e-05
1:50087609 T C 0.020445 -8.1109e-05
1:50088819 C T 0.737091 -1.6115e-05
1:50092835 G A 0.076678 -3.8358e-05
1:50094148 T C 0.073928 3.4466e-05
1:50104642 A G 0.091027 -3.0421e-05
1:50118540 G A 0.110774 -5.8117e-05
1:50130309 T C 0.098311 -1.2929e-04
1:50161528 C G 0.051679 5.7550e-06
1:50185751 C T 0.101995 3.6048e-05
1:50230306 T C 0.074117 -5.9645e-05
1:50237574 C T 0.040254 7.4943e-05
1:50243627 C T 1.819939 2.6790e-05
1:50250603 T G 0.183947 6.9896e-05
1:50279490 G A 0.077661 -3.3872e-05
1:50285185 T C 0.029501 -5.6581e-05
1:50319880 A G 0.033775 -1.0368e-04
1:50321060 T G 1.362992 -2.9353e-05
1:50336554 T C 0.110722 -5.6008e-05
1:50336786 C T 0.071579 1.5704e-06
1:50359240 G A 0.349694 2.6907e-05
1:50373076 G C 0.023623 1.3891e-04
1:50397337 G A 0.116961 8.9708e-06
1:50515835 G C 0.067973 8.8239e-05
1:50524566 A G 0.077262 -1.7676e-05
1:50533086 C T 0.099473 -1.9423e-05
1:50549733 A G 0.068242 -5.1332e-05
1:50554767 A G 0.178786 1.9334e-04
1:50555646 C T 0.037287 1.2452e-05
1:50572263 T C 0.041166 -1.4801e-05
1:50580066 G A 0.053905 1.6093e-05
1:50587882 T C 0.461251 1.0681e-04
1:50591405 T G 0.257044 -3.7873e-05
1:50592601 C G 1.027969 1.2453e-05
1:50593241 T C 0.106584 -4.8437e-06
1:50602421 C T 0.056320 -3.8804e-05
1:50606876 G A 0.624970 1.3211e-04
1:50616375 T G 0.033824 -1.1292e-05
1:50617496 A G 0.119778 -2.0149e-05
1:50619349 C T 0.098203 -2.8557e-05
1:50644891 T C 0.087301 -2.4673e-06
1:50647789 T C 0.092880 1.2912e-04
1:50651194 A T 0.132589 -2.2132e-04
1:50656459 G A 1.240290 -3.6336e-05
1:50658070 T C 0.386653 -3.1399e-05
1:50659079 C T 0.165232 -1.3821e-04
1:50661411 T C 1.943196 4.5515e-05
1:50666515 T C 1.847651 4.2507e-05
1:50672533 C T 0.189925 2.5127e-06
1:50673575 A G 0.130606 -8.6198e-05
1:50674559 G A 0.042795 -8.2922e-06
1:50679409 T C 0.061111 -1.7613e-06
1:50698231 A C 0.029533 3.4090e-05
1:50698860 C A 0.081796 -5.6456e-05
1:50703255 G T 1.948776 5.2178e-05
1:50709222 G A 0.668917 -1.7780e-05
1:50711528 A G 0.059848 -1.5741e-05
1:50714479 T C 0.143699 -3.1868e-05
1:50726052 T C 0.074286 -2.4847e-05
1:50728980 C T 0.144855 -4.3320e-05
1:50735395 A C 0.487288 1.1310e-04
1:50744634 A G 0.024927 -1.4751e-05
1:50756384 A G 1.930917 9.0476e-05
1:50763945 G A 1.572616 2.1190e-05
1:50771882 C T 0.088135 -6.9529e-05
1:50779202 T C 0.085668 1.0644e-04
1:50781475 T C 0.107126 -8.3127e-06
1:50788332 G C 0.955218 6.4470e-06
1:50791465 C T 0.180503 1.8940e-05
1:50806455 C T 0.116143 3.9375e-05
1:50809304 G A 0.063620 5.2124e-05
1:50811839 T G 1.084850 -1.7064e-05
1:50812284 T C 0.129269 -4.5292e-05
1:50815783 T C 0.181739 2.9201e-05
1:50818474 A G 0.020958 -8.8943e-06
1:50834471 G C 0.355816 9.4846e-05
1:50838544 C T 0.093825 1.9073e-06
1:50843776 C A 0.968666 -4.7866e-05
1:50851261 A G 0.177669 -2.9548e-05
1:50862183 T C 1.042594 -7.7149e-05
1:50876825 G T 1.649280 -1.0173e-04
1:50879413 T G 0.031419 -1.6295e-04
1:50882506 C T 0.099703 8.7558e-05
1:50913388 A G 0.029916 -5.9333e-05
1:50918388 T C 0.134222 4.8184e-06
1:50929508 A C 0.023061 -2.2451e-05
1:50936801 A G 0.025229 -2.0556e-05
1:50937848 C T 0.662688 1.4579e-05
1:50938459 G T 0.627122 1.1247e-05
1:50942784 T C 0.188182 1.4596e-04
1:50952011 A G 0.049296 -4.7830e-05
1:50962026 G A 0.074123 3.1523e-05
1:50972564 A G 1.785173 9.6481e-05
1:51012924 G A 0.029906 -6.4189e-07
1:51013003 C T 0.071923 -1.0535e-04
1:51019137 T C 0.030231 -1.3282e-05
1:51026402 A G 0.058096 -2.9487e-05
1:51038215 C T 0.042636 -2.7832e-05
1:51043312 C T 0.041935 -5.3850e-06
1:51047717 T G 0.557565 -1.1333e-05
1:51054570 A C 0.230526 3.0793e-05
1:51095195 A G 0.178302 1.4183e-04
1:51134336 G A 0.217066 -2.0976e-05
1:51161263 A G 0.305588 -2.8991e-05
1:51172469 A G 0.103254 3.7679e-05
1:51214379 C A 0.028443 -6.4938e-05
1:51218131 A G 0.027644 6.0842e-05
1:51219984 C T 0.054185 -2.2742e-05
1:51252471 C A 0.178081 1.4614e-04
1:51255686 G A 0.069926 2.0876e-04
1:51287749 A G 0.029617 1.7195e-05
1:51289932 A G 0.036255 9.1100e-05
1:51323983 A G 0.118071 -1.1006e-05
1:51335094 A G 0.228322 -4.8137e-05
1:51341695 G A 0.063104 -3.0232e-05
1:51369906 A G 0.153686 -1.7323e-05
1:51382667 T C 0.093887 -4.4684e-06
1:51391845 T C 0.178052 1.3419e-04
1:51458009 C T 0.844986 3.8409e-05
1:51458372 G A 0.668420 -6.9506e-06
1:51459479 C T 0.026605 -2.8285e-05
1:51468754 A G 0.543381 -9.5885e-06
1:51485124 T C 0.122621 -5.7080e-06
1:51519027 T G 0.181486 3.4912e-04
1:51528881 G C 0.034239 -1.1059e-05
1:51537371 T G 0.097769 1.9163e-04
1:51540864 G A 0.069401 1.8797e-05
1:51546140 G T 0.042506 -1.2775e-06
1:51549346 G A 0.162982 4.3125e-05
1:51553100 G A 0.121732 4.0387e-05
1:51568124 G A 0.106769 1.1740e-04
1:51572919 C A 0.038855 2.3973e-05
1:51595033 A G 0.098596 -3.5327e-05
1:51605849 A G 0.034402 -5.2222e-05
1:51617981 A C 0.054477 -2.2773e-06
1:51619900 A C 0.115708 1.5343e-04
1:51632964 A G 0.661455 1.5355e-05
1:51643319 A G 0.063889 -7.1325e-06
1:51657346 C T 0.026086 1.9161e-05
1:51661974 C T 0.131067 4.5681e-04
1:51667332 T C 0.174488 1.9471e-04
1:51685058 C T 0.091316 1.0064e-05
1:51716152 T C 0.134728 -8.5806e-05
1:51740644 G A 0.129100 3.9062e-04
1:51744478 T C 0.076480 -3.5336e-05
1:51752916 A G 0.172164 1.7119e-04
1:51762442 A G 0.061789 -6.3349e-06
1:51766490 A G 0.140213 1.1681e-05
1:51773078 C T 0.343728 -1.5070e-05
1:51784587 T C 0.272812 -2.0616e-05
1:51787215 T C 0.044343 -2.3938e-05
1:51799140 A G 0.287489 9.3340e-05
1:51800712 A G 0.324858 1.7328e-05
1:51804952 C T 0.123981 -5.6153e-05
1:51805099 T C 0.066041 5.3201e-05
1:51826921 C T 0.461098 -2.2576e-05
1:51827223 C T 0.335205 -1.7141e-05
1:51828324 C A 0.043620 -5.9567e-06
1:51835918 T C 0.109489 -4.1463e-05
1:51838719 A G 0.257378 -7.8071e-07
1:51861510 A G 0.096545 6.9028e-05
1:51863321 A G 0.182914 -1.4471e-04
1:51866769 C T 0.123634 -1.6173e-06
1:51873967 A G 0.046843 3.2038e-05
1:51893014 T C 0.022483 -5.1929e-05
1:51895867 G A 0.050926 -1.2592e-06
1:51906634 T C 0.255207 -1.7722e-05
1:51908788 C T 0.061523 1.4242e-05
1:51912694 C T 0.022944 -8.4224e-05
1:51912760 G T 0.058660 5.2018e-07
1:51913564 C T 0.148954 5.1255e-05
1:51931124 G A 0.083367 -3.8507e-05
1:51935750 G A 0.077720 -3.8795e-05
1:51946006 T C 0.022821 5.2352e-05
1:51960852 C T 0.098083 -4.9400e-05
1:51962938 C T 0.085240 2.1638e-05
1:51985730 G A 0.043123 3.0246e-05
1:52003541 G A 0.464633 -1.4293e-05
1:52005271 C T 0.139954 5.0247e-05
1:52008681 A C 0.181473 -1.1597e-04
1:52015183 T C 0.062679 -2.9993e-05
1:52024908 C A 0.521836 6.3676e-06
1:52030379 A G 0.095412 -1.0976e-06
1:52033122 C A 0.226537 3.2899e-05
1:52033856 T G 0.641341 4.1946e-06
1:52036938 A G 0.045979 -3.2331e-05
1:52047604 A G 0.087204 7.3789e-05
1:52050945 T C 0.053039 3.5472e-05
1:52060644 A G 0.081829 -4.4580e-06
1:52077824 G C 0.097116 7.8434e-06
1:52116657 C A 0.051104 2.8186e-05
1:52125371 A G 0.099284 -2.2751e-04
1:52141197 A G 0.262958 -4.7539e-05
1:52146765 A G 0.099099 -2.2151e-04
1:52153714 G A 0.065808 1.4324e-05
1:52165225 G A 0.565348 -1.3351e-05
1:52175013 T G 0.086924 -2.7525e-05
1:52181521 A C 0.039209 -7.9463e-05
1:52184351 C T 0.048767 -5.3679e-05
1:52186389 A C 0.026167 -2.6533e-05
1:52195019 T C 0.039170 -3.1192e-05
1:52219363 T C 0.092676 1.4439e-05
1:52221714 C T 0.315075 -3.2688e-05
1:52238423 A G 0.026842 4.6487e-05
1:52255943 C T 0.058495 -8.1089e-05
1:52256129 A G 0.053529 4.4655e-05
1:52257074 G A 0.026106 -1.1473e-04
1:52264844 T C 1.437839 -1.6320e-04
1:52266242 A G 1.013723 1.2895e-05
1:52272118 T C 0.039705 -4.7844e-05
1:52284217 G T 1.442052 -1.4931e-04
1:52306027 A G 0.094260 -9.1268e-05
1:52310693 A C 0.127746 -2.4351e-04
1:52320559 C T 1.019608 1.9883e-05
1:52324228 T C 1.840517 1.4480e-04
1:52347718 G A 0.040744 -3.7027e-05
1:52355218 G A 0.021055 7.1084e-06
1:52370399 T G 1.421824 -7.1340e-05
1:52372120 T C 0.168192 -2.0857e-04
1:52372910 A C 0.039936 -6.4302e-05
1:52381264 T C 0.227397 8.9180e-05
1:52395516 A G 0.067281 -1.5118e-06
1:52396312 G A 1.211496 -5.6211e-06
1:52397596 T C 0.052769 8.8333e-05
1:52400097 G A 1.162697 7.3739e-06
1:52402956 A G 1.908314 -2.3337e-05
1:52406872 C T 0.739564 5.4085e-05
1:52427287 G A 0.061069 -1.1695e-04
1:52429998 T C 0.105149 6.5601e-06
1:52431812 G T 0.536468 3.0829e-05
1:52441278 T G 0.105614 -9.0656e-06
1:52450838 A G 0.124257 -1.9330e-05
1:52451348 C T 0.111690 -6.4748e-05
1:52498861 T A 0.094594 -8.9872e-05
1:52512732 A G 0.093705 -9.7521e-05
1:52518993 G C 0.073201 7.5779e-05
1:52530300 A G 0.028092 -8.0952e-06
1:52535558 T C 0.070585 -4.4126e-05
1:52537555 C T 1.790045 2.7441e-04
1:52547721 C T 0.153664 1.5739e-05
1:52576555 C T 0.676123 1.5592e-04
1:52577807 T C 1.791973 2.2899e-04
1:52588689 A G 0.087678 3.1224e-04
1:52588899 A G 0.059177 -5.1516e-05
1:52618901 G A 0.021097 -6.7150e-06
1:52623435 A G 0.029419 -5.2389e-05
1:52623462 A G 0.029449 2.3163e-05
1:52635135 A G 0.023915 -4.4763e-05
1:52650316 A G 1.921476 7.9873e-05
1:52656193 A G 0.077960 4.6591e-05
1:52671463 G A 1.824833 1.8805e-04
1:52684289 G A 0.043743 2.7786e-05
1:52690182 T C 0.052351 8.5473e-05
1:52694284 G A 0.140324 -6.2053e-05
1:52697941 C T 0.052406 -3.2610e-05
1:52703491 C G 0.104127 -6.1509e-05
1:52717821 G A 1.739538 -3.8920e-05
1:52729808 A G 0.154511 -4.2322e-06
1:52732990 A G 0.094023 -8.8944e-06
1:52749018 T C 0.070589 -6.9073e-05
1:52752527 G A 0.388685 -9.6088e-05
1:52774357 C T 1.221094 -1.7847e-05
1:52774631 G A 0.039186 1.3735e-05
1:52777869 G A 1.897360 5.1374e-05
1:52799013 A G 1.872799 1.1579e-04
1:52815230 C T 0.091313 -1.4942e-05
1:52818188 A G 1.026115 -3.6046e-05
1:52819530 C A 0.082205 3.8260e-05
1:52828384 G A 0.102238 -5.7986e-05
1:52835070 T C 0.070225 3.8135e-04
1:52836139 A G 0.656580 1.4160e-04
1:52838992 G A 0.049384 -1.3094e-05
1:52850446 C T 0.128402 -1.3624e-04
1:52854961 A G 0.036619 -6.7084e-06
1:52859391 A G 0.021127 -1.3208e-05
1:52862474 C T 0.022341 5.3300e-06
1:52866914 T C 0.031698 1.8277e-05
1:52899972 A G 0.090654 -5.3148e-05
1:52923401 G A 0.046628 -1.4599e-05
1:52931131 T C 0.053672 -5.3897e-06
1:52940845 A C 0.030656 -8.1062e-05
1:52943920 A T 0.105815 -2.4648e-05
1:52946093 C T 0.056031 -5.7271e-05
1:52973210 T C 0.254584 3.8340e-05
1:53030028 C T 0.130538 1.3342e-05
1:53039603 C T 0.101900 -4.8459e-05
1:53043216 C T 0.475250 -1.8721e-05
1:53047467 G A 0.066840 -1.5388e-04
1:53051020 A G 0.895581 -6.4021e-05
1:53064034 A G 1.060342 4.8860e-05
1:53069463 A G 0.107288 -3.9870e-05
1:53071949 A C 0.081845 -6.3706e-06
1:53072059 G T 0.127347 -3.8227e-05
1:53072454 C T 1.647128 -1.2704e-06
1:53076159 A G 0.132729 -1.4668e-05
1:53103490 T C 0.146497 -3.6223e-05
1:53103679 C T 0.109638 -4.0552e-05
1:53103781 G T 0.128120 8.3668e-07
1:53109088 C T 0.221708 -1.1890e-05
1:53112410 T C 1.642876 1.6047e-05
1:53114388 C T 0.026430 5.7123e-05
1:53114545 T C 0.025119 3.5724e-05
1:53114736 C T 0.702929 3.1579e-05
1:53115840 T C 0.111014 -5.4375e-05
1:53115895 A G 0.247920 -3.5737e-06
1:53116251 G A 0.055574 2.0541e-05
1:53118066 T C 0.046164 8.6604e-05
1:53124478 T C 0.044330 -8.9922e-06
1:53125983 T C 0.885513 -8.0136e-06
1:53131770 A G 0.021016 1.9685e-05
1:53132517 A G 0.044726 8.3343e-05
1:53132813 C G 0.040526 -1.2843e-05
1:53133866 C T 0.721239 -7.2335e-06
1:53138614 C T 0.161281 -7.2535e-05
1:53153432 C T 0.726205 -7.5661e-07
1:53155867 C T 0.738947 8.5492e-06
1:53159824 G A 1.354582 -3.5489e-05
1:53173306 G A 0.074928 -3.3133e-05
1:53179376 C T 1.009293 -2.2098e-06
1:53189026 A G 0.046921 -3.9941e-06
1:53201844 T C 0.068777 -1.5143e-05
1:53205657 G A 1.016479 2.6824e-05
1:53212082 C A 0.968334 7.0495e-07
1:53229436 C A 0.051384 4.6471e-07
1:53234225 C T 0.055785 -8.5017e-05
1:53241541 A G 0.051306 -1.6173e-04
1:53246850 G A 0.063058 -7.4431e-05
1:53247354 C T 0.059264 3.9408e-05
1:53250213 A G 1.155358 -2.6458e-05
1:53274344 T C 0.059832 -5.7608e-05
1:53280177 A G 0.132871 -5.4371e-05
1:53310959 T A 1.191928 -4.4156e-05
1:53311792 A C 0.041909 -3.9750e-05
1:53320274 T G 1.292170 -6.7957e-05
1:53323492 A C 1.769068 1.5610e-05
1:53342687 C T 0.058995 4.3019e-05
1:53362496 T C 0.058975 -7.0912e-05
1:53362818 C T 1.273951 -9.3007e-05
1:53364339 T C 0.049209 1.5301e-04
1:53377125 A G 0.051922 9.0401e-06
1:53405313 A G 0.080547 -6.7362e-05
1:53423372 G A 0.040627 -5.0020e-05
1:53430942 A G 0.065145 -9.4224e-05
1:53433081 A G 0.042857 -7.4722e-05
1:53436427 T A 0.844139 6.3547e-05
1:53436563 C T 0.068401 3.8092e-05
1:53442376 G A 0.052705 2.2655e-05
1:53443120 T G 0.034418 8.8208e-05
1:53451745 T C 0.034226 3.4781e-05
1:53454240 A C 0.053315 -7.8213e-05
1:53455565 A G 0.077733 3.4930e-05
1:53456764 A G 0.077924 1.7935e-05
1:53476693 T C 0.105169 2.2201e-05
1:53476902 A G 0.076155 7.6211e-06
1:53477526 G C 0.244168 -1.0949e-05
1:53481814 T G 0.240822 -3.7210e-05
1:53482013 G A 0.853539 -2.6436e-06
1:53486378 C T 0.144511 -4.2508e-05
1:53489448 A G 0.220598 -2.6358e-05
1:53509581 A G 0.047489 -1.7105e-05
1:53513437 C T 0.908544 2.2537e-05
1:53521242 A G 0.100560 -1.8959e-04
1:53532535 C G 0.049929 -2.2625e-05
1:53534257 G T 0.077817 -2.1033e-06
1:53535493 G C 0.027138 -4.4833e-05
1:53535499 T C 0.097152 1.6683e-05
1:53537266 A G 0.932118 9.7918e-06
1:53542606 A G 0.028468 -9.6244e-05
1:53544513 T C 0.049316 -6.0772e-05
1:53550640 T C 0.057914 3.2009e-05
1:53553754 C T 1.458748 2.7286e-05
1:53554406 C T 0.300514 -4.2166e-05
1:53554565 T C 0.021454 -2.3077e-05
1:53555783 C A 1.759165 -7.1075e-08
1:53556625 T C 0.066139 -1.1965e-06
1:53557484 C T 1.588614 2.2677e-05
1:53557528 G A 0.052708 3.3147e-05
1:53558270 G A 1.699820 3.3295e-05
1:53563266 G C 0.288362 6.0109e-05
1:53566571 G A 0.399893 -4.4826e-05
1:53567546 G A 1.460056 2.9094e-05
1:53568411 T C 0.027417 -5.1751e-05
1:53569230 A T 0.079024 3.9861e-05
1:53569237 A G 0.030007 8.9667e-05
1:53573841 A G 0.217524 -9.3057e-06
1:53575575 T C 0.916279 8.5238e-06
1:53579109 T C 0.061520 -6.1020e-05
1:53579402 T C 1.907019 4.2479e-05
1:53581886 A G 0.071572 6.9903e-06
1:53582306 T A 0.464285 1.4366e-05
1:53584825 T G 0.220477 -5.3316e-06
1:53585723 T G 1.036213 -3.1928e-05
1:53586225 T C 0.048745 -4.2522e-05
1:53587022 T C 0.038326 8.3608e-05
1:53587289 A T 0.049589 -8.8528e-05
1:53590423 T C 0.259491 6.8222e-06
1:53591707 C T 0.344731 -4.9550e-05
1:53591918 A C 1.719022 5.6523e-06
1:53595729 T C 0.360528 -1.5203e-05
1:53596099 T C 0.125481 1.0707e-04
1:53599650 A G 0.704078 -2.5843e-05
1:53600047 C T 0.020266 -5.4083e-05
1:53600796 C T 0.030497 -4.5911e-05
1:53604717 T C 0.121115 -6.7680e-05
1:53605035 T C 0.063428 1.4059e-06
1:53610372 A C 0.891998 -3.7302e-05
1:53611144 T C 0.763855 5.6754e-06
1:53614388 A G 0.140882 7.5510e-07
1:53618037 A C 0.342628 5.1731e-05
1:53621345 T G 1.625031 7.9346e-06
1:53622016 T C 0.207348 -8.2913e-05
1:53628545 C T 0.020964 -4.7607e-05
1:53629585 A G 0.821276 4.9886e-05
1:53632163 A G 0.035655 -2.0613e-05
1:53638729 A G 0.029069 -1.5481e-05
1:53638841 G T 0.066837 -2.0727e-05
1:53638985 T C 0.109482 3.0777e-04
1:53639661 T C 1.413558 -1.4610e-04
1:53639682 T C 0.137607 -1.3098e-04
1:53642460 T C 0.039605 -1.5459e-04
1:53643199 C G 0.936201 -3.8718e-06
1:53643220 T C 0.024178 -1.9548e-05
1:53652786 C T 0.034041 6.9157e-05
1:53652951 C T 0.552982 -4.3146e-04
1:53653934 T G 0.031649 4.0968e-05
1:53656676 G A 0.726974 -2.4261e-05
1:53676448 A G 1.100398 -1.9760e-04
1:53678227 G A 0.057187 1.0095e-04
1:53678728 T C 0.036177 2.7973e-04
1:53679878 C T 0.656152 -4.3956e-05
1:53681699 G T 0.443665 -7.0058e-05
1:53698223 C T 0.208221 -1.7492e-05
1:53699129 C G 0.269303 -1.7018e-04
1:53706829 T C 1.374420 -8.8740e-05
1:53711007 T C 0.109246 -3.0150e-05
1:53712727 T C 0.823645 -3.5445e-05
1:53713498 T C 0.117327 6.7830e-05
1:53720723 C T 0.096185 4.2956e-05
1:53729043 T C 0.042078 2.2468e-05
1:53731393 T C 0.026839 9.4382e-05
1:53739185 A G 0.850880 -3.0590e-05
1:53740854 G A 0.069245 -2.1361e-05
1:53751610 T C 0.749856 -6.8392e-05
1:53752576 T C 0.021315 -6.1842e-05
1:53753718 A G 1.801266 -5.2567e-06
1:53754321 C T 0.027826 5.9103e-05
1:53755151 C T 0.853256 -7.1902e-05
1:53756870 T C 1.236924 -3.3853e-05
1:53757154 A C 1.005644 -5.6757e-05
1:53758034 A C 0.043513 2.3232e-05
1:53760505 C T 0.116380 -5.2290e-05
1:53762189 A G 0.254542 2.0414e-05
1:53763728 G C 1.210438 -1.9191e-05
1:53766972 G A 0.742540 1.5931e-05
1:53770888 T C 0.081173 2.4106e-05
1:53771202 G A 0.219893 4.6212e-05
1:53773248 A G 0.183245 -5.3445e-05
1:53775102 T C 0.021208 4.1650e-05
1:53776407 T C 0.737422 1.9115e-05
1:53777964 G C 0.154598 -1.0110e-04
1:53779516 A G 0.060157 8.1030e-05
1:53780028 A G 0.035301 6.4086e-05
1:53782540 T C 0.566877 3.2379e-05
1:53783845 T C 0.054308 -4.7066e-05
1:53787633 A G 0.619523 3.2219e-05
1:53792651 C A 0.696532 1.2426e-05
1:53808658 T C 0.611104 1.9324e-06
1:53812473 A G 0.058102 -6.7018e-06
1:53820870 G A 0.070676 -5.0753e-06
1:53831342 A C 1.304030 -1.8380e-05
1:53833073 G C 0.301031 1.2183e-05
1:53835096 G A 1.320142 -2.4223e-05
1:53838085 C G 0.981791 -9.9288e-06
1:53845985 A G 0.514585 -4.6351e-05
1:53846403 A C 0.037092 1.3930e-06
1:53848487 A G 0.105003 1.2787e-05
1:53850364 T C 0.042928 3.1480e-05
1:53851500 C T 1.241536 5.8210e-06
1:53860103 A C 0.029802 -1.6392e-05
1:53860219 G A 0.064233 -3.1386e-05
1:53862594 T C 1.061182 1.1314e-05
1:53864019 A G 0.270621 5.8084e-05
1:53864086 T C 0.103007 1.8337e-06
1:53866575 G A 1.696769 2.7401e-05
1:53870831 G A 1.189928 1.4590e-05
1:53871085 C G 0.029919 -7.6323e-05
1:53878651 A G 0.463302 -1.3285e-05
1:53879927 C A 0.261909 3.5599e-05
1:53882517 C T 0.021058 7.9836e-05
1:53886578 G A 0.053802 1.5363e-04
1:53897517 A G 0.231315 -5.8546e-05
1:53901655 T C 0.338736 2.7848e-04
1:53907185 A C 0.056593 -7.0370e-05
1:53920030 A G 0.066544 -5.5302e-06
1:53926695 T C 0.028290 -5.5334e-05
1:53927262 T C 0.022548 -2.7797e-05
1:53927836 T G 0.051604 7.4867e-05
1:53931213 A C 0.152709 -1.4764e-04
1:53940437 C A 0.056405 -3.5091e-05
1:53942583 G A 0.250228 1.0484e-04
1:53950781 C T 0.248105 -4.8340e-05
1:53953786 T G 0.051792 2.7028e-05
1:53958603 T C 0.535458 1.1495e-05
1:53960058 G A 1.921508 2.5218e-05
1:53970912 A G 0.151836 -8.1388e-06
1:53972049 C A 0.028157 -6.1076e-05
1:53974853 T C 0.021312 -3.4988e-05
1:53978119 G A 1.698950 -1.8798e-05
1:53978955 T C 0.044191 -2.1593e-05
1:53980389 T C 0.202785 1.5161e-05
1:53985443 C A 0.769071 -1.7728e-05
1:53987000 A C 1.744550 -1.9318e-05
1:53993862 T C 0.032776 -7.0995e-06
1:53994733 A G 0.100651 -8.3072e-05
1:54005331 A G 0.063630 8.9985e-05
1:54005821 A G 0.788481 -2.0138e-05
1:54011142 C T 1.760061 -6.5143e-06
1:54011869 A G 1.250066 -6.6150e-06
1:54015832 C A 0.861893 -2.3653e-05
1:54019131 G A 0.810510 2.1346e-05
1:54024086 T C 0.341479 -2.5591e-05
1:54024598 A G 0.058180 -6.3983e-05
1:54024840 A G 0.150966 -2.2594e-05
1:54026880 C T 0.464642 3.5038e-05
1:54029776 A G 0.100482 -8.0257e-06
1:54035689 C T 1.842406 -1.8212e-05
1:54036593 A G 0.035629 1.1881e-05
1:54049635 C G 0.042390 -1.0594e-04
1:54051947 G A 0.052237 -6.7858e-05
1:54061978 C A 0.665801 -1.8911e-05
1:54066774 C A 0.057849 -4.3659e-05
1:54076383 T C 0.065240 -4.7295e-06
1:54080347 A G 0.454220 -3.6040e-05
1:54095360 T C 0.207034 1.3857e-05
1:54096863 A C 0.149853 2.1149e-05
1:54110087 C T 1.275295 7.8112e-07
1:54111136 T C 0.025083 -4.3614e-05
1:54117669 T C 0.086509 -3.1917e-05
1:54123267 A G 1.867547 -3.7904e-05
1:54124121 T C 0.022808 1.8044e-05
1:54127745 G A 0.188465 5.0687e-05
1:54129668 T C 0.059985 -7.7590e-05
1:54138425 T C 0.022409 1.4428e-05
1:54138854 C T 0.506188 -3.3792e-04
1:54146291 A G 0.065963 1.7220e-05
1:54155404 T C 1.911333 -3.7177e-06
1:54155657 C T 0.100060 -2.2536e-05
1:54157106 A G 0.245100 -2.5618e-06
1:54161514 G C 0.092280 -9.7087e-05
1:54163251 A G 0.439475 -4.4407e-04
1:54163427 T C 0.119200 -1.3541e-05
1:54165440 G C 0.140752 -5.6215e-05
1:54172592 G T 0.052455 1.7293e-04
1:54177350 C T 0.021821 3.4525e-05
1:54187449 T C 0.216816 5.6178e-06
1:54196929 T C 1.304101 4.1262e-04
1:54198417 T C 1.761596 1.4310e-05
1:54206980 C T 0.063065 -3.1868e-05
1:54208835 T C 0.190763 -1.3647e-04
1:54216654 G C 1.543725 1.8610e-04
1:54217139 T C 0.031743 -3.7368e-05
1:54222119 G A 1.407076 1.4546e-04
1:54222571 G A 1.766218 1.1042e-03
1:54228291 G T 0.029858 2.2398e-06
1:54231418 T C 0.060903 6.6233e-05
1:54234580 A C 0.273675 2.0811e-05
1:54243154 T C 0.034905 2.6285e-05
1:54260903 C T 0.372739 3.7342e-05
1:54261335 T C 0.055197 -3.9900e-05
1:54265866 C T 0.099450 4.2608e-05
1:54273279 C T 0.029468 2.2574e-04
1:54293297 T C 0.058917 -2.6218e-05
1:54298050 C T 0.043509 -7.3425e-05
1:54301186 C T 0.023253 -9.2916e-06
1:54313553 G A 0.514072 -1.5823e-05
1:54314844 T G 0.085980 -1.3918e-05
1:54320337 G A 0.094163 2.4204e-05
1:54320905 T C 0.612402 -5.5553e-06
1:54321013 A G 0.207916 -4.1821e-04
1:54321750 A G 0.021166 -1.1210e-05
1:54340580 C T 0.039825 8.6761e-06
1:54342251 T C 0.045775 -1.4028e-05
1:54343342 A G 0.759824 -3.9645e-05
1:54345441 A G 0.034188 9.2874e-06
1:54354165 G A 1.115980 -4.0250e-05
1:54355804 A C 0.066866 -2.7311e-05
1:54360467 G C 0.717470 -1.8799e-04
1:54360819 C T 0.400461 4.8883e-05
1:54366817 A G 0.067635 -1.7280e-04
1:54369730 C T 1.352372 2.3539e-06
1:54370306 A G 0.591178 8.2136e-06
1:54375701 T C 0.690371 1.6923e-06
1:54379193 A G 0.041351 -2.9355e-05
1:54379203 C T 0.026515 5.3056e-05
1:54379284 G A 0.040510 8.1952e-06
1:54382357 G C 0.379120 -4.4324e-05
1:54385047 A C 0.246382 1.5268e-06
1:54387010 C T 0.050945 1.8364e-04
1:54410655 C T 0.056930 -1.7323e-04
1:54419730 G A 0.192411 -7.1646e-06
1:54432019 A G 0.293004 -4.5265e-05
1:54440729 C T 0.121482 -2.8165e-04
1:54445959 A G 0.063539 -8.9899e-05
1:54451080 A G 0.076473 -1.0045e-04
1:54465945 T C 0.098376 -2.4971e-05
1:54468166 G T 1.266733 -1.5627e-04
1:54471953 G T 0.140496 3.8175e-05
1:54472145 A C 0.043967 -8.2422e-05
1:54473616 T A 0.083763 7.9688e-05
1:54477125 A G 0.067022 -9.0744e-05
1:54479491 T C 0.056755 -2.7322e-06
1:54482323 G A 0.060923 -6.3545e-05
1:54484482 T C 0.815498 4.9008e-06
1:54508564 C T 0.042357 -1.4312e-05
1:54511349 G C 0.028796 -2.1872e-04
1:54513132 C T 0.067982 -1.4832e-05
1:54532687 G A 0.123608 -3.1930e-05
1:54540731 C G 0.129937 6.7231e-06
1:54542919 C G 0.202230 4.6099e-05
1:54550595 A C 0.104276 -4.6295e-05
1:54561076 A G 0.020156 1.5444e-04
1:54563039 A G 1.964183 -7.1083e-05
1:54566310 A G 0.659280 4.0205e-05
1:54576448 C T 0.101069 2.9829e-05
1:54578668 C G 0.042302 -5.0997e-05
1:54586649 A G 0.078297 -6.4772e-06
1:54594263 C T 0.022801 -1.2490e-04
1:54601232 G A 1.711427 -9.8269e-06
1:54602977 C A 0.425194 4.5224e-05
1:54606804 T C 1.669745 -2.5794e-05
1:54609280 A G 0.047310 -4.3600e-05
1:54612692 C T 0.115724 1.4756e-05
1:54614145 T C 0.045002 3.9712e-05
1:54616304 G A 0.164277 -2.1080e-05
1:54623183 T C 0.341242 1.2461e-04
1:54628044 T C 0.109226 -3.4651e-05
1:54633259 C T 0.233779 -1.5804e-05
1:54634941 C A 1.028378 -3.3406e-05
1:54638374 C T 0.335419 -2.6415e-05
1:54641638 C T 0.041215 -4.0391e-05
1:54642971 C T 0.043266 7.1527e-05
1:54644859 T C 0.196985 9.6316e-06
1:54645262 C T 1.482708 -8.9894e-05
1:54657181 C A 0.061750 -2.7500e-06
1:54661262 T C 0.068323 -1.4344e-05
1:54662686 A G 0.711294 -8.7929e-06
1:54667039 C T 0.096710 -1.2796e-04
1:54671695 T C 0.677265 -4.5384e-06
1:54674473 G A 1.855931 1.1783e-05
1:54677786 A G 0.208183 -2.0118e-05
1:54680058 G A 0.387786 -5.5469e-06
1:54681920 C G 1.549262 1.4812e-05
1:54686374 C T 1.161457 -7.8585e-06
1:54686464 T C 0.828348 -8.5970e-06
1:54688529 G A 0.317461 1.4044e-05
1:54690954 C T 0.947003 4.1905e-05
1:54693536 T C 0.296928 -5.6835e-06
1:54694214 A G 0.642760 4.0196e-05
1:54700707 G A 1.139155 1.3139e-05
1:54703631 A G 0.088823 -5.9556e-05
1:54704629 T C 1.159938 -1.8560e-05
1:54707215 C G 0.029432 5.7665e-05
1:54711265 T C 0.046924 -2.2655e-05
1:54714126 T C 1.332557 2.5232e-05
1:54718770 C T 1.158308 -1.8807e-05
1:54720485 C T 0.132333 -1.9220e-05
1:54724297 T G 0.653555 2.0015e-05
1:54725405 A G 0.082549 -4.1809e-05
1:54726362 G A 0.905110 -1.3568e-06
1:54729165 A C 0.340879 -1.8121e-06
1:54732940 G A 1.117665 -8.4869e-06
1:54734253 C G 0.207060 -1.2986e-05
1:54734506 T C 0.059521 -3.7825e-06
1:54736038 A G 0.025810 -8.1455e-07
1:54741632 G A 0.505399 -6.4483e-05
1:54743807 G A 0.075048 -1.2290e-04
1:54745528 G A 0.237768 3.9174e-05
1:54746000 G A 1.235054 -1.0669e-05
1:54750080 G T 0.561080 2.5614e-05
1:54751420 G C 0.031104 -4.5459e-05
1:54752531 A G 0.400438 -5.4599e-05
1:54753512 A C 0.306646 -4.2620e-05
1:54754848 G T 0.643613 -2.0534e-05
1:54755091 A C 0.522388 4.1999e-05
1:54756753 A C 0.052795 -1.0700e-04
1:54758201 C T 0.136088 4.9327e-06
1:54758301 C G 0.519379 -1.3041e-05
1:54760066 A G 1.451244 -6.3676e-05
1:54761561 G A 0.083120 -8.4856e-05
1:54764283 T C 0.317525 -7.5718e-05
1:54765289 C T 0.035518 3.6569e-05
1:54767680 C A 0.637281 1.0816e-04
1:54770177 G A 0.345205 4.1915e-05
1:54770424 C T 0.051283 3.3605e-06
1:54776175 T G 1.790457 3.0768e-05
1:54776954 A C 0.047054 1.6820e-05
1:54777207 G T 0.291043 -2.7872e-05
1:54786456 G T 0.321242 -1.0097e-05
1:54787409 G A 0.508145 -8.3191e-06
1:54789772 A G 0.068953 -2.6560e-05
1:54796092 G A 0.274321 2.9958e-05
1:54798424 A G 0.039069 -5.3274e-05
1:54802523 C T 0.089891 -3.1861e-05
1:54802706 T C 0.139090 -2.8286e-06
1:54808435 C T 1.350850 9.3601e-06
1:54808757 A G 0.035337 1.1304e-04
1:54814185 T C 0.034476 3.9580e-05
1:54815386 A G 0.594998 -7.4001e-05
1:54818099 C T 1.158026 -7.9459e-05
1:54823299 A G 0.250640 -7.3515e-05
1:54826187 C T 0.288067 -3.7453e-06
1:54828970 G A 0.023704 1.2530e-05
1:54831801 G A 1.091806 -7.1154e-05
1:54838129 A G 0.033642 -2.4767e-05
1:54840006 T C 0.761603 -4.8032e-05
1:54840558 T C 0.076574 -2.5859e-05
1:54845044 A G 0.222548 -3.7682e-06
1:54851517 A G 0.051345 7.6553e-05
1:54857645 A G 0.698590 -5.7120e-05
1:54858679 G A 1.811876 -1.8254e-05
1:54861540 T C 0.940992 -8.5382e-05
1:54864884 A G 0.033577 -1.4679e-06
1:54865837 G A 0.054295 -1.3697e-05
1:54869025 G C 0.039793 3.0874e-05
1:54879568 C T 1.821617 7.6367e-05
1:54879671 C A 1.123189 5.5376e-05
1:54883003 G A 0.957912 5.9357e-05
1:54889233 G A 0.075545 -2.2562e-05
1:54900414 A G 0.072309 6.0452e-05
1:54902583 G A 0.255840 -1.3920e-05
1:54906227 G A 0.058417 1.4373e-05
1:54906270 A G 0.179704 -2.1878e-05
1:54906662 C T 0.193849 5.7635e-07
1:54907935 T G 0.353242 1.5307e-05
1:54917533 A G 0.241734 -1.4494e-04
1:54926356 G A 1.142417 1.7147e-04
1:54930915 G C 1.758318 1.1721e-04
1:54937973 G A 0.332608 -8.3684e-05
1:54940165 C T 0.173823 4.2199e-07
1:54946982 C T 1.199046 1.3355e-04
1:54952406 A C 0.428342 -4.4802e-06
1:54952818 G C 0.027904 -1.5710e-05
1:54955687 T C 0.472306 -2.7794e-05
1:54959521 A G 1.676587 -8.3695e-06
1:54960364 T C 0.096032 -6.7639e-06
1:54960497 A C 0.085626 2.3163e-05
1:54961806 T C 0.115906 -1.3621e-04
1:54962906 A G 0.230448 -3.6021e-05
1:54963642 C T 0.396027 2.6893e-05
1:54977034 G A 0.116834 -1.0984e-05
1:54977283 C T 0.723144 4.4248e-04
1:54983712 T C 0.214515 -2.9115e-05
1:54992939 C T 0.565228 2.7054e-07
1:54995446 T C 0.036086 -7.5397e-05
1:54998018 C T 1.555085 4.5165e-05
1:55002013 G A 0.109229 -3.2472e-05
1:55009144 G C 1.567718 4.1277e-05
1:55009249 C T 0.323400 -1.8207e-05
1:55011537 T C 0.142122 -1.5125e-05
1:55012359 A G 0.071355 -6.9920e-05
1:55013860 T C 0.052520 -3.7567e-06
1:55014013 T C 0.115078 1.0004e-05
1:55014595 C G 0.290810 -1.4206e-05
1:55015123 C T 0.159016 3.1743e-05
1:55020927 C T 1.270741 2.7787e-05
1:55024620 C T 0.045301 3.4929e-05
1:55025240 A C 0.116104 -3.1331e-05
1:55025358 C T 0.639089 -4.1806e-05
1:55032737 C T 0.136718 -3.6551e-05
1:55035395 G A 1.100352 9.3969e-05
1:55046039 T G 1.375628 1.0703e-04
1:55049806 A G 0.149623 -9.6603e-06
1:55050353 A G 0.050413 -6.4612e-05
1:55051313 T C 0.032519 4.6849e-05
1:55052031 A G 1.097074 4.5828e-05
1:55056836 A C 0.099651 3.0241e-05
1:55060251 T C 0.049128 2.6843e-05
1:55060362 A G 0.045522 -4.2815e-06
1:55061488 T C 0.099414 4.0868e-05
1:55063953 G T 0.522634 7.6464e-06
1:55064980 A G 0.063279 5.5890e-05
1:55069790 A C 1.040786 5.1757e-05
1:55073396 A G 0.705432 -6.8005e-05
1:55075062 T C 0.061283 5.0253e-05
1:55076430 G A 1.211522 4.9978e-05
1:55080983 T G 0.163190 -5.1209e-06
1:55084575 T C 0.036495 6.0323e-05
1:55085141 G A 0.446895 1.6198e-04
1:55085562 G C 0.030848 3.8298e-05
1:55085608 T C 0.030309 4.1352e-05
1:55090281 C T 0.665181 8.8294e-05
1:55091084 A G 0.101871 3.0304e-05
1:55092069 C T 0.154069 2.2950e-05
1:55103453 T C 0.028170 -4.4296e-05
1:55103945 G A 0.753365 8.9475e-05
1:55108237 G A 0.030802 5.0197e-05
1:55119144 G A 0.675983 1.1656e-05
1:55119289 C G 1.169866 -2.6975e-05
1:55119515 G T 0.698096 2.3035e-05
1:55119534 T C 0.494870 -5.6511e-05
1:55119702 C T 0.038436 2.3398e-05
1:55129564 C T 0.197634 -1.5544e-06
1:55132437 C T 0.028864 3.4643e-05
1:55136529 C T 0.588448 2.8727e-05
1:55139105 C T 0.596540 -1.6781e-05
1:55139741 G A 1.547458 2.8042e-05
1:55145980 G T 0.060183 -3.3164e-05
1:55146181 C A 0.577520 4.7714e-05
1:55147547 T G 0.123180 7.6107e-06
1:55149582 T C 0.552619 3.5920e-05
1:55154372 T C 0.299946 -4.1073e-05
1:55155723 T C 0.025684 -6.5385e-05
1:55162732 T C 0.468446 1.0873e-05
1:55166842 T C 0.632042 1.4928e-05
1:55169641 C T 0.037180 2.6548e-05
1:55171524 C T 0.348675 7.6669e-05
1:55172374 T C 0.210399 1.4299e-04
1:55178985 A G 0.042156 -1.4662e-04
1:55179255 G T 0.098580 -9.7213e-06
1:55182300 A T 1.019825 2.1603e-05
1:55186925 A G 0.098431 -2.8256e-05
1:55193477 G A 0.038102 3.0272e-05
1:55202994 C G 0.036515 -7.0376e-05
1:55206393 G A 0.118749 1.0073e-04
1:55215523 C T 1.974800 1.0978e-04
1:55217734 G A 0.073140 -5.1763e-05
1:55224131 C T 0.303221 1.7436e-05
1:55224751 A C 0.302871 2.1609e-05
1:55224773 C A 0.038576 2.8440e-05
1:55225089 T C 0.365507 8.4061e-06
1:55226288 T C 0.445194 -1.6231e-05
1:55230233 C T 1.115286 5.5768e-06
1:55232556 A G 0.050423 8.0578e-05
1:55233145 T C 0.073841 -3.0695e-05
1:55233720 G A 0.022899 4.7213e-05
1:55244197 C T 0.074432 -1.1387e-05
1:55247852 G A 0.303504 -3.0651e-05
1:55248074 G A 0.300174 -2.5758e-05
1:55250684 G A 0.182729 1.6858e-05
1:55254653 T C 0.040637 -7.1193e-05
1:55261221 A G 0.103793 1.4710e-06
1:55261390 C T 0.427748 7.5746e-05
1:55262166 T C 0.419403 -1.9833e-05
1:55262327 A G 1.246726 -5.9039e-06
1:55267509 A G 0.411811 3.4717e-05
1:55270771 T C 1.905652 -2.5113e-05
1:55273580 T G 1.206832 -1.7646e-05
1:55274464 C A 0.515266 4.4767e-05
1:55277198 A G 0.244723 -2.9641e-05
1:55279744 T G 0.387608 8.9677e-05
1:55280791 A G 0.070193 1.2511e-04
1:55285025 A G 0.022237 1.4220e-05
1:55302832 T C 0.045593 -1.1329e-05
1:55306758 A G 0.218971 -4.6415e-05
1:55315941 T G 0.088632 4.5422e-05
1:55319428 T C 0.062137 -3.4705e-06
1:55319902 G A 1.398708 -9.9954e-06
1:55322868 A G 0.080842 3.0220e-05
1:55323838 A G 0.804813 -4.2018e-05
1:55325411 C T 0.021409 -2.9291e-05
1:55326253 T C 0.039137 -1.3933e-04
1:55327977 T C 0.051101 -3.4322e-05
1:55332907 T G 0.085292 1.4791e-05
1:55334389 C T 1.164975 2.2472e-05
1:55348309 G A 0.222376 -2.2849e-04
1:55350507 A G 0.050786 1.6053e-04
1:55354302 A C 1.163067 2.8694e-05
1:55357665 C A 0.468872 -5.5468e-06
1:55357897 A G 0.066820 6.4568e-05
1:55358459 T C 0.222931 -1.8604e-05
1:55358685 C T 0.042516 1.2211e-05
1:55378724 A G 0.053548 -7.6201e-05
1:55386167 T C 0.644243 -2.6281e-05
1:55387637 T G 1.006245 -1.4862e-04
1:55387765 G T 0.085951 -1.7430e-04
1:55388774 T C 0.446940 1.0158e-05
1:55391268 C T 0.510748 1.3541e-04
1:55395092 C T 0.108876 -4.9251e-05
1:55395844 C T 1.422558 1.8698e-05
1:55397616 A G 0.035031 5.8647e-05
1:55401327 C T 0.065116 -1.4975e-05
1:55402743 C T 1.556056 3.4766e-06
1:55403411 C T 0.998598 -1.1651e-04
1:55406204 G A 0.117435 1.4931e-06
1:55410879 T C 0.653974 -2.6224e-06
1:55417024 A G 1.286928 -2.1602e-06
1:55428303 A G 0.090784 -1.0939e-04
1:55433530 T C 0.186167 5.8349e-07
1:55435487 A G 0.427631 1.2231e-05
1:55441040 C T 0.862906 -2.2972e-05
1:55445562 A G 1.581369 -6.9561e-05
1:55450636 T C 0.049017 4.3859e-05
1:55451872 A G 0.026891 6.1104e-05
1:55458143 A G 1.573008 -7.6994e-05
1:55460315 C T 0.080560 3.3263e-05
1:55462380 C T 0.028790 8.5687e-06
1:55463381 A G 0.352411 -1.8292e-05
1:55464743 C T 1.562521 -6.3925e-05
1:55467235 G C 0.377445 3.4240e-05
1:55470153 T C 0.040650 8.5937e-06
1:55477635 T G 0.506149 2.1737e-05
1:55478678 G T 0.407731 -3.3447e-05
1:55479198 A G 0.250669 -1.1210e-05
1:55480211 A G 0.950590 4.5060e-07
1:55481832 C G 0.442750 5.8797e-06
1:55484810 T C 1.465369 -4.1269e-06
1:55486064 A G 1.443665 -3.0877e-05
1:55486751 A G 0.295591 5.5530e-05
1:55494682 T C 0.921839 -1.4089e-05
1:55495508 A G 0.034590 -5.6895e-05
1:55496039 C T 0.377121 1.1627e-05
1:55496861 A G 0.087775 9.1543e-06
1:55498949 T C 0.364131 -2.4282e-04
1:55502672 A C 1.863383 -9.6350e-08
1:55504650 A G 1.303144 9.5895e-05
1:55505647 T G 0.034934 5.2722e-06
1:55505668 T C 0.280043 1.1349e-06
1:55509939 C T 0.097460 -1.3775e-04
1:55510971 C T 0.277226 -1.5715e-05
1:55512549 C T 1.636774 4.4438e-05
1:55512995 A G 0.098823 -1.2173e-04
1:55513043 T C 0.085970 -3.6577e-05
1:55513061 C T 1.216456 -1.7954e-05
1:55517883 G C 0.867882 6.4393e-05
1:55518287 A G 0.084078 -3.6271e-05
1:55521242 G T 1.281598 2.5227e-05
1:55522083 C A 0.102030 1.3064e-05
1:55524237 A G 1.640922 5.5601e-05
1:55525400 A G 1.399841 1.4299e-06
1:55525944 A G 0.037401 -4.0912e-05
1:55529187 A G 1.936477 -6.0371e-05
1:55529828 T C 1.513306 7.0334e-06
1:55534271 T C 0.039793 4.9416e-05
1:55540413 T C 0.114111 -3.9190e-06
1:55541174 G A 1.518382 1.1392e-05
1:55541896 C T 0.126536 4.8608e-05
1:55541922 A G 0.029663 -3.6183e-05
1:55551718 A G 0.084870 3.4921e-05
1:55561295 A G 0.099492 -1.7844e-05
1:55571953 C T 0.104244 -9.9660e-05
1:55574599 T C 0.063792 7.6334e-05
1:55601339 A G 0.103384 3.6504e-05
1:55602763 T C 0.049183 -4.6187e-05
1:55606897 C T 0.047596 -6.2708e-05
1:55612278 C T 0.029098 -4.3195e-05
1:55630151 C T 0.252149 -2.3048e-05
1:55630204 G A 1.578133 2.9965e-05
1:55634498 T C 0.109505 -1.1078e-04
1:55636240 C T 0.024752 -3.4274e-05
1:55638075 A G 1.666489 1.0403e-04
1:55648688 C G 0.290040 7.9705e-05
1:55649428 C T 0.046719 -1.5701e-05
1:55663372 G A 0.144183 1.2149e-05
1:55668004 C A 0.029880 -2.6613e-05
1:55696300 C A 0.094877 5.1227e-05
1:55709029 A G 0.153845 7.9474e-05
1:55709440 G A 0.130843 1.7228e-04
1:55712505 A C 0.031195 5.2115e-06
1:55714766 C T 0.088421 -7.1521e-05
1:55715412 T C 1.287019 2.9387e-07
1:55718442 T C 0.039238 -2.9701e-05
1:55719166 T G 1.251964 -1.8975e-05
1:55720337 G A 0.301719 2.5544e-05
1:55723441 T C 1.599809 2.1694e-05
1:55724048 G A 0.109603 4.5075e-05
1:55725176 T C 0.791915 1.6320e-04
1:55725343 G A 0.056405 3.1151e-05
1:55726519 C T 1.843775 -4.4362e-05
1:55727141 G A 0.100969 5.2232e-05
1:55732403 G A 0.170016 -4.0201e-04
1:55738353 C T 0.871507 -2.8118e-04
1:55738561 G T 0.117493 -1.8671e-04
1:55740015 C T 1.454951 -1.2744e-05
1:55744058 T C 0.816229 -1.0347e-04
1:55748075 A G 0.040247 -2.5092e-05
1:55757807 G A 1.274876 -2.9679e-05
1:55764120 G A 0.097574 -8.3255e-05
1:55764564 C G 0.048602 -1.5270e-05
1:55766150 T C 0.110206 -3.9760e-05
1:55768662 T C 0.052026 -3.7027e-04
1:55780468 C A 0.041163 1.5036e-05
1:55780779 T C 0.244522 -1.3278e-05
1:55781281 C T 0.180766 -5.3447e-05
1:55788281 T C 1.636242 -5.4919e-05
1:55788338 G A 0.037485 6.0151e-05
1:55793372 C T 0.070060 -1.4233e-05
1:55801285 G A 1.004210 6.8922e-06
1:55806063 T C 0.510359 1.0402e-05
1:55806465 C T 1.835713 1.2483e-04
1:55808055 T C 0.041847 -7.5876e-05
1:55808472 G T 0.764318 1.8576e-05
1:55812548 A C 0.025765 -1.7900e-05
1:55817010 C T 0.110372 7.0595e-06
1:55818827 C T 0.095571 1.6646e-05
1:55819652 T C 0.029828 1.1588e-05
1:55822338 T C 0.070452 7.1534e-06
1:55831159 T C 0.052445 1.4515e-05
1:55831397 T G 0.748146 -6.4591e-06
1:55832969 A G 0.215547 -1.8249e-05
1:55835430 T C 1.274922 6.9675e-05
1:55841079 T C 0.055334 9.8907e-06
1:55846104 G A 0.183161 -2.8766e-05
1:55850191 C T 0.865941 3.9424e-05
1:55852987 A G 0.441750 -4.5636e-06
1:55863382 T C 0.058089 4.7776e-05
1:55877544 A G 0.037514 2.0304e-06
1:55886955 A G 0.044980 1.9055e-05
1:55894893 A C 1.634343 2.3685e-05
1:55902608 G A 0.061199 3.2024e-06
1:55903092 C T 0.121424 -2.2709e-05
1:55903443 A G 0.837807 4.0787e-05
1:55910746 C T 1.099385 2.6495e-05
1:55914813 C T 0.144225 -3.6397e-05
1:55931436 G A 0.127496 -2.3132e-05
1:55940515 T C 0.088077 -1.8483e-05
1:55943223 C T 0.041065 3.9570e-05
1:55950041 T C 0.028725 1.8436e-05
1:55953404 G A 0.161152 -3.9527e-06
1:55963681 T C 0.104143 -9.5931e-06
1:55965199 T C 0.327555 -3.7608e-05
1:55966965 A C 0.069203 -1.0301e-05
1:55971759 A C 1.713715 -7.4179e-05
1:55977458 G A 1.117243 3.7640e-07
1:55983064 C A 0.062935 1.2875e-05
1:55996883 C T 0.203561 -5.8943e-06
1:56002629 G T 0.888700 3.0290e-05
1:56002749 G A 0.168295 -1.4681e-05
1:56004102 C G 0.028712 6.4560e-05
1:56006678 A G 0.165241 -2.6502e-05
1:56007703 G A 0.770892 4.2333e-05
1:56008538 G A 0.676162 4.9856e-05
1:56018574 A G 0.064646 1.2942e-05
1:56021897 T C 0.041127 -7.5966e-06
1:56024730 G A 0.681212 -2.2801e-05
1:56037794 T C 0.036537 -1.0397e-05
1:56057969 A G 0.233714 -3.8502e-05
1:56058288 A C 0.059118 2.8340e-05
1:56060951 A T 1.243402 5.8235e-06
1:56076055 T C 0.714280 2.5335e-06
1:56083604 T C 0.303578 -2.5006e-06
1:56090746 A G 0.177088 1.0423e-05
1:56091591 G A 0.284153 1.7759e-05
1:56100997 A G 0.252711 -2.2307e-05
1:56110356 G A 0.038099 5.4340e-05
1:56116505 T C 0.048547 1.3086e-05
1:56118105 A C 0.206845 5.8194e-05
1:56123510 A G 0.065999 -2.5696e-07
1:56125715 C T 0.084516 1.4497e-05
1:56135774 C T 0.052347 -1.3501e-05
1:56139770 T C 0.223493 -4.1163e-05
1:56140358 A G 0.847148 -7.0533e-05
1:56161430 A G 0.450468 2.7968e-05
1:56161734 C A 0.034210 -1.9216e-05
1:56164478 C T 1.123429 -6.4958e-05
1:56165638 A G 0.026868 -2.6800e-05
1:56172057 A G 0.061523 1.4134e-05
1:56178130 G A 0.061689 2.7267e-05
1:56178541 T G 0.089800 -1.5472e-06
1:56178704 A G 0.034408 7.3973e-05
1:56179910 C T 0.099554 2.5530e-05
1:56180565 T G 0.032347 9.0671e-05
1:56181322 A G 0.044762 -4.4814e-05
1:56182031 A C 0.042055 4.4126e-05
1:56190581 G A 0.061994 2.4462e-05
1:56193019 G A 0.095441 5.5441e-05
1:56195659 G A 0.551544 2.3701e-05
1:56207532 C T 0.343790 2.3930e-05
1:56219253 T C 0.089018 -1.5089e-06
1:56223540 A G 0.025674 9.1920e-05
1:56225044 T G 0.046434 1.0886e-04
1:56233143 A G 0.039264 -2.4339e-05
1:56239591 G T 0.036625 -8.0954e-05
1:56240278 T C 0.207757 9.4671e-06
1:56243360 G A 0.237193 4.1444e-05
1:56243843 C A 0.033756 -3.6230e-05
1:56247216 T G 1.753531 1.0721e-05
1:56270180 A G 0.034015 -3.4957e-05
1:56270754 G C 0.405693 9.5280e-06
1:56271199 C A 0.041977 1.6915e-05
1:56277440 A G 0.073451 -5.3438e-06
1:56281263 T C 0.067508 2.2582e-06
1:56284015 G A 1.701624 -8.4258e-06
1:56297981 A G 0.049245 -2.3934e-05
1:56298715 T C 0.091718 -7.1619e-05
1:56304147 T G 1.424629 -1.4726e-05
1:56307925 A G 0.030864 -1.1377e-05
1:56308959 T C 0.038423 3.0776e-05
1:56322314 A C 0.997890 -8.2140e-06
1:56327241 T G 0.342670 1.5655e-05
1:56333421 A G 0.033830 -5.4278e-05
1:56343861 C T 0.036359 -7.3906e-07
1:56363943 G T 0.479200 1.4563e-05
1:56364414 G A 0.313410 2.1496e-05
1:56366209 C T 0.440520 3.0551e-05
1:56372470 A G 0.071426 2.8205e-05
1:56379250 T C 0.065266 -6.5574e-05
1:56383287 T C 0.126766 2.6115e-05
1:56386755 G A 0.330418 -1.0001e-05
1:56387285 A G 0.317607 -1.4226e-05
1:56410616 T C 0.367474 1.2350e-05
1:56413125 G A 0.046538 -6.8088e-05
1:56413260 C T 0.480667 -1.5754e-05
1:56427019 T C 0.220997 5.4287e-05
1:56427426 T C 0.035687 -3.9557e-05
1:56427773 T C 0.702283 4.8133e-05
1:56430742 C T 0.145789 1.1373e-05
1:56432154 C T 0.108480 1.5295e-05
1:56434964 C T 1.950327 2.6595e-05
1:56440202 A G 0.533030 8.6496e-06
1:56440461 C A 0.134530 1.0454e-04
1:56451329 C T 0.167724 9.7627e-05
1:56452636 A G 0.043883 -8.0067e-06
1:56458942 T C 0.086447 3.9657e-06
1:56470297 G T 0.066759 -1.2928e-04
1:56474336 C T 0.050092 1.8568e-07
1:56501029 C T 0.723579 5.8931e-05
1:56504984 T C 0.844996 3.4843e-05
1:56545913 A G 0.052893 1.1611e-04
1:56558953 C A 0.076794 -1.6206e-05
1:56560116 A G 0.040208 -1.9015e-06
1:56561150 G A 0.030857 -5.1007e-05
1:56599862 A G 0.055437 7.8804e-06
1:56608087 T C 0.068557 1.6884e-05
1:56613644 T C 1.162512 3.4206e-04
1:56615809 A G 0.710829 3.6776e-04
1:56620020 T G 0.096519 -2.1689e-04
1:56634305 G A 0.044873 8.0384e-05
1:56636258 A G 0.027641 -2.8074e-05
1:56641553 C T 0.440510 1.0647e-05
1:56647816 A C 0.037492 2.7385e-05
1:56652062 A G 0.025635 1.7360e-05
1:56673543 A C 0.075318 -4.7403e-05
1:56673750 C T 0.065120 -1.6366e-04
1:56678132 A G 0.039358 -1.1079e-05
1:56695174 G A 0.075811 9.4395e-06
1:56696157 A G 0.935721 5.6754e-05
1:56707340 G A 0.088213 5.7662e-05
1:56714861 A G 0.493354 6.5689e-05
1:56723766 C T 0.103939 -1.6399e-05
1:56742806 A G 0.230241 1.1997e-04
1:56750081 C T 1.620607 -1.4744e-05
1:56753026 C A 0.030153 -7.5007e-05
1:56756459 T C 0.103426 -2.9436e-04
1:56760469 G A 1.354793 -4.0096e-05
1:56762687 C T 0.075399 -5.3760e-05
1:56763141 T C 0.066126 5.3486e-05
1:56768449 A G 0.048683 -1.8924e-05
1:56775821 C T 0.209815 -1.5698e-05
1:56776815 A G 0.065434 -4.8487e-05
1:56778863 A G 0.620156 -1.1844e-05
1:56784140 C T 0.542745 4.3561e-06
1:56786354 T C 0.595725 -4.9232e-05
1:56787046 C A 0.595229 7.5322e-06
1:56790500 A C 0.033821 8.4993e-05
1:56795570 G A 0.027138 8.6299e-05
1:56797928 A G 0.035421 7.6668e-05
1:56798183 G A 1.798085 1.8796e-05
1:56799799 C T 1.850760 3.5197e-05
1:56800180 T C 0.052568 2.4300e-05
1:56802135 C T 1.042610 -7.6271e-06
1:56806209 C T 0.042828 -5.0175e-05
1:56806415 C T 0.084360 -1.1740e-05
1:56819096 A G 0.086337 2.0746e-05
1:56819383 A C 0.067901 3.3159e-05
1:56821376 C T 0.777234 -3.4972e-05
1:56823728 G A 0.073649 -4.1994e-05
1:56824229 T G 1.943258 1.9540e-05
1:56826300 G A 1.276343 -1.1236e-05
1:56841669 G A 0.058148 8.5553e-06
1:56844031 C T 0.226466 1.0146e-04
1:56844447 C T 0.057976 -6.9993e-05
1:56848716 C T 0.095032 -2.2085e-04
1:56849653 T C 0.030653 -6.4247e-05
1:56850686 A C 0.194304 -5.6585e-05
1:56858032 C A 0.037398 4.2467e-06
1:56858781 A G 1.610857 -3.2795e-05
1:56860513 T C 0.478882 3.0775e-05
1:56865202 G A 0.425414 -4.4947e-05
1:56866183 G T 0.372495 -2.8487e-05
1:56871299 A G 0.913579 1.9643e-06
1:56873772 G A 0.043931 -4.7081e-05
1:56878569 A G 0.043503 3.5167e-07
1:56883491 A G 0.152028 -6.0803e-05
1:56883829 G T 0.556234 2.6522e-05
1:56884341 C T 0.145747 -2.4093e-06
1:56885041 T C 0.036742 -2.3407e-06
1:56886810 G A 0.383278 -1.1335e-05
1:56891592 G A 0.289482 -6.4880e-05
1:56893197 G A 0.723780 -7.4387e-06
1:56898288 A G 0.589565 -2.3430e-05
1:56898591 G A 1.139240 -3.7134e-05
1:56898711 T C 0.078716 -4.3739e-05
1:56898998 T C 0.896876 5.7233e-05
1:56899575 T G 0.112761 4.8799e-05
1:56900270 T C 0.954222 -4.3733e-06
1:56901407 C G 0.717827 -2.7686e-06
1:56902050 A G 0.060248 -6.6724e-05
1:56903370 T G 0.203966 -1.5723e-05
1:56904136 T C 0.104111 -4.8693e-05
1:56904297 A G 0.056252 -7.2692e-05
1:56905342 T G 1.790451 8.1431e-05
1:56907428 C T 0.042584 5.9067e-05
1:56909550 A G 0.659365 -1.1891e-05
1:56914701 T G 0.243081 -2.0666e-05
1:56915990 C T 1.947896 -6.4409e-06
1:56916851 T C 0.997582 -1.3617e-04
1:56927627 A G 0.093169 -6.4379e-06
1:56929298 G T 0.023963 1.5623e-05
1:56931353 G T 1.590350 7.7145e-05
1:56936282 C A 1.078025 -5.2682e-05
1:56946055 T C 0.069414 -4.2120e-05
1:56957612 C T 0.121547 1.3048e-04
1:56962821 G A 0.185628 -3.1455e-04
1:56963214 A G 0.078021 4.5671e-05
1:56966350 G A 0.184807 -2.8719e-04
1:56972543 G C 0.048284 7.3141e-06
1:56979431 C T 0.091410 -1.6224e-04
1:56980237 C T 0.049709 1.4845e-05
1:56983704 T C 0.202882 -2.6427e-05
1:56999256 T G 0.046700 -1.4611e-05
1:57002627 T C 0.031153 2.2622e-05
1:57003810 C T 0.051315 2.3192e-05
1:57008857 T C 0.077158 5.4822e-05
1:57013121 T C 0.274243 2.0368e-04
1:57015668 G A 0.245032 3.6187e-03
1:57015726 T C 0.090092 8.5133e-05
1:57020516 C T 1.036440 -3.0365e-05
1:57020683 A G 0.043035 2.4572e-05
1:57021728 T G 0.145617 2.6459e-07
1:57024890 T C 1.801915 9.2272e-06
1:57029581 A G 0.058167 -4.8508e-06
1:57031938 G A 0.047713 3.8826e-05
1:57036017 C T 1.848021 1.2756e-05
1:57036047 C T 0.726052 -3.0306e-05
1:57041142 A G 0.045898 -4.4328e-05
1:57043572 A G 0.097723 -6.0161e-05
1:57070987 T C 0.042714 4.1412e-05
1:57086190 A G 0.048105 5.0823e-05
1:57090886 T C 0.099726 -3.5931e-05
1:57091717 A G 1.827118 -6.6211e-05
1:57098201 T C 0.051422 2.1162e-04
1:57098487 C T 0.064957 -1.0611e-04
1:57105308 G T 0.051653 5.5761e-06
1:57111773 C T 0.045132 2.2743e-05
1:57113001 G A 1.769870 2.3334e-05
1:57115491 A G 0.049728 -8.3415e-05
1:57126650 T C 0.973849 -2.4845e-05
1:57131323 T C 0.301297 -2.5604e-05
1:57134839 T G 0.041039 -1.0945e-06
1:57138359 A G 0.717503 -3.1960e-06
1:57142618 G A 0.087155 -3.3748e-05
1:57150112 G A 0.086431 -3.2777e-05
1:57158634 A C 0.059683 7.8885e-05
1:57161549 A G 0.053084 -8.1867e-05
1:57168353 A G 0.163768 -5.4759e-05
1:57179225 G A 0.101216 -8.8992e-06
1:57181820 A G 1.937097 5.3695e-05
1:57183311 G T 0.042480 -2.2370e-05
1:57185340 C T 0.256745 7.1792e-05
1:57188536 A C 0.653110 -1.4351e-04
1:57193963 T G 0.128752 1.6344e-05
1:57194676 A G 0.033603 6.4743e-05
1:57194793 G T 0.080173 4.8292e-06
1:57194994 A G 0.344352 -1.2905e-05
1:57205666 A G 0.199192 -3.5935e-05
1:57207221 A G 0.318032 -1.5698e-04
1:57211933 A G 0.065756 2.0805e-04
1:57215972 G A 0.240072 -1.1784e-04
1:57217741 A G 0.435044 -5.5315e-05
1:57219539 A C 0.044616 -6.2800e-05
1:57222969 G A 0.082621 -1.0379e-06
1:57223033 T C 1.347360 -6.3547e-05
1:57226952 T C 0.064087 -4.7686e-05
1:57229041 T G 0.365410 1.9374e-04
1:57232805 C T 0.532310 -6.2090e-05
1:57243454 C T 0.835534 -1.3555e-06
1:57244288 A G 0.776773 -2.0437e-07
1:57247608 A G 1.358094 -1.0581e-04
1:57250866 T C 1.747805 2.4759e-05
1:57253977 G A 0.026278 -3.1936e-05
1:57254697 A G 0.026859 -2.4342e-05
1:57254900 A G 0.046638 2.4331e-05
1:57257458 C T 0.119307 -3.8371e-05
1:57257480 C T 0.055541 -1.2360e-05
1:57257817 C T 0.298418 9.3570e-05
1:57259538 A G 0.462692 2.0675e-05
1:57259948 T C 0.176708 -4.8357e-05
1:57262852 G A 0.533063 5.8280e-05
1:57269823 A C 0.069063 2.4184e-05
1:57271815 G C 0.912829 -5.1299e-05
1:57272328 C T 0.074337 3.9567e-05
1:57274531 A G 1.876811 -1.1214e-06
1:57275487 C T 0.144718 6.0656e-06
1:57276195 T C 0.237839 3.4169e-05
1:57276278 T G 0.068485 2.1163e-04
1:57278088 C T 0.852088 2.1667e-05
1:57278791 T C 0.072728 2.8045e-05
1:57282068 C T 0.341155 -4.2942e-06
1:57282918 T C 0.087165 -4.7525e-05
1:57282951 A G 0.097402 1.1834e-04
1:57284057 G T 0.026102 -4.2795e-05
1:57284222 A G 0.048482 -2.3059e-05
1:57291371 A G 0.972210 -4.2055e-05
1:57291548 G A 0.571687 6.5426e-05
1:57297388 A C 0.229293 -1.2312e-05
1:57301284 T C 0.187199 -2.3305e-05
1:57301356 A G 0.238887 -2.2734e-06
1:57301657 C A 0.048440 -3.6333e-04
1:57302877 C T 0.058261 -2.3055e-05
1:57304019 A G 0.434382 2.4915e-05
1:57304687 G T 1.304234 3.1061e-05
1:57308997 A G 0.278158 -4.0004e-05
1:57309227 T C 0.815930 -1.1339e-05
1:57310246 C G 0.600282 1.1099e-05
1:57311143 G A 1.095467 -3.5306e-05
1:57320444 A G 0.050984 -1.0825e-04
1:57328926 C T 1.118515 7.7426e-06
1:57332757 C T 0.056395 5.0356e-05
1:57333312 G A 0.043857 -4.9971e-06
1:57338232 A G 0.061393 4.5336e-06
1:57340727 A C 0.767536 6.7994e-05
1:57347966 G C 0.079375 -2.9114e-05
1:57348427 A C 0.114585 5.0158e-06
1:57351943 C T 0.105198 -3.3522e-05
1:57352193 T C 0.268700 -9.1065e-05
1:57365481 C T 0.264019 -4.5406e-05
1:57367617 G A 0.030906 -4.1818e-05
1:57368794 A G 1.444120 -2.4091e-05
1:57372797 A G 0.309405 -2.3602e-05
1:57379639 C T 0.089674 -2.0912e-04
1:57380064 T C 0.364268 -4.5650e-05
1:57383357 T C 0.029877 -6.8428e-07
1:57383358 T C 0.263065 -5.4797e-06
1:57388628 T C 0.052620 -5.8380e-05
1:57400261 A G 0.364316 -3.3275e-05
1:57401918 G A 0.040653 -2.0016e-04
1:57401982 C T 1.817592 4.2527e-05
1:57405625 A G 0.033938 7.4091e-05
1:57406927 C T 0.658956 6.9459e-04
1:57409327 C T 0.183797 -4.3441e-05
1:57409744 C T 0.072844 -2.0661e-05
1:57410145 C A 1.702053 1.6208e-04
1:57411779 A G 0.030766 4.1024e-06
1:57412947 C T 0.507600 -1.2754e-05
1:57415595 T G 0.105166 -5.7724e-06
1:57418776 C T 0.026164 -5.9068e-05
1:57421337 G A 1.328879 6.6219e-05
1:57422484 T C 1.940970 7.5393e-05
1:57422511 T C 0.103494 7.9131e-05
1:57426454 C T 0.572885 3.3124e-05
1:57428381 G A 0.610149 2.9771e-05
1:57429172 T C 0.479349 -4.5085e-06
1:57429324 G A 1.038998 3.0035e-04
1:57430886 T C 0.221539 -7.2084e-06
1:57430984 A G 0.116782 1.0504e-05
1:57431251 A G 0.115104 2.9503e-05
1:57431629 G A 0.051828 1.3995e-04
1:57432150 T C 0.025512 3.3222e-05
1:57436382 C G 0.022032 1.5438e-05
1:57438766 C A 0.090404 9.8254e-05
1:57440578 G A 0.048115 -2.0042e-05
1:57444494 G A 0.164719 1.0503e-05
1:57447820 C T 0.386115 -9.8328e-06
1:57468791 T G 0.148633 -2.7102e-05
1:57469707 T G 0.040036 -1.4947e-04
1:57471963 T C 0.072104 -1.1584e-05
1:57477473 T C 0.289407 -6.1673e-05
1:57489239 T C 0.024379 1.3766e-04
1:57489540 G C 0.040328 -1.4885e-05
1:57503314 G A 0.032552 -2.0647e-05
1:57505224 T C 0.072682 -2.0434e-05
1:57509619 C A 1.730018 4.6698e-05
1:57517318 A G 0.035921 7.8626e-05
1:57517439 T C 0.767990 1.0935e-04
1:57528772 G A 1.790876 2.3284e-05
1:57531697 G C 0.067284 -2.8615e-05
1:57535549 T C 0.329973 2.4045e-06
1:57538409 T C 0.563700 3.7892e-05
1:57546892 G A 0.026472 -1.9710e-05
1:57547097 G A 0.050780 2.0956e-05
1:57555902 T C 0.174781 2.6424e-05
1:57557002 A G 1.116136 1.9210e-04
1:57562729 C T 1.247651 5.6569e-06
1:57565206 C T 0.024139 -1.2857e-04
1:57565437 A G 0.135909 7.6094e-05
1:57568923 A G 0.256268 -1.5131e-05
1:57572720 G A 1.548918 1.6067e-04
1:57579610 G A 0.223795 6.9222e-05
1:57584721 A G 1.371801 6.0545e-04
1:57590497 G A 0.136266 2.2031e-05
1:57599216 C T 0.298359 -5.3719e-05
1:57602383 C T 0.343826 -8.7004e-05
1:57603383 C T 0.078492 -5.0048e-05
1:57607457 C T 0.019890 -9.3428e-05
1:57609070 A G 0.024642 -5.0537e-05
1:57612107 G T 0.159980 1.3047e-05
1:57615514 A G 0.198436 -4.6461e-05
1:57617877 A G 0.087411 3.0579e-05
1:57623521 G T 0.703968 1.0125e-05
1:57623635 T C 0.026888 -1.1962e-04
1:57625500 C T 0.039631 -6.8767e-05
1:57625649 G A 1.147558 -2.1846e-05
1:57628145 C T 0.200221 -6.1672e-05
1:57634356 T C 0.035781 1.6433e-05
1:57636976 C T 0.222870 5.2505e-05
1:57641320 C T 0.049082 3.1495e-05
1:57645301 A C 0.844262 -5.5204e-06
1:57648439 T G 0.056668 9.2351e-05
1:57651129 A C 0.021211 -6.4450e-05
1:57654898 G A 1.959853 -5.2665e-05
1:57657613 A G 0.167925 -4.0488e-05
1:57658706 A G 0.041241 -9.4455e-06
1:57664223 C T 0.107817 -4.8995e-05
1:57664413 A G 0.905117 -7.6510e-06
1:57665337 G A 0.269170 3.6233e-06
1:57665769 A G 0.184297 -1.7292e-05
1:57670074 T C 0.227618 5.1608e-05
1:57672426 C G 0.146341 -1.4381e-04
1:57681932 G A 0.026102 -9.1633e-05
1:57683637 G A 0.061637 1.5903e-04
1:57684061 G T 0.768104 -3.8914e-05
1:57700186 G T 1.342011 3.6593e-06
1:57704206 C T 0.362096 -8.4626e-05
1:57705206 A G 1.129424 -5.2043e-06
1:57705235 A T 0.082075 1.1596e-04
1:57706112 G A 0.045690 -1.0868e-06
1:57712996 A G 1.124306 -8.1685e-06
1:57721731 C T 0.141070 3.3796e-05
1:57731561 G A 0.202421 -2.7922e-05
1:57733573 G A 0.864146 1.4319e-05
1:57735629 A G 0.026933 2.3442e-04
1:57739497 C T 0.131057 3.9050e-05
1:57742783 A G 0.780902 -5.2500e-05
1:57751761 T C 0.761434 -1.2103e-04
1:57761472 A C 0.080560 4.2030e-07
1:57767095 C A 0.869803 -1.0145e-04
1:57767995 A C 0.052529 -1.1680e-05
1:57769226 C T 0.022315 -4.6557e-06
1:57774268 G C 0.145666 2.1736e-05
1:57776938 T C 0.061105 -2.9143e-05
1:57778545 G A 0.518545 2.0777e-05
1:57779221 A G 0.901313 -5.9265e-04
1:57779934 C G 0.072098 2.6077e-06
1:57780985 G T 0.105808 2.1194e-05
1:57784499 A G 0.050598 1.6115e-04
1:57788128 C A 0.058277 -2.5130e-05
1:57788438 A G 0.115260 -5.8946e-05
1:57788471 G A 0.064756 -8.5749e-06
1:57794173 A G 0.111560 3.7941e-06
1:57797536 T C 0.240526 -1.1916e-05
1:57805550 C A 0.161635 3.3804e-04
1:57815429 A G 0.038845 -1.7483e-05
1:57816489 A G 1.041886 1.9064e-06
1:57822753 A G 0.030682 2.3633e-05
1:57829434 A G 0.205300 1.9258e-06
1:57829694 A G 0.070348 3.8541e-05
1:57831913 A G 0.094860 4.4722e-05
1:57835005 A G 0.039851 6.6315e-06
1:57843193 G A 0.046213 -3.7567e-05
1:57847645 A C 0.037187 -7.2931e-05
1:57848685 G A 0.613781 -3.2194e-05
1:57852910 C G 0.033882 -4.6867e-05
1:57856564 C T 0.849095 2.4589e-05
1:57858443 T C 0.251218 -8.3601e-06
1:57858788 G A 0.178461 1.0595e-06
1:57872860 T C 0.023171 -4.4741e-05
1:57874879 C T 0.206982 1.2838e-05
1:57878306 T G 0.206044 -2.1574e-06
1:57883320 C T 0.793009 3.3397e-05
1:57884310 A G 0.885626 1.7125e-05
1:57886354 C T 0.137724 -1.6409e-04
1:57886384 C T 0.418316 1.6653e-05
1:57887778 G A 0.114208 -2.6802e-05
1:57903916 G T 0.412571 8.7823e-05
1:57904244 T C 0.492449 -3.9988e-06
1:57909466 C T 0.119788 -2.3733e-05
1:57914885 T C 0.044619 2.4032e-05
1:57916599 A G 0.075347 -5.6842e-05
1:57917151 A G 0.166663 1.0662e-05
1:57922772 A G 0.065395 -4.6984e-06
1:57923730 C T 0.338107 5.7903e-05
1:57939359 A G 0.164767 1.6799e-05
1:57939857 C T 0.023882 -1.2449e-05
1:57943988 T C 0.321070 5.1724e-05
1:57956702 C T 0.051854 1.6552e-05
1:57968069 A G 0.044223 -2.3977e-05
1:57976249 G T 0.377728 -1.6704e-05
1:57982250 T G 0.077700 6.0328e-05
1:57984708 A G 0.026894 -3.6223e-05
1:57984991 A C 0.500161 9.9333e-06
1:57987253 T G 0.642480 3.6018e-05
1:57988835 T C 0.100414 6.3162e-05
1:57992413 G A 1.465493 3.2230e-05
1:57997915 A G 0.023347 -1.9457e-05
1:58000333 C T 0.434015 3.1562e-05
1:58039337 A G 0.035223 -7.2296e-05
1:58040173 G A 1.088521 1.7559e-06
1:58042716 C T 0.490819 -2.7159e-05
1:58042849 A G 1.969156 2.0592e-05
1:58053560 T C 0.036203 -2.7433e-05
1:58062920 C G 0.549642 -6.7537e-06
1:58065660 G T 0.547260 -2.1388e-05
1:58066509 T C 0.311868 -2.1984e-05
1:58075285 T C 1.953274 -1.3862e-05
1:58078467 A C 1.621269 1.2163e-05
1:58078598 A G 0.063568 -1.1502e-04
1:58082956 C T 0.037979 2.6013e-05
1:58091202 G A 0.024940 -2.2637e-05
1:58092574 A G 0.564037 3.2638e-06
1:58097887 A G 0.173421 2.4340e-05
1:58102540 A G 1.101748 -1.4419e-05
1:58105676 A G 0.085055 7.8215e-05
1:58120489 T C 0.351424 5.4993e-06
1:58127171 A C 1.683095 -3.0663e-05
1:58127654 T C 0.757562 -1.3540e-05
1:58137279 G C 0.667411 -9.3867e-06
1:58138896 G A 0.390386 2.1211e-05
1:58140277 G C 1.280988 1.1812e-05
1:58143696 A G 0.291673 3.6860e-05
1:58147459 C T 0.022168 -8.4437e-06
1:58154811 T C 0.020260 6.1739e-05
1:58163362 C T 0.067651 -1.2281e-05
1:58163523 T C 0.522011 -1.8115e-05
1:58170165 G A 0.666626 8.7589e-06
1:58176257 A C 0.158665 3.6134e-06
1:58182151 T C 1.369444 -6.6161e-06
1:58185117 A G 0.388776 -1.5660e-05
1:58192889 C T 1.100265 -8.8176e-07
1:58193166 C G 0.124621 1.8059e-05
1:58197855 A G 0.228553 4.5268e-06
1:58207177 A G 0.148282 1.0097e-04
1:58207399 G T 0.073990 -1.2015e-05
1:58207801 T C 0.134530 -1.4419e-06
1:58207992 A G 0.256421 1.2305e-05
1:58213788 T C 0.027109 3.3045e-05
1:58215377 A G 0.073175 -1.1805e-05
1:58220471 A C 0.117506 2.4973e-05
1:58222222 A G 0.148727 -9.3278e-05
1:58224457 A G 0.090797 -9.8511e-06
1:58225373 T C 0.168276 -2.4884e-05
1:58238692 T C 1.132628 -3.0555e-05
1:58243493 A G 0.447657 2.0874e-05
1:58246111 G T 0.045814 -9.9703e-05
1:58254631 C T 1.157834 -5.3745e-05
1:58260028 T C 0.372557 3.5802e-05
1:58272390 T C 0.028540 -1.0443e-05
1:58273678 T G 0.159256 4.4910e-06
1:58278635 T C 0.074737 -1.9192e-05
1:58294764 C A 1.141486 -2.0837e-06
1:58312692 G A 1.926889 -7.8798e-05
1:58315822 C G 0.022451 -8.2634e-05
1:58323829 T C 0.031682 -1.1328e-05
1:58330181 G C 0.070592 -1.2831e-05
1:58334623 T G 0.040851 2.0482e-06
1:58341444 A C 1.173093 -6.7160e-05
1:58343669 A G 0.064143 -3.6965e-05
1:58345238 C T 0.213149 1.3885e-05
1:58352715 T C 0.624492 2.6498e-05
1:58353372 A G 0.091215 2.4313e-05
1:58355724 A G 0.022156 8.1188e-05
1:58367236 G A 0.623762 1.8348e-05
1:58368024 C T 0.453065 -9.0231e-05
1:58372837 C T 1.198049 -6.1437e-05
1:58376778 A C 0.530310 -2.8869e-05
1:58381275 T C 0.075334 1.0897e-05
1:58381980 C T 1.265645 -1.8281e-05
1:58382636 G A 0.334549 1.8074e-05
1:58387094 C T 1.283289 6.6125e-06
1:58398638 A C 0.043214 -2.9787e-05
1:58399928 G A 0.216914 -3.5711e-05
1:58402021 A G 0.044980 -8.5052e-06
1:58402877 A G 1.204869 3.0103e-06
1:58405316 T C 0.173813 -3.2459e-05
1:58406492 A G 0.995287 3.1613e-05
1:58411847 G T 0.058164 2.8761e-06
1:58436784 G C 0.083244 -1.3298e-05
1:58436991 G T 0.828417 3.5365e-05
1:58441303 G A 1.828167 3.2408e-05
1:58451042 T C 0.031597 9.7267e-05
1:58455642 T G 1.826755 1.4908e-05
1:58456474 T C 0.077535 -4.6363e-05
1:58457604 C T 0.166923 -1.1509e-06
1:58463540 G A 0.356143 2.1269e-05
1:58467375 T C 0.041925 -6.2146e-07
1:58473015 T C 0.094393 1.0223e-05
1:58480921 T C 0.158169 -3.0292e-05
1:58482029 G A 0.196108 3.8584e-06
1:58482203 T C 0.858482 -4.1235e-05
1:58482548 G A 0.024025 3.0458e-06
1:58487707 G A 0.097064 -3.4917e-05
1:58489443 G A 0.368763 -4.1058e-05
1:58499546 T C 0.045288 6.3072e-06
1:58501315 A G 0.925312 4.7423e-05
1:58514211 A C 0.040669 6.1947e-05
1:58515408 A G 0.418322 3.0073e-05
1:58520774 C T 0.522612 5.3215e-05
1:58522420 G T 1.771145 1.5713e-06
1:58522624 C G 0.449884 1.7692e-05
1:58523346 T C 1.133293 1.5833e-06
1:58526382 G T 0.517019 -6.4869e-06
1:58527828 A C 0.286853 -3.0832e-05
1:58531254 G A 0.247326 -7.5569e-05
1:58532228 T C 0.097450 1.5564e-05
1:58536721 A G 0.053419 -3.0457e-05
1:58537361 A G 1.201555 -2.1841e-05
1:58538655 C T 0.150480 7.1484e-06
1:58542136 T C 0.074094 1.7965e-05
1:58542251 C T 0.079635 8.5865e-06
1:58543002 T C 0.049550 4.8893e-05
1:58559510 A G 0.046603 -3.9986e-05
1:58563696 T C 0.097158 -2.6038e-04
1:58564306 A G 0.152768 -4.9458e-05
1:58568671 C G 0.064428 -1.9711e-05
1:58569699 G A 0.207744 -5.0714e-06
1:58571279 C T 0.336072 2.4879e-05
1:58575099 C T 0.053496 9.0660e-05
1:58578556 A G 1.137140 2.5045e-05
1:58578705 C T 0.193421 -7.8439e-05
1:58580112 C T 0.021594 3.6210e-05
1:58585735 C T 0.065029 -3.4446e-04
1:58599249 A G 0.051747 1.6156e-05
1:58603765 C T 0.072893 -1.0478e-05
1:58604174 T C 0.051338 5.7324e-05
1:58609441 C T 0.058190 -1.6865e-05
1:58614931 T G 0.283107 -6.2436e-05
1:58622123 C T 0.050569 -1.5453e-05
1:58650298 A C 1.721868 -2.0183e-05
1:58663930 T G 0.361304 -3.4727e-06
1:58676997 A G 1.649916 3.5192e-06
1:58677864 C T 0.110761 1.1058e-05
1:58680678 A G 0.090839 -2.9416e-05
1:58685101 A G 0.142183 2.4872e-05
1:58685692 A G 0.057271 -1.0346e-05
1:58686759 C A 0.470404 6.1544e-06
1:58695024 T C 0.024859 1.7163e-05
1:58701291 G T 1.356273 -3.3377e-07
1:58710918 T C 0.055038 -1.6468e-05
1:58718508 A G 0.037920 3.0071e-05
1:58722748 A G 0.065739 -3.3765e-05
1:58724341 T G 0.285272 -6.0285e-05
1:58729208 G A 0.039790 4.8079e-05
1:58742150 A G 1.437462 5.4758e-05
1:58743424 T C 0.078378 -1.9529e-04
1:58745493 C G 0.131213 -2.6609e-05
1:58749094 G A 0.029630 1.0870e-04
1:58755157 T C 0.032406 -5.3371e-06
1:58757915 C T 1.886158 1.6691e-05
1:58765046 G A 0.239809 9.8152e-06
1:58767738 T G 0.522579 -4.0667e-05
1:58779442 G T 1.311608 -1.1812e-04
1:58781125 G A 0.280203 4.3468e-05
1:58781235 G A 0.356974 3.0877e-05
1:58791397 G A 0.111092 1.9878e-05
1:58800141 T C 0.245999 -2.9724e-05
1:58801396 G C 0.208264 1.1138e-04
1:58801506 T C 0.278161 3.5312e-05
1:58802060 C T 1.167137 -4.1316e-05
1:58805941 C T 0.170597 -4.4739e-05
1:58807217 A G 0.261367 3.9066e-06
1:58808118 G A 0.045736 7.1360e-05
1:58809669 C A 0.184982 -2.8097e-05
1:58810115 A G 0.593960 -5.6277e-05
1:58811029 T C 0.355702 -4.6754e-06
1:58819144 G A 0.061143 -3.0028e-05
1:58820185 A G 0.989318 1.3081e-05
1:58823620 G T 0.200957 4.6864e-05
1:58825516 G T 0.035421 1.2538e-04
1:58827046 A C 1.765634 -1.7853e-05
1:58833908 T G 0.190464 -1.4404e-04
1:58833911 A G 0.167429 -9.3757e-05
1:58848647 C T 0.277252 2.0644e-06
1:58858413 A G 0.080034 9.6996e-05
1:58859413 A G 0.034486 1.6902e-05
1:58860237 C T 0.943024 4.6085e-05
1:58860533 C T 0.039007 3.1516e-05
1:58860791 C T 0.428936 -3.5239e-05
1:58863384 T C 0.053652 -2.1681e-05
1:58864460 G A 0.047667 2.7759e-05
1:58865399 A G 0.916208 -1.8499e-05
1:58868627 A C 0.036158 -5.5928e-05
1:58871373 G C 0.388396 -4.8574e-05
1:58872522 T C 0.751401 5.4926e-05
1:58875590 G A 0.049826 1.4041e-05
1:58878217 T G 0.022055 2.8623e-05
1:58882490 C T 0.117100 -1.2831e-05
1:58883610 G T 0.443055 -1.9955e-05
1:58884883 T C 0.466178 6.3222e-06
1:58888234 A G 1.106259 -5.4239e-05
1:58889964 C A 0.021003 2.2429e-05
1:58908112 A C 0.905107 -3.4563e-05
1:58911601 C T 0.050186 -1.1874e-05
1:58912438 A G 1.469514 -6.3686e-05
1:58912575 A G 0.270287 -2.6074e-05
1:58913469 A G 0.782486 -7.6810e-05
1:58915024 C T 1.260556 1.4103e-05
1:58915624 C T 0.126347 -2.3721e-05
1:58919090 G A 1.626011 8.9481e-06
1:58922216 A G 1.576355 3.8765e-05
1:58922417 G A 1.765238 1.3441e-05
1:58922482 T C 0.044369 1.7676e-04
1:58928888 A G 0.093435 3.1351e-05
1:58931305 C A 0.542956 2.4064e-05
1:58933274 T C 1.094977 -1.6646e-05
1:58934259 A G 0.035794 -4.0208e-05
1:58939634 A G 0.248397 4.8954e-05
1:58942656 G T 0.045220 -1.4020e-05
1:58947961 C T 0.362521 2.3512e-04
1:58951759 C T 0.097775 -2.4935e-05
1:58963033 C T 0.037430 -4.0572e-05
1:58980806 C A 0.083659 -8.7305e-05
1:58982787 T G 0.583538 6.9240e-05
1:58994951 T A 0.221045 -3.2458e-05
1:58996203 C T 0.335608 -2.5089e-05
1:58999098 C A 0.066684 -4.4360e-06
1:59004617 A G 0.028705 -5.2082e-05
1:59007461 C T 0.096214 3.8236e-05
1:59008700 T C 0.101277 2.2602e-05
1:59014333 T G 1.415891 -5.7042e-05
1:59017337 G T 0.038637 1.2690e-05
1:59017597 T G 1.807959 9.1850e-06
1:59025937 T C 0.055687 2.2400e-05
1:59037867 A G 0.352089 1.5730e-04
1:59039944 A G 0.069995 6.4658e-05
1:59042001 A G 0.115763 -8.7080e-05
1:59042181 T G 0.143839 -1.1443e-05
1:59042311 G T 0.191671 -1.4195e-05
1:59042388 G C 0.110865 -1.1352e-05
1:59050029 A G 0.022639 1.8127e-05
1:59050176 A G 0.120193 1.6570e-06
1:59057231 C T 0.049361 1.0977e-05
1:59063483 G A 1.369337 -4.9276e-05
1:59063915 C T 0.169928 4.5857e-05
1:59075102 C T 0.244723 -4.0972e-05
1:59078656 T C 0.058758 6.6552e-05
1:59083427 A G 0.708051 -6.5973e-05
1:59085705 T C 0.078791 -8.3186e-06
1:59091880 T G 0.073776 -9.0325e-06
1:59095562 C A 0.192434 6.7607e-05
1:59102932 A G 0.053970 7.3218e-05
1:59112586 C A 0.038735 4.8906e-05
1:59116273 T C 0.024583 1.6252e-05
1:59127193 T C 0.580253 -1.1387e-05
1:59130407 T C 0.332209 -7.8680e-05
1:59146416 C T 0.271108 -1.9858e-05
1:59149838 A C 1.759522 -4.6209e-05
1:59155337 A C 0.077840 -1.4383e-04
1:59162148 C T 0.820361 1.0894e-05
1:59170546 G A 0.059082 -7.9723e-06
1:59175338 A G 0.058459 5.5922e-05
1:59176293 T C 0.053623 8.5632e-05
1:59180079 A G 0.055691 4.7048e-05
1:59188451 C T 0.030166 2.7142e-05
1:59190998 T G 0.161567 -8.0138e-05
1:59191537 A T 0.055775 -4.1254e-05
1:59203121 C T 1.139029 -2.0662e-05
1:59205102 A G 0.589195 1.6996e-06
1:59206384 A G 0.071848 -2.4170e-04
1:59207425 T C 0.041494 3.0819e-05
1:59212509 G A 0.046917 1.8972e-06
1:59220130 A G 0.066759 -2.8892e-05
1:59221647 T C 0.528269 -4.7702e-05
1:59222132 G C 0.058609 -1.5308e-05
1:59230033 A G 1.274159 -4.7912e-06
1:59230808 G A 1.390704 -8.5566e-06
1:59231743 G C 0.058683 -4.2898e-05
1:59237836 T C 0.225291 -7.9789e-06
1:59240455 A G 0.110774 1.5796e-05
1:59243638 T C 0.072380 3.3017e-05
1:59250452 G A 1.271306 -5.8064e-06
1:59251097 G T 0.137918 -3.6676e-05
1:59272428 G C 0.025570 2.3735e-05
1:59275556 G C 1.870176 -1.2382e-05
1:59275567 A G 0.101933 3.6597e-05
1:59277650 A G 0.067482 -2.7573e-05
1:59286306 G A 0.554017 -3.3048e-05
1:59293500 T C 0.029254 -1.0254e-04
1:59304026 T C 0.684188 3.3418e-05
1:59307485 C T 0.033022 3.1140e-06
1:59308629 C T 0.047761 1.5033e-05
1:59312290 G A 0.087356 -8.7749e-05
1:59312341 T C 1.873289 2.3497e-06
1:59313244 G T 0.088960 -7.5549e-05
1:59313473 T A 0.032558 2.4020e-05
1:59317443 G A 0.062873 2.5074e-05
1:59317783 G T 0.061913 -4.2346e-05
1:59320845 C A 0.218741 3.0358e-05
1:59325441 T C 0.110752 -5.0246e-05
1:59325626 C T 0.049738 -1.6695e-05
1:59325656 G T 1.332673 -3.2030e-05
1:59330272 C A 0.449722 3.0708e-05
1:59336866 A T 0.138882 -1.6613e-05
1:59338256 T G 0.698687 -8.9892e-05
1:59346172 A C 0.045746 -5.2070e-05
1:59346518 G A 0.588244 -6.8403e-07
1:59348528 A G 0.246430 -1.4457e-05
1:59353441 G A 0.931226 -1.0180e-04
1:59356826 C T 0.650705 -6.6442e-05
1:59357800 G A 0.028293 -3.8134e-05
1:59361144 T C 0.048397 4.5726e-05
1:59377500 A G 0.035421 2.9955e-06
1:59377673 G A 0.074428 4.8666e-05
1:59379487 A G 0.057596 -2.9437e-05
1:59392781 G C 0.179422 -1.3951e-04
1:59392956 T C 0.093955 1.5845e-06
1:59394353 T C 1.761155 -1.1012e-05
1:59396047 T G 0.103439 1.2393e-04
1:59396262 A C 0.610244 -9.5486e-05
1:59397257 T C 0.046859 -1.6069e-05
1:59398127 T G 0.298327 2.2994e-05
1:59398957 A C 0.028874 -3.7623e-05
1:59399138 G C 1.600464 -5.0067e-06
1:59401753 G A 0.037933 -4.8711e-05
1:59415757 G A 0.950739 2.0015e-05
1:59423103 A G 1.274321 -3.5936e-05
1:59423530 T C 0.056174 -2.7329e-05
1:59430345 C A 0.410237 7.8052e-05
1:59435778 T C 0.827690 5.4791e-05
1:59436952 C T 1.852360 -2.5540e-05
1:59436956 T G 0.152791 -3.4677e-05
1:59443050 A G 1.057953 6.0724e-05
1:59444380 A G 0.063604 1.3346e-05
1:59456302 T C 0.080069 -2.7321e-05
1:59466301 A G 0.784099 6.7912e-05
1:59470439 G A 0.384372 1.0458e-04
1:59486551 A G 0.434113 2.9016e-05
1:59488579 G T 0.028634 3.3338e-05
1:59489710 C A 0.650296 1.0616e-04
1:59489756 A G 0.031094 -9.7579e-05
1:59491269 A G 0.040926 3.9917e-05
1:59499623 G C 0.275808 1.1078e-04
1:59500790 A G 0.044129 8.2994e-04
1:59510199 A G 0.293328 -1.0519e-05
1:59515189 G T 0.907665 -5.0305e-05
1:59525513 C A 1.723819 6.5471e-06
1:59527133 T C 0.104033 -3.0436e-05
1:59528844 C T 0.986696 -6.7710e-05
1:59530741 C T 0.084552 -7.0987e-05
1:59538207 G C 0.042519 -3.6894e-05
1:59548231 G C 0.117857 -1.3267e-05
1:59552704 G T 0.424512 5.2993e-07
1:59553662 A G 0.972950 -5.7699e-05
1:59558111 G A 0.151476 -2.0830e-04
1:59567263 T C 1.539259 -5.2746e-05
1:59567429 A G 0.022344 4.8203e-05
1:59572316 C T 1.929236 -1.0473e-04
1:59573856 T G 0.049296 -1.1836e-05
1:59578785 C T 1.636125 -1.3804e-05
1:59581150 T C 0.101193 7.1109e-05
1:59582235 A G 0.115406 -1.4019e-05
1:59590817 A G 0.533832 3.3750e-05
1:59603757 A G 0.827300 -7.6941e-05
1:59608141 T C 0.051685 2.4863e-04
1:59610174 T C 0.113955 4.3939e-06
1:59611918 A G 0.046622 9.1928e-05
1:59612775 T C 0.060767 3.0995e-05
1:59616735 G A 0.051822 -2.7870e-05
1:59623095 C T 0.994427 -3.9728e-05
1:59628252 C T 0.064597 2.3073e-04
1:59629174 T C 0.113962 -5.0555e-05
1:59631699 A G 0.333443 8.7926e-05
1:59636522 G T 0.055106 -8.8098e-05
1:59638619 G A 0.602636 -5.1793e-05
1:59647365 C T 0.870962 -3.9825e-05
1:59651063 T G 0.559256 -5.5951e-05
1:59653158 A G 0.034194 -3.5383e-05
1:59653865 C T 0.031987 -6.6165e-05
1:59654586 A G 0.048706 1.8353e-05
1:59655033 G C 0.025151 4.6491e-05
1:59657790 A G 0.098950 -2.3040e-05
1:59662719 G A 0.057946 2.6220e-05
1:59664234 C T 0.067190 7.5300e-05
1:59669115 C T 0.049679 7.3881e-05
1:59669488 C T 0.589513 -7.3601e-05
1:59671794 C T 0.106143 1.6301e-05
1:59676925 C T 0.084714 6.4475e-05
1:59680579 G A 0.214927 6.0798e-05
1:59682600 G A 0.076269 -4.2702e-05
1:59687865 G A 0.141200 3.6540e-07
1:59688897 T C 0.032006 -5.8428e-05
1:59694611 T C 1.257369 -7.6543e-06
1:59697051 T C 0.035810 6.8402e-07
1:59697263 G C 0.068015 -5.0100e-05
1:59697917 A C 0.306967 -5.6944e-05
1:59700013 G A 0.259936 1.0604e-04
1:59707885 T C 0.084688 -7.5705e-06
1:59715658 C T 0.098843 -1.7889e-05
1:59724960 C T 0.051354 2.3962e-05
1:59728695 C A 0.332212 -7.5092e-05
1:59733452 C T 1.811006 -1.2114e-04
1:59733588 A G 0.068677 9.9338e-05
1:59740965 C T 0.450303 -3.4800e-05
1:59742252 A G 0.039585 -4.7544e-05
1:59743914 A G 1.706944 -4.3177e-05
1:59747787 G T 0.161109 3.4409e-05
1:59760597 C G 0.423084 9.8825e-05
1:59760627 G A 0.064279 -7.3187e-05
1:59776113 G A 0.026592 -2.9835e-05
1:59786416 T C 0.091686 1.1216e-05
1:59787205 C T 0.103747 -4.1430e-05
1:59787350 G T 0.678615 6.9472e-05
1:59788373 C T 0.185018 -5.8330e-05
1:59794792 A G 0.297872 -1.1384e-05
1:59802531 G A 0.248381 5.6401e-06
1:59814093 C G 0.137458 -5.3897e-05
1:59830402 A G 0.480410 8.8817e-05
1:59834078 G A 0.023908 -5.4954e-06
1:59843797 G A 0.220464 -1.1299e-05
1:59848388 A G 0.093166 1.2859e-04
1:59853319 G A 0.389003 3.0029e-06
1:59857051 G A 0.116574 2.1041e-05
1:59868797 G A 0.060004 5.3676e-05
1:59881472 T C 0.584430 2.1661e-05
1:59889341 T C 0.130184 -2.5130e-05
1:59892333 A C 0.412610 3.2368e-05
1:59894984 A G 1.266126 1.4898e-04
1:59895153 A G 0.040987 -4.6073e-06
1:59896107 C T 0.031610 8.3220e-06
1:59898756 A G 0.079907 5.1444e-05
1:59901810 G A 0.093182 -9.4740e-06
1:59903857 A C 1.154952 1.6942e-05
1:59904510 G A 0.858482 2.3721e-05
1:59904743 A C 0.041069 -4.2469e-05
1:59907566 G C 0.044178 1.1740e-04
1:59912537 A C 0.189915 -1.0005e-06
1:59921216 T C 0.165550 5.1638e-06
1:59921580 C T 1.913582 1.6607e-06
1:59925666 G T 0.336477 -2.3532e-04
1:59940664 A G 0.891845 2.6927e-05
1:59947601 T C 0.893241 2.6986e-05
1:59952255 A G 0.519775 1.5362e-06
1:59971351 G A 0.702838 1.0533e-05
1:59973874 C A 0.273175 -1.1559e-04
1:59979255 A C 0.256531 8.8989e-05
1:59979612 T C 0.039475 4.2550e-05
1:59983414 A G 0.030721 3.4038e-05
1:59986885 T C 0.081689 2.6066e-05
1:59992986 G A 0.928993 1.5883e-04
1:59995378 C T 0.040325 4.6831e-05
1:60007275 C T 0.592106 -6.6100e-05
1:60011126 G C 0.074636 2.0074e-05
1:60019853 T C 0.139947 -2.3517e-05
1:60030573 T G 0.047242 -6.7893e-05
1:60032769 G C 0.063701 -4.1110e-05
1:60045290 A G 0.203564 1.8281e-04
1:60045860 G A 0.239449 2.5346e-04
1:60058965 G A 0.073909 1.9909e-04
1:60064465 G A 0.023834 -4.0129e-05
1:60065610 G C 1.654662 1.8777e-05
1:60066975 T C 0.055911 9.1392e-05
1:60084516 A G 0.178461 2.7154e-04
1:60093683 G A 0.091504 1.3260e-05
1:60098195 T C 0.064746 -2.6401e-05
1:60101106 T C 0.030286 2.0561e-05
1:60132351 A G 0.061257 -4.8181e-05
1:60155495 A G 0.059563 3.6106e-05
1:60161256 A G 0.398436 3.5533e-06
1:60162451 G A 0.109521 -1.1100e-04
1:60164778 C T 1.115007 1.5583e-05
1:60165348 G A 0.103565 -2.4412e-05
1:60173734 T C 1.711274 1.8140e-05
1:60180537 C G 0.056586 5.8314e-06
1:60183673 T G 1.680887 2.8329e-05
1:60183723 G A 0.088888 6.4695e-05
1:60183913 G C 0.601214 -1.8162e-05
1:60184415 A G 0.023587 -4.2397e-05
1:60184785 T C 0.119561 1.4181e-04
1:60185960 G A 0.168029 1.4115e-05
1:60187588 G A 0.182197 -6.9478e-05
1:60188326 A G 1.340651 5.9719e-05
1:60191957 T G 0.257434 1.6782e-05
1:60195895 T C 0.333650 7.8411e-06
1:60196997 T C 0.041925 1.6597e-04
1:60197393 A G 0.089411 3.3611e-05
1:60201195 C T 0.766105 9.8986e-07
1:60205784 C T 0.138993 -1.9126e-05
1:60210374 A C 0.797485 6.7439e-05
1:60210649 C T 1.685195 -1.2667e-05
1:60212879 G C 0.174531 -5.4008e-05
1:60215739 T A 0.048053 -3.0249e-05
1:60216191 G C 0.020260 7.7828e-05
1:60217911 G T 0.923154 1.2623e-04
1:60219857 G A 0.224908 -1.0766e-04
1:60222210 C T 0.061371 -8.5702e-06
1:60222974 C T 0.164855 -7.1640e-05
1:60223332 C T 1.743511 -8.0025e-05
1:60227628 T C 0.206368 2.1781e-05
1:60228854 A G 0.294964 -8.6096e-06
1:60228920 G T 0.084643 4.3020e-05
1:60229150 A G 0.088502 -4.5467e-05
1:60232433 T C 1.126198 5.2187e-06
1:60238038 A G 0.094828 4.9582e-05
1:60239689 C T 0.048995 1.0095e-04
1:60240601 A G 1.536409 -4.8608e-05
1:60241193 A G 0.079018 1.1912e-06
1:60244033 A G 0.201068 1.6050e-05
1:60244994 T C 0.097142 -5.0371e-05
1:60248093 G A 0.074406 -1.8514e-05
1:60250531 T C 0.026313 2.2514e-05
1:60257931 G A 0.609507 -9.5518e-07
1:60264322 A G 0.053357 5.0291e-05
1:60272522 G A 0.683224 6.1422e-06
1:60274050 A G 0.039517 -1.2528e-05
1:60283140 G A 0.522780 -1.5582e-06
1:60290318 G A 0.066483 -4.2803e-05
1:60299038 T C 0.026885 -4.7085e-05
1:60299125 G A 0.061718 2.5958e-05
1:60313829 G A 0.056930 -9.1221e-06
1:60315114 A G 0.066161 3.4896e-05
1:60315143 T C 0.022990 -2.8126e-06
1:60331495 A G 0.097830 6.3331e-05
1:60334823 G T 0.147351 -2.2600e-04
1:60351367 T C 0.021344 -1.0152e-05
1:60373305 G A 0.316013 -9.8659e-05
1:60383109 G A 0.526448 -1.6220e-04
1:60385571 T C 0.037940 -1.5734e-05
1:60385743 A G 0.054710 2.2207e-05
1:60389431 C A 0.033649 1.4718e-05
1:60394522 C T 0.289719 -4.2497e-05
1:60397497 T C 0.060644 -1.2885e-05
1:60421530 T C 0.211260 -7.0794e-05
1:60421783 A G 0.066441 6.4693e-05
1:60423407 A C 0.314948 -8.0019e-05
1:60424226 T C 0.023363 -1.0365e-05
1:60442976 A C 0.064113 -2.9271e-06
1:60444070 G T 0.164417 4.3716e-05
1:60449128 T C 1.474133 -1.6805e-05
1:60451141 G C 0.021026 -2.2283e-07
1:60455797 G A 0.132274 2.5949e-05
1:60455972 A G 0.963910 -1.1666e-05
1:60460733 A C 1.085889 6.9683e-05
1:60461056 C T 0.115575 8.7690e-05
1:60463125 A G 0.129726 6.8677e-05
1:60465283 A G 0.094370 4.2180e-05
1:60466814 C T 0.875779 -7.1252e-05
1:60472472 A G 0.118973 -1.1741e-05
1:60494904 A C 0.359944 -5.4023e-05
1:60502075 T C 0.801889 5.1314e-05
1:60504651 T G 0.303202 -4.1837e-06
1:60506762 A G 0.152956 1.8576e-06
1:60524867 C T 0.034084 -4.5997e-05
1:60524982 T C 0.030848 -5.4758e-05
1:60536364 C G 0.156773 -4.4746e-05
1:60537034 C A 0.363440 -1.0541e-05
1:60543901 A G 0.031344 2.3102e-05
1:60544418 C T 0.545647 -1.4685e-05
1:60572327 G A 1.703406 -1.9728e-05
1:60579337 A G 0.046713 1.0820e-04
1:60583976 T C 0.077359 7.7563e-06
1:60585118 T C 0.396663 3.1077e-05
1:60591535 A G 0.040864 1.0764e-04
1:60593303 A G 1.400932 -1.2437e-05
1:60594223 G A 0.103127 8.5823e-07
1:60616000 G A 0.311005 8.1574e-07
1:60619324 T C 0.052036 -1.0897e-05
1:60628440 G T 0.030831 -5.6253e-05
1:60631000 A G 0.160379 6.9433e-06
1:60648678 C T 1.255152 -1.0224e-06
1:60652078 C T 0.089268 -2.8099e-05
1:60659261 G A 0.053276 1.7586e-06
1:60661574 A T 0.030062 3.5332e-05
1:60662274 G T 0.202785 -2.2673e-05
1:60663224 T C 0.076285 5.8280e-05
1:60669976 G A 0.453010 -9.3925e-06
1:60677935 G A 0.041072 -2.0529e-05
1:60686304 A C 0.144774 -1.1078e-04
1:60717715 A G 0.065090 2.6671e-05
1:60722239 A G 0.343764 1.3000e-05
1:60722770 C T 0.080881 4.1843e-05
1:60729984 T C 0.090845 -1.0756e-06
1:60734641 C A 0.439329 3.8248e-06
1:60737832 G A 1.204366 -5.7974e-07
1:60739301 G A 0.314721 2.0473e-05
1:60758787 T C 0.030854 -2.0722e-05
1:60761119 C T 0.024940 -9.5730e-06
1:60761309 T G 0.026625 -5.7996e-05
1:60762564 A G 1.270592 -5.6279e-06
1:60772088 G A 0.047112 6.9277e-05
1:60772543 A G 0.030805 -3.0233e-05
1:60782072 A G 0.104854 -5.5735e-05
1:60784221 C A 0.029861 -6.4064e-05
1:60786081 C T 0.021961 -5.0693e-05
1:60787155 G A 0.440880 7.8100e-06
1:60787556 G A 0.590733 -8.3303e-07
1:60805150 G A 0.789747 2.1647e-05
1:60805484 C A 0.078141 -3.4673e-05
1:60810205 G A 0.047742 -2.7852e-05
1:60820075 C T 0.046327 8.4505e-05
1:60824982 C T 0.317350 1.1263e-05
1:60833326 T G 0.034924 -9.2375e-05
1:60834294 A G 1.970331 4.2017e-05
1:60841810 T C 0.140453 8.7727e-05
1:60860355 A C 0.080079 3.2029e-05
1:60868541 T C 0.039141 1.2745e-05
1:60869362 T G 1.235314 3.7876e-06
1:60873792 A G 0.375663 -3.0186e-05
1:60875863 T C 0.538065 1.4815e-05
1:60878658 C A 0.160587 4.8248e-05
1:60881498 G A 1.234973 -1.7265e-05
1:60882028 T C 1.447492 -1.4381e-04
1:60882355 A G 0.214681 -1.3468e-04
1:60882720 C G 0.328980 3.7395e-06
1:60896027 T C 0.029738 -1.0447e-05
1:60897899 T C 0.063107 -2.4033e-05
1:60907394 A G 1.152125 -2.4326e-05
1:60907473 A C 0.473049 -6.7184e-05
1:60907919 C T 0.062802 1.3390e-05
1:60912458 C T 0.626566 -5.0551e-06
1:60918046 G A 1.954404 -1.2431e-05
1:60918108 T A 0.060329 1.4965e-06
1:60921087 G A 1.956273 -1.8842e-05
1:60927611 T C 0.064577 7.8003e-05
1:60933706 T C 0.079164 -6.1513e-05
1:60949956 C A 0.044340 -2.5814e-05
1:60950857 G A 0.182638 -2.3922e-05
1:60955805 A G 0.076197 1.1637e-04
1:60963906 A G 0.659608 1.5704e-05
1:60966932 T C 0.050910 -1.1400e-05
1:60968505 A G 0.101449 5.4752e-05
1:60972364 C A 0.069531 1.5267e-04
1:61002170 G A 0.139301 -2.2717e-05
1:61003563 G A 0.035427 2.9851e-05
1:61004768 A G 0.115542 4.9691e-05
1:61010758 A G 0.734825 -1.1708e-05
1:61014885 A G 0.047245 -6.5986e-06
1:61031785 T C 0.085977 5.2440e-05
1:61041875 C T 0.278317 -8.9208e-05
1:61048439 T C 0.190587 -4.1652e-05
1:61049576 G A 0.059975 -6.3725e-06
1:61050982 T C 0.036469 1.3507e-05
1:61059259 C G 0.854642 1.6181e-05
1:61061996 A G 0.527406 -1.0125e-05
1:61067995 G A 0.032487 2.8004e-05
1:61074119 G A 0.100891 7.4122e-05
1:61086135 C T 1.085016 7.9493e-05
1:61088072 C T 0.098119 -8.1554e-06
1:61090200 G A 0.229170 -2.4046e-05
1:61095558 C G 0.932576 1.8733e-05
1:61122907 C T 0.064808 1.1832e-04
1:61129957 A C 0.256087 -1.3438e-04
1:61130538 C T 0.037505 -1.3972e-05
1:61132785 C T 1.177698 1.8211e-06
1:61135757 T C 0.128012 -3.7197e-05
1:61136248 G A 0.332174 -5.0958e-05
1:61140736 T C 0.097775 9.9845e-05
1:61143560 T C 0.867573 5.2612e-05
1:61145957 T C 1.725731 9.0160e-05
1:61149713 G T 0.421448 -6.5910e-06
1:61156717 C T 0.718301 -1.0461e-05
1:61161867 G A 0.086834 1.2516e-05
1:61170302 G A 0.127035 -5.2933e-05
1:61176593 G A 0.057930 -2.0197e-05
1:61191349 A G 0.031542 6.4939e-05
1:61193964 A G 0.048183 2.4132e-05
1:61198617 C T 0.647680 -1.1189e-04
1:61205469 C T 0.046466 7.3954e-05
1:61211814 T C 1.474847 -4.2484e-05
1:61224069 G T 0.291232 2.9298e-05
1:61226270 C T 0.061780 2.6277e-05
1:61226591 G A 0.128600 6.9878e-05
1:61231464 A G 0.253029 1.4281e-05
1:61234694 T G 0.051887 3.3220e-05
1:61235822 C A 0.341619 -8.5405e-05
1:61236118 C A 0.656528 2.0471e-04
1:61250591 G A 0.273873 1.7587e-04
1:61251434 T C 0.025492 -3.4514e-05
1:61252247 C T 0.028592 -5.7375e-05
1:61252600 C T 0.031747 8.4342e-05
1:61256246 T C 0.049001 1.7408e-05
1:61256836 T C 0.029617 6.6278e-05
1:61263297 T C 0.091582 6.1493e-05
1:61265344 C A 0.121573 -2.5216e-05
1:61275271 A G 0.188396 8.5915e-05
1:61279101 T C 0.061202 -1.1609e-05
1:61279691 C A 0.115542 -6.6358e-05
1:61280998 G A 0.107360 2.5257e-05
1:61298261 C T 0.103699 5.2357e-05
1:61301109 T G 0.037583 1.2342e-05
1:61303445 A G 0.060877 4.6686e-06
1:61303553 G A 0.359091 -5.1320e-05
1:61304565 T C 0.328386 -9.5290e-06
1:61306445 G A 0.062614 -7.9666e-06
1:61317694 T G 0.078563 1.7659e-05
1:61319513 C T 0.047560 -3.3915e-05
1:61322512 T C 0.882591 -1.6239e-05
1:61324813 G A 1.292553 1.2668e-05
1:61326270 T C 0.037388 3.8319e-05
1:61329593 C T 0.213944 1.3686e-04
1:61329988 T C 0.047174 3.9794e-05
1:61330571 G A 0.025742 6.7541e-05
1:61331793 G A 1.848388 -4.2163e-05
1:61337285 A G 0.046388 5.3380e-05
1:61345009 C T 0.132803 8.6323e-05
1:61355371 G A 0.122706 -8.5777e-05
1:61355513 A G 0.261754 8.4269e-05
1:61362390 C A 0.047748 1.4821e-05
1:61363707 G A 0.137607 3.1946e-05
1:61370659 A G 0.147665 -1.3148e-05
1:61372143 C A 0.151979 -5.5250e-05
1:61373796 C T 0.729525 2.7214e-05
1:61373881 T C 0.049835 2.9384e-05
1:61374161 C T 0.039150 1.8233e-05
1:61375373 G A 0.145082 -1.8560e-05
1:61375501 G C 1.142573 -4.2738e-05
1:61375907 T C 0.051997 4.6713e-06
1:61376298 A G 0.060504 2.5336e-05
1:61382552 G A 0.093030 -3.8128e-05
1:61383274 A G 0.230900 4.4286e-05
1:61386502 A G 0.451121 -3.6466e-05
1:61389414 C A 0.377075 -8.6774e-06
1:61391058 G A 1.539911 -5.2317e-05
1:61395346 A G 0.718029 -1.1726e-05
1:61398759 A G 0.177685 8.1081e-06
1:61403037 C T 0.051241 3.7709e-05
1:61404261 C G 0.031373 -6.8555e-05
1:61409064 C T 0.359973 5.0162e-05
1:61410598 A G 0.311005 2.7991e-05
1:61412781 C T 0.379318 3.3072e-07
1:61413948 G A 0.078576 -1.7115e-05
1:61417372 G T 0.164134 1.5914e-05
1:61424432 A G 1.878317 1.7262e-05
1:61425793 T C 0.043629 -4.8495e-06
1:61433136 C A 0.390879 3.2725e-05
1:61435791 A G 0.022350 1.5919e-05
1:61437558 A G 0.046375 5.0105e-05
1:61443189 T C 0.117126 2.0062e-05
1:61447172 C A 0.324884 2.1292e-05
1:61451316 T C 0.114679 8.0087e-06
1:61456066 G A 0.404982 2.8160e-05
1:61457396 C A 0.030900 -3.7319e-06
1:61463401 T C 0.044360 -2.9595e-05
1:61466863 T C 0.164349 -2.0592e-05
1:61467028 C T 0.020981 -4.1769e-05
1:61467293 C T 0.374089 6.4671e-05
1:61467636 G A 1.820649 -4.3184e-05
1:61470121 T C 0.045064 3.4655e-05
1:61472174 G A 0.130745 1.8843e-05
1:61475332 T C 0.043513 4.1446e-05
1:61477302 T C 0.079638 1.6953e-05
1:61479901 C A 1.175212 2.1485e-05
1:61481275 G T 0.041471 -4.0095e-05
1:61489787 C T 0.118506 4.3519e-05
1:61491266 C T 0.080131 -1.0863e-04
1:61496000 T C 0.034954 1.1079e-04
1:61497011 A C 0.111767 -5.5088e-07
1:61505869 T C 0.023389 9.8119e-06
1:61506372 C T 0.268794 5.3461e-05
1:61507613 A G 0.080056 -1.5178e-05
1:61510992 G T 0.033837 1.3542e-04
1:61512307 A G 0.680667 1.3568e-06
1:61522880 T C 0.205141 -9.1963e-08
1:61528110 A G 0.029231 8.4515e-05
1:61535462 C T 0.034308 1.2344e-04
1:61536772 A G 0.218442 -1.3452e-05
1:61540140 T C 0.046560 3.7424e-05
1:61546697 G A 0.090449 -4.9567e-05
1:61549616 T C 0.220724 -1.6455e-05
1:61550357 G A 0.063542 -3.3524e-04
1:61552704 A G 0.033077 2.9901e-05
1:61560172 A G 0.032386 -4.8876e-05
1:61564006 A G 0.446035 -2.1119e-05
1:61567939 A G 0.188108 -3.4177e-05
1:61574202 A G 1.874058 1.0631e-05
1:61585883 G A 0.053496 5.2466e-05
1:61587696 A G 0.136828 -4.4265e-05
1:61592380 G A 0.734796 1.4361e-05
1:61597165 C T 0.270446 -3.6843e-05
1:61602342 G A 1.911667 8.1011e-05
1:61602963 G A 0.178052 -3.9967e-05
1:61606167 G A 1.687019 3.3898e-05
1:61607034 T C 0.192538 1.3559e-05
1:61613276 A G 0.049913 1.4336e-05
1:61623041 T C 0.081235 9.6497e-06
1:61624740 C A 0.037495 1.4197e-05
1:61625310 T C 1.818264 -3.5198e-05
1:61629032 T C 1.492981 -2.5664e-05
1:61638751 T C 1.844425 -5.8484e-07
1:61642324 C A 0.025129 -8.4746e-06
1:61644675 T C 0.119892 -6.7698e-05
1:61651225 C G 0.070839 4.5962e-05
1:61652197 C T 0.196939 -1.1832e-04
1:61658686 T G 0.023256 -1.3841e-05
1:61659403 G A 0.035512 3.0439e-05
1:61667457 A T 0.047109 1.3731e-05
1:61667854 A G 0.058378 -1.3787e-04
1:61668228 C T 0.056567 -1.8972e-05
1:61668693 T C 0.031127 -3.6491e-05
1:61669039 G A 1.036765 -6.5095e-05
1:61669109 A G 0.426667 1.2821e-04
1:61669535 C A 0.365686 -9.2419e-05
1:61672262 A G 1.115701 -5.0726e-05
1:61676416 G A 0.152307 1.8571e-05
1:61676932 G A 0.093338 -1.3388e-05
1:61677702 C T 0.216527 -3.6884e-05
1:61678834 T A 0.047089 -3.1953e-05
1:61688018 G T 0.150184 -1.1202e-04
1:61693177 A G 0.045587 1.9250e-05
1:61712081 G A 0.139788 -9.4432e-05
1:61712918 C T 0.190298 -7.1945e-05
1:61713131 G A 0.149311 -4.8752e-05
1:61719685 T G 0.049764 3.5961e-05
1:61735848 C T 0.107120 -4.9158e-05
1:61738270 T C 0.916552 1.3356e-04
1:61745369 C T 0.045454 2.4627e-05
1:61745531 G A 0.033561 -4.0268e-05
1:61751459 A G 0.066045 7.3216e-05
1:61752153 A G 1.128019 5.3959e-05
1:61752955 A G 0.476470 -5.3380e-05
1:61753529 C T 0.200373 2.2295e-05
1:61753668 C T 0.049436 7.1212e-06
1:61756434 T G 1.535247 -5.5949e-05
1:61757024 G A 1.569831 2.0931e-05
1:61758528 G A 0.046998 -2.3954e-05
1:61760357 C T 0.059329 -2.4785e-05
1:61764140 T C 0.065298 -3.4962e-05
1:61764835 A C 0.085380 3.0891e-05
1:61772301 C T 0.205787 9.3507e-06
1:61778594 G A 0.268401 -6.4424e-05
1:61782971 G A 0.273188 1.8435e-05
1:61786579 G T 0.117250 3.9173e-05
1:61788997 G A 0.110281 9.9714e-05
1:61791863 A G 1.253961 -5.6098e-05
1:61799059 A G 0.110180 -1.4948e-05
1:61800724 C T 0.061319 -2.4432e-05
1:61800920 A G 0.051117 2.0181e-06
1:61807924 T C 0.031659 -1.1964e-05
1:61812773 A G 0.745241 5.0922e-05
1:61816941 A G 0.211737 1.2499e-04
1:61817477 A G 0.051682 4.7124e-05
1:61820072 G C 0.124014 -6.2766e-05
1:61821819 C T 0.964845 -3.0575e-05
1:61822283 C G 1.714841 1.0290e-05
1:61823428 A G 0.033344 7.7546e-06
1:61824389 A G 0.381421 -6.2272e-05
1:61826756 A G 1.590432 4.2071e-05
1:61827175 C T 0.154929 -3.3438e-06
1:61831890 T C 0.954300 -2.3479e-05
1:61831938 G A 0.153751 -3.2406e-06
1:61836192 A G 0.186725 1.3099e-04
1:61837930 T A 0.165475 1.4184e-04
1:61842344 G A 0.219890 -1.3957e-04
1:61842965 C A 0.545984 1.0110e-04
1:61851376 G A 0.108129 1.7122e-05
1:61855596 A G 0.055921 4.1892e-05
1:61856028 C T 0.036135 -5.3065e-07
1:61856661 A G 0.030117 -6.7067e-06
1:61859802 T G 1.047417 1.9662e-05
1:61863483 T C 0.113140 1.1547e-05
1:61864763 T C 0.581003 5.3784e-06
1:61865000 C T 0.418485 -4.5415e-05
1:61869068 T C 0.536529 2.9429e-04
1:61870526 G A 0.024661 -9.9691e-06
1:61872824 G A 0.145692 3.1196e-05
1:61873528 A G 0.082082 3.6140e-05
1:61873677 G T 0.931498 -5.5969e-06
1:61874054 T C 0.037979 -1.3852e-05
1:61877445 A C 1.283796 7.8588e-05
1:61879203 T C 0.063558 -5.3750e-06
1:61880156 C T 0.290595 1.0126e-04
1:61885673 A G 0.073948 -1.2691e-04
1:61893556 T C 0.023616 3.7715e-05
1:61897967 A G 0.944199 -3.3049e-06
1:61903456 G A 0.397465 1.9066e-05
1:61905226 A G 0.070361 -6.5516e-05
1:61910958 C T 0.066570 6.2251e-05
1:61912261 A G 0.103728 4.4718e-05
1:61914031 A G 0.149753 -2.4690e-05
1:61918725 C T 0.169902 -2.7371e-05
1:61920769 C T 1.634817 -5.5826e-06
1:61925186 A G 0.026388 4.6746e-05
1:61928722 G A 0.030526 -1.5301e-05
1:61929219 A G 0.134682 2.0032e-04
1:61930010 G A 0.176686 1.8771e-05
1:61930618 C T 0.100787 1.3947e-04
1:61935306 T C 1.333280 9.2048e-06
1:61939646 T C 0.124192 -2.5873e-05
1:61940331 C T 0.050049 4.7421e-05
1:61942779 G T 0.137662 -1.2970e-05
1:61943293 A G 0.058294 -1.7328e-04
1:61943305 A G 0.042766 1.1840e-04
1:61945181 T G 1.626115 -1.2447e-04
1:61947016 A G 0.110498 6.5311e-06
1:61954826 C A 1.905899 -7.7830e-05
1:61957893 T G 0.106769 -7.8040e-05
1:61961473 A G 1.832419 -1.6858e-05
1:61966582 C A 1.171139 3.5367e-05
1:61988196 C T 0.102731 3.5700e-05
1:61992022 C T 0.062263 -1.5729e-05
1:61993858 T G 0.222853 -6.0947e-05
1:61999181 G A 0.728925 1.5886e-05
1:61999214 C A 0.228949 -9.5702e-05
1:62000765 C T 0.041085 -1.0297e-04
1:62013102 A G 0.038527 -6.1997e-05
1:62020058 G A 0.050017 3.7065e-05
1:62025038 A G 0.957977 -2.5956e-05
1:62026961 C T 1.454928 1.0980e-05
1:62028669 C T 0.797277 -1.5034e-06
1:62029282 T G 0.057878 2.0648e-05
1:62046056 A G 1.935371 7.9231e-06
1:62046281 A G 0.026456 2.2794e-05
1:62048067 C A 0.033107 5.1426e-05
1:62049468 C T 0.139678 4.9284e-05
1:62052737 G A 1.657898 2.8461e-05
1:62053174 G T 0.134277 -3.7092e-05
1:62053719 T C 0.055077 2.7676e-05
1:62061141 C T 0.934598 1.7367e-05
1:62066340 A G 0.063058 -6.5429e-05
1:62069740 T C 0.185982 2.7126e-05
1:62069833 A G 0.024298 1.0949e-05
1:62072980 A G 0.071228 3.6724e-05
1:62075577 C T 0.249563 3.3033e-05
1:62080241 A G 0.440212 -1.2400e-05
1:62080405 A G 0.700229 -3.6934e-05
1:62080668 C T 0.265074 1.9850e-05
1:62083980 T C 0.047255 6.7650e-06
1:62088754 A C 0.066006 -4.6387e-04
1:62089385 C T 1.516854 -1.3275e-05
1:62090706 G A 0.193427 2.5365e-05
1:62102307 G A 1.006141 4.2441e-06
1:62106262 T C 0.049855 -3.8040e-07
1:62108681 C T 0.551768 4.8122e-05
1:62109420 G A 1.575329 9.8713e-07
1:62110625 A G 0.045265 6.2497e-05
1:62111054 G A 1.597926 1.9752e-05
1:62113261 T C 0.042227 1.4680e-05
1:62121272 C T 0.759357 3.2681e-05
1:62122845 A G 0.328778 3.2838e-05
1:62122956 G A 0.211795 -4.2853e-06
1:62125521 C T 0.854321 -1.6159e-06
1:62127097 C G 0.373229 3.2035e-05
1:62127770 C T 0.925705 4.2206e-05
1:62128811 G A 0.054983 2.1638e-05
1:62130021 T C 0.038426 -4.4050e-05
1:62134141 T G 0.080543 -8.9623e-05
1:62148611 G A 0.102722 -3.7649e-05
1:62159366 T C 0.133770 3.0941e-05
1:62159403 G A 0.079719 7.8539e-05
1:62160542 G A 1.873318 -2.7039e-06
1:62165212 C A 0.454658 -1.6715e-05
1:62185127 G T 0.886749 -2.7695e-05
1:62195899 A G 0.100618 -1.9506e-05
1:62207254 G A 1.858771 -1.1010e-05
1:62210408 C G 0.036128 2.6417e-05
1:62210481 A G 0.618900 -3.3498e-05
1:62212822 T C 0.809033 1.1937e-05
1:62217010 C T 0.242425 3.5207e-05
1:62221320 T C 0.185316 -2.3713e-05
1:62225073 C T 0.529898 -3.1433e-05
1:62226988 G A 1.961291 -2.0639e-05
1:62238258 A G 0.189753 1.5106e-05
1:62238431 C T 1.060209 -3.6924e-06
1:62245073 A G 0.033116 -2.4598e-05
1:62245270 C T 0.507233 1.8765e-06
1:62245823 C T 0.158133 -4.0991e-06
1:62247684 A G 0.057609 -6.0038e-05
1:62253483 A G 0.181785 6.6116e-05
1:62257036 C A 0.236557 3.4835e-05
1:62260129 C T 0.237190 2.6472e-05
1:62261168 G A 0.939460 -3.8774e-05
1:62261517 A C 0.037300 -3.0412e-04
1:62270143 T G 0.044804 9.5709e-05
1:62271962 G A 1.566793 -2.2188e-05
1:62276870 A G 0.041695 -1.9402e-05
1:62278171 A G 0.044282 5.5839e-05
1:62280260 G A 0.252756 5.4389e-06
1:62280494 C T 0.092829 5.4841e-07
1:62281618 G A 0.360772 6.6749e-06
1:62284504 A G 1.016712 6.4774e-05
1:62284680 C T 0.156526 -2.8819e-06
1:62285269 T C 0.146546 -4.4777e-05
1:62294922 G A 0.205248 1.6153e-05
1:62301770 C G 0.093182 -4.7952e-05
1:62302622 T C 1.215115 1.6400e-05
1:62302772 G A 0.083955 6.7940e-05
1:62305240 C T 0.460926 1.5940e-06
1:62309501 G A 0.271248 3.6087e-05
1:62311335 G A 0.155611 -3.6045e-05
1:62317344 C G 0.297541 5.6360e-06
1:62319921 C T 0.049378 2.8684e-05
1:62320395 A G 0.037096 2.8000e-05
1:62321515 C T 0.150889 -3.7401e-06
1:62330134 A G 0.023746 1.5109e-04
1:62330642 G A 0.138480 9.6935e-06
1:62332993 T C 0.180331 -8.9444e-06
1:62333309 T C 0.027375 4.7812e-06
1:62335703 A C 0.030981 5.8566e-06
1:62338043 G A 0.076415 -1.0937e-04
1:62342333 A G 0.045486 2.2315e-05
1:62344976 T C 0.053931 -4.1036e-05
1:62345486 A G 1.725497 -3.5488e-05
1:62347657 G T 0.347653 -1.9990e-04
1:62352870 C T 0.301995 2.0961e-05
1:62353241 A G 0.088077 2.0020e-04
1:62355656 G A 0.192528 5.1279e-05
1:62358913 C T 0.129262 -2.7306e-05
1:62364804 A G 0.329447 2.5770e-05
1:62365217 T C 1.384456 1.1737e-04
1:62365710 C T 0.397468 -3.2810e-05
1:62366072 T C 0.440004 -4.4159e-06
1:62369314 C G 0.043821 6.6997e-05
1:62370198 T C 0.906607 -2.4819e-07
1:62380270 T C 1.512095 -5.0707e-06
1:62380298 A G 1.328671 -1.3010e-04
1:62380658 T C 0.684792 5.3490e-05
1:62383309 T G 0.056327 4.9420e-06
1:62388615 T G 0.047226 -8.2435e-05
1:62393638 G A 0.052425 -3.8644e-06
1:62402230 A C 0.042760 1.8581e-05
1:62426771 T C 0.984885 -6.6013e-06
1:62434037 C T 0.340531 1.1921e-04
1:62435013 G A 0.418910 -8.1875e-05
1:62439847 G A 0.087914 -4.4012e-05
1:62456014 A G 0.814544 -1.8202e-04
1:62462325 A G 0.043318 -3.0558e-06
1:62469624 T C 0.393070 -6.6965e-05
1:62469875 C T 0.477009 -7.8057e-05
1:62470674 C T 0.408637 -1.0698e-04
1:62484462 A G 0.041081 -4.2286e-05
1:62487853 G A 0.029598 1.8457e-05
1:62499673 A G 0.497158 -3.8832e-05
1:62500866 C T 0.289158 4.2940e-05
1:62516683 C G 1.088521 -1.5471e-05
1:62524031 A G 0.061328 -1.4706e-05
1:62539579 G A 0.083825 2.7661e-05
1:62548706 G A 0.053402 1.7312e-07
1:62557036 G A 0.052967 1.6372e-05
1:62563568 A G 0.390350 1.8593e-05
1:62568603 G A 0.311083 2.9031e-05
1:62579758 A G 0.026615 3.5491e-05
1:62580201 A G 0.171827 1.3870e-05
1:62582847 G C 0.052653 2.2977e-05
1:62583379 C T 0.030114 3.8993e-05
1:62583712 C G 0.228167 2.4994e-05
1:62594677 C T 0.875555 -1.3260e-05
1:62598741 C T 0.081825 4.2255e-05
1:62606380 A G 0.169506 -3.3190e-06
1:62614095 T C 0.031519 1.8407e-05
1:62614453 A G 1.264759 -2.8749e-06
1:62629319 A G 0.029329 -4.6296e-05
1:62634700 C A 0.602376 -1.6722e-05
1:62635058 T C 0.153729 -8.8669e-08
1:62637994 A G 0.193930 1.4770e-06
1:62638306 C A 0.669725 4.8182e-05
1:62640650 G A 1.923105 -2.2337e-05
1:62641092 T C 0.145819 3.0344e-05
1:62643429 G C 0.034457 1.3510e-04
1:62648304 A G 0.061267 -2.9334e-07
1:62657530 G T 0.699622 8.6299e-07
1:62660991 A T 0.093481 4.4495e-05
1:62661792 A G 1.441662 2.3212e-05
1:62662752 G C 0.233951 1.6320e-05
1:62663787 T C 0.544322 1.1942e-05
1:62666523 G A 0.191655 -3.1594e-05
1:62666967 T C 0.312556 -6.1358e-05
1:62672546 A G 1.664889 1.1801e-05
1:62672889 G A 0.028043 2.7860e-05
1:62673037 C T 1.349162 2.2182e-05
1:62673225 A G 1.279316 1.5646e-05
1:62674793 G A 0.152709 2.0926e-05
1:62674858 T C 1.190513 4.5959e-06
1:62675892 G A 1.321787 2.8318e-05
1:62676091 A C 0.244399 3.4603e-05
1:62676284 T C 0.540500 1.4347e-05
1:62676714 G T 0.025242 5.4478e-06
1:62678985 G A 0.028462 2.3969e-05
1:62679202 G A 0.276967 3.8529e-05
1:62680718 C A 0.254798 1.5911e-06
1:62680772 T G 0.083195 3.3082e-05
1:62687104 G A 0.726974 -7.9796e-05
1:62692271 G A 0.591941 1.0518e-04
1:62692367 T C 0.152855 -1.1415e-05
1:62703977 A G 0.050043 1.7410e-05
1:62711957 A G 0.020056 8.4420e-06
1:62714913 G T 1.455850 1.4718e-05
1:62716853 T C 0.031932 -4.4892e-05
1:62717351 G A 0.644061 -2.0018e-05
1:62718954 G A 0.059452 6.5946e-05
1:62723617 G A 0.238521 2.9468e-05
1:62723954 G C 0.326490 -2.0953e-05
1:62728918 A G 1.465340 -1.6279e-05
1:62732421 C T 0.512955 4.8138e-06
1:62734089 T C 0.068823 -3.6883e-06
1:62736841 G A 0.242766 -2.9147e-06
1:62737125 C T 0.206433 1.3601e-05
1:62737431 G T 0.050962 7.8062e-06
1:62739495 T C 0.076817 1.1709e-04
1:62740065 G A 0.825171 4.9508e-06
1:62740449 C T 1.345676 7.3844e-06
1:62741015 T C 0.046745 2.3904e-05
1:62741865 T C 0.069764 -2.7625e-05
1:62743398 T C 0.708340 3.0487e-05
1:62750365 T C 0.082053 -4.3257e-06
1:62752937 T G 0.023694 -6.0367e-05
1:62754792 G A 1.173450 8.9116e-06
1:62760802 C T 1.232260 -5.0412e-06
1:62761673 T C 0.579568 -1.1368e-06
1:62767104 A G 0.042669 3.3135e-05
1:62773268 G A 0.405914 -1.3166e-05
1:62777003 C A 0.033925 1.2795e-05
1:62782860 C T 0.096412 -1.1566e-04
1:62787702 A G 0.161590 4.8058e-05
1:62787819 A G 0.408491 -7.5013e-05
1:62788511 T C 1.262744 1.9891e-04
1:62794676 A G 1.104309 5.3294e-05
1:62799156 A G 0.027641 -6.1834e-05
1:62801540 T G 0.263010 6.6744e-06
1:62802936 A G 1.685727 6.0285e-05
1:62802947 C G 0.951891 4.3224e-05
1:62803814 T C 1.716905 1.1842e-04
1:62804139 G A 0.078284 6.7717e-06
1:62804719 G A 0.337847 4.0888e-05
1:62804967 A T 0.068456 1.6751e-05
1:62806781 A C 0.181317 -7.9582e-05
1:62807045 C T 0.290212 1.1080e-04
1:62816392 A C 0.081342 1.4998e-05
1:62818217 C T 0.480005 1.2984e-05
1:62819456 T C 0.078223 -8.7001e-05
1:62820526 A G 0.023733 7.7171e-05
1:62824485 G A 0.121427 5.0103e-05
1:62824790 C T 0.474432 4.0691e-06
1:62828741 A G 0.059602 -1.0956e-04
1:62829076 G T 0.889339 1.0396e-05
1:62833424 G A 0.108522 1.8531e-05
1:62833738 A G 0.385258 8.6362e-06
1:62835936 C T 0.190811 4.7507e-05
1:62836976 T C 1.132222 1.4235e-04
1:62838479 C T 0.036414 1.0451e-04
1:62842267 A G 0.538584 1.3726e-05
1:62849627 C T 1.401334 1.2830e-05
1:62853789 G A 1.732725 2.7382e-05
1:62873074 G A 0.157124 7.7989e-05
1:62874377 G A 0.125805 -4.0875e-05
1:62889825 T C 0.131284 1.9983e-04
1:62895784 T C 0.914682 -1.0276e-05
1:62898890 A C 0.050942 -5.9266e-05
1:62928073 T C 0.052620 4.5500e-05
1:62950858 T C 0.708671 6.7422e-05
1:62954805 G A 0.023071 -5.0959e-05
1:62958311 C T 0.020773 4.4717e-05
1:62984897 T C 0.706425 5.8277e-05
1:62999359 G A 0.088427 7.8296e-05
1:63042465 C T 0.091887 2.3625e-05
1:63049593 G C 0.709518 4.4593e-05
1:63068299 A G 0.080887 -3.9301e-05
1:63073113 T C 0.125156 3.3426e-05
1:63083289 A C 1.238686 -2.9907e-06
1:63089481 C T 0.028498 2.4013e-05
1:63089527 C T 0.140408 -2.7736e-05
1:63092120 C G 1.873029 5.2437e-06
1:63105425 A G 0.104166 1.9953e-05
1:63118196 C A 0.707688 5.9867e-05
1:63130525 A G 0.083367 3.1622e-05
1:63141639 C G 0.054587 3.7637e-05
1:63144920 C T 0.107782 1.2413e-05
1:63171063 T C 1.292280 -5.9334e-05
1:63188086 A C 0.365842 4.4528e-05
1:63191777 T C 0.435703 2.3362e-05
1:63194030 T C 0.096486 -1.3214e-04
1:63197952 A G 0.167328 -3.1163e-05
1:63210814 A G 0.442792 9.7671e-06
1:63230772 A C 0.067220 8.2748e-05
1:63245712 G A 0.084497 -2.1043e-05
1:63261652 G A 0.070826 -9.0870e-07
1:63266709 G A 0.335309 -2.2600e-06
1:63276318 A G 0.026498 8.7917e-05
1:63281099 G A 0.104452 5.4787e-06
1:63282546 G A 0.022321 1.0510e-05
1:63295255 G A 0.023694 1.5951e-05
1:63318596 C T 0.057787 -1.0661e-05
1:63323814 T C 0.090657 1.7132e-05
1:63329415 G A 0.063834 5.0019e-06
1:63329459 A G 1.150467 4.3865e-05
1:63333210 T C 1.396641 6.9808e-05
1:63342388 A G 0.084532 5.9532e-05
1:63348122 A G 0.041873 -6.4361e-05
1:63359979 C T 0.575030 -1.6040e-05
1:63364079 C A 1.835895 3.4084e-05
1:63376404 C A 1.488862 -1.7308e-05
1:63382493 C G 0.114286 1.1267e-05
1:63384570 A G 0.061851 -1.4973e-05
1:63389900 A G 0.128331 1.0834e-04
1:63392256 A G 0.576306 -4.0135e-05
1:63396804 A G 0.064396 7.9158e-05
1:63398734 G A 0.259738 -1.7705e-05
1:63399425 A G 0.837758 -2.2753e-05
1:63404702 G A 0.725607 2.4008e-05
1:63414204 T C 0.697856 2.5263e-05
1:63419090 T C 0.467333 -1.5739e-05
1:63419757 C T 0.064418 -3.0003e-05
1:63424393 G C 0.038534 -7.2157e-05
1:63432696 G A 0.040105 -6.1113e-05
1:63440125 C A 0.661974 -3.8638e-05
1:63442211 A G 0.036596 3.3481e-05
1:63446357 G A 0.031033 -6.4967e-05
1:63446857 G A 0.133446 4.7301e-05
1:63447963 T C 0.038439 -3.3225e-05
1:63449363 C T 0.566744 -2.8888e-05
1:63449815 A G 0.051565 -4.5734e-05
1:63450542 T C 0.099563 3.5391e-05
1:63454210 G A 0.082429 5.1453e-05
1:63455434 C T 0.067392 1.2954e-05
1:63455589 C A 0.229741 1.0945e-05
1:63458149 G A 0.044538 -9.9427e-06
1:63459851 T G 0.062357 5.9506e-06
1:63460027 C T 0.816505 -4.8263e-05
1:63460722 T A 0.570048 2.7352e-05
1:63461381 A G 0.426002 -2.9178e-06
1:63465583 C T 0.042338 7.0929e-05
1:63465708 T C 0.162223 2.7855e-05
1:63468034 T C 0.047119 2.6020e-06
1:63471457 G A 0.059228 3.1581e-05
1:63474236 A G 0.542031 -2.4216e-05
1:63476010 T C 1.641864 9.5256e-06
1:63479728 T C 0.058797 -4.6273e-05
1:63480730 G C 0.086704 1.9679e-05
1:63484437 T C 0.289245 -1.7710e-05
1:63486421 C T 0.418202 -1.2205e-05
1:63490520 C T 1.572362 -5.7797e-06
1:63491195 A G 0.036167 -2.5649e-04
1:63495201 C T 0.045402 2.4241e-05
1:63496207 A G 0.105490 -2.0349e-05
1:63501280 G T 0.070897 9.0597e-05
1:63501940 A C 0.796803 -7.0189e-05
1:63503606 G A 0.952950 -2.1683e-05
1:63506318 T C 0.093173 -1.0189e-06
1:63512304 T C 0.768941 -9.3612e-05
1:63514788 A G 0.132790 -4.3318e-05
1:63515160 T C 0.028728 -3.0003e-05
1:63517230 C T 0.357666 -4.3165e-05
1:63529371 A C 0.306662 1.6412e-05
1:63532307 C A 0.411496 -5.9205e-05
1:63535086 C T 1.634567 4.9020e-05
1:63538050 G A 0.041942 -2.9025e-05
1:63539607 A C 0.275383 6.6629e-06
1:63541118 G A 0.741028 -4.1405e-05
1:63541801 T C 0.234902 6.2033e-05
1:63542550 A G 0.027375 5.6756e-05
1:63544850 C T 1.435236 5.0833e-06
1:63546315 G C 0.302946 4.4198e-05
1:63550500 G T 0.350976 -8.0920e-05
1:63550604 T C 0.914004 -1.2935e-05
1:63553024 A G 0.033123 1.1883e-05
1:63553308 A C 0.049150 -1.5268e-04
1:63554295 T C 0.198952 -4.5611e-05
1:63561950 C T 0.824746 -1.9899e-05
1:63563105 G C 1.431743 -5.1946e-05
1:63567217 G A 1.425911 -1.2291e-04
1:63569036 C T 0.516785 -1.4577e-05
1:63586973 T G 0.295691 -3.6489e-05
1:63591129 G A 0.463945 2.5761e-05
1:63593372 T C 0.065181 6.3078e-06
1:63595298 T C 0.044558 2.1720e-05
1:63605347 A T 0.042247 -1.3674e-05
1:63605743 C A 0.157572 -8.9825e-05
1:63609387 G A 0.069709 -1.6019e-05
1:63618882 C T 0.058982 6.1466e-06
1:63626108 C T 0.036836 -6.8749e-05
1:63626202 A G 1.032159 -7.2423e-05
1:63627472 C T 0.292854 -2.0494e-05
1:63629398 A G 0.046044 3.8873e-04
1:63632591 G T 0.551862 -1.3324e-05
1:63638069 G T 0.762161 9.2400e-05
1:63640802 C T 0.078602 -7.9467e-05
1:63650851 C A 0.767925 3.0958e-06
1:63654042 G A 0.113660 -4.4200e-07
1:63654256 T C 0.526305 9.6162e-05
1:63675160 C T 0.226625 1.1281e-04
1:63677260 A G 0.474062 5.6113e-05
1:63692004 T C 0.386222 1.1201e-05
1:63702557 T G 0.871962 1.9170e-05
1:63723267 C T 0.055145 4.4780e-05
1:63727542 C T 1.902407 6.5385e-05
1:63738757 G T 0.294039 2.2744e-05
1:63740486 G T 0.677843 1.8416e-05
1:63744003 T C 0.034681 -1.5188e-05
1:63747459 A G 0.678171 2.6181e-05
1:63767531 A G 0.372778 -2.0461e-05
1:63769543 C T 0.066145 1.9378e-05
1:63770247 T C 0.028533 -6.2430e-07
1:63771333 T C 0.035327 6.1835e-05
1:63772373 T C 1.102128 -3.0583e-05
1:63773214 G A 0.160291 -4.2116e-06
1:63780819 G A 0.151917 -1.2705e-04
1:63783472 T C 1.587053 -2.2289e-05
1:63791579 C T 0.030702 -2.5404e-04
1:63793076 G A 0.215184 -1.5562e-05
1:63794815 G A 0.201831 8.6960e-06
1:63796386 A C 0.049602 -3.1464e-05
1:63798761 A G 0.185576 -1.4325e-05
1:63799525 A G 0.246813 2.5809e-05
1:63800482 A C 1.754290 -4.7248e-05
1:63810941 C A 0.312774 7.9336e-05
1:63811573 T C 0.028835 9.9612e-05
1:63817470 T C 0.519376 6.3124e-05
1:63818393 T C 0.801039 2.6534e-04
1:63819704 C T 0.036008 -6.5810e-05
1:63820334 G A 0.255252 7.4577e-05
1:63821329 A G 0.543582 -1.6887e-04
1:63822507 G T 0.050777 -5.2453e-05
1:63832889 T C 0.157620 -3.4628e-06
1:63834080 G A 0.165290 -3.6441e-05
1:63834521 A G 0.842013 -1.3717e-05
1:63834814 T C 0.045343 3.1403e-06
1:63856129 T C 0.041244 1.9484e-05
1:63861461 A C 0.053117 2.5278e-05
1:63862740 A G 1.948211 -7.6071e-05
1:63872032 C T 0.076256 1.4906e-04
1:63875702 T C 0.071144 -4.5535e-05
1:63881552 T C 1.373320 -2.4921e-05
1:63884093 C T 0.087561 -1.3789e-05
1:63891080 G A 0.287311 -6.8020e-06
1:63900739 A G 0.955410 -3.3598e-06
1:63902431 G A 0.127285 -2.0588e-05
1:63902524 G C 0.046489 -2.0543e-05
1:63904661 A G 0.159009 -2.7581e-06
1:63912182 A G 0.025713 -2.0649e-05
1:63927838 A G 0.060760 -2.5530e-05
1:63930811 T C 0.226128 3.0730e-05
1:63931735 C T 0.037699 -7.1302e-05
1:63950556 A G 0.040202 2.0139e-05
1:63956378 C T 0.039543 1.4086e-05
1:63960125 T C 0.052133 6.1641e-06
1:63990311 C T 0.057093 -1.3103e-06
1:63990798 T C 0.042026 2.3621e-05
1:63991267 C T 0.667628 -4.5481e-06
1:63999868 C T 0.290281 -7.5018e-06
1:64006922 G A 0.096129 -1.0055e-04
1:64007088 G T 0.063438 -8.3774e-05
1:64008523 G A 0.068093 7.8725e-05
1:64011657 G A 0.023996 -1.0963e-05
1:64017419 A G 0.021260 -4.3867e-06
1:64021096 A G 0.287288 -6.4778e-06
1:64021864 G A 0.143154 -2.7566e-05
1:64023363 A G 0.050170 -4.2112e-05
1:64029095 T C 0.056184 -3.1914e-05
1:64041787 T C 0.953943 -4.4278e-06
1:64054540 G C 0.162473 -6.1510e-05
1:64061137 T C 0.286863 -9.8851e-08
1:64061427 T C 0.063045 3.9452e-05
1:64064780 C T 1.373810 -2.7978e-05
1:64073414 G A 0.704296 -1.2817e-05
1:64078256 T C 0.040244 2.0583e-05
1:64078425 G A 0.304364 -3.2302e-05
1:64078621 T G 0.075964 4.1816e-05
1:64080135 C A 0.715120 -3.5866e-05
1:64081095 A G 0.029458 -6.3294e-05
1:64084872 C T 0.067460 -2.4544e-05
1:64085112 A G 0.028537 2.4072e-05
1:64085895 A G 0.247002 1.1458e-05
1:64089432 A G 0.028920 -2.5102e-05
1:64090177 G A 0.078456 -5.2625e-05
1:64091739 G A 0.931609 2.7568e-06
1:64094040 C T 0.229371 3.5187e-06
1:64095111 G A 0.298184 -6.1260e-05
1:64095862 A G 0.119710 -2.5948e-05
1:64095975 T C 0.022032 4.9084e-05
1:64097432 T C 0.454999 -2.0749e-06
1:64097942 A G 0.052419 -1.0199e-05
1:64100884 G A 0.703504 1.7140e-05
1:64104099 G A 0.160262 -2.4320e-05
1:64104307 T C 0.044697 -1.2642e-05
1:64105056 C A 0.216592 -2.7976e-05
1:64105775 A G 1.055596 -1.2036e-04
1:64107284 T C 0.364118 2.1959e-05
1:64108407 A G 0.919090 -6.0172e-05
1:64108771 C T 0.397063 3.8328e-05
1:64114301 C T 0.379711 1.9159e-05
1:64125383 A G 0.073799 -3.0683e-05
1:64126450 A G 0.266788 -4.3224e-06
1:64127468 G C 0.374774 3.2864e-05
1:64130083 G A 0.027836 -5.8634e-05
1:64142239 G A 0.021747 -8.0331e-05
1:64146637 G A 0.037144 8.3948e-05
1:64150067 G T 0.055584 3.3982e-07
1:64155586 T C 0.166445 -4.5701e-05
1:64158865 C T 0.060988 3.9034e-05
1:64160572 G A 0.854824 -2.9246e-05
1:64167736 T C 0.163505 -5.6803e-05
1:64168051 C T 1.353553 5.7455e-05
1:64169123 T C 1.546461 1.4881e-04
1:64169850 G A 0.029251 7.3519e-05
1:64171566 A G 1.430078 2.9979e-05
1:64174143 T C 0.048099 -1.5493e-05
1:64174995 C T 1.485230 3.0657e-05
1:64178589 C T 0.393963 -4.8049e-05
1:64185415 A G 0.056853 3.4649e-05
1:64185804 T C 0.055915 3.4709e-05
1:64188151 C T 0.552820 -5.8555e-05
1:64189719 T C 0.078774 1.8451e-05
1:64193197 C T 0.145533 -1.3114e-05
1:64199203 A C 1.486081 7.9601e-05
1:64207334 C T 0.029929 -3.1704e-05
1:64214560 C T 0.188692 -4.4972e-05
1:64217123 C T 0.513059 -7.9028e-05
1:64220291 T C 0.030487 5.5734e-05
1:64220636 T C 0.047229 -7.8000e-05
1:64231841 T C 1.662675 5.3480e-05
1:64246871 A G 0.079849 1.2853e-04
1:64254526 A G 0.429416 -3.2490e-05
1:64256693 C T 0.212577 -1.3903e-05
1:64262118 T G 1.492780 4.0250e-05
1:64265539 T C 0.385206 -2.7000e-05
1:64270596 T G 0.059102 -8.2208e-05
1:64273591 G A 0.033801 -6.8949e-05
1:64275022 T C 0.091822 1.2258e-05
1:64278652 C T 0.026378 -8.2225e-05
1:64287831 T C 0.094799 2.1264e-05
1:64291605 T C 0.111615 -2.7613e-05
1:64294732 A G 0.321443 9.0292e-06
1:64304937 T C 0.445324 -5.0270e-05
1:64310450 C T 0.118684 -5.6085e-05
1:64313970 T C 0.065996 5.1871e-05
1:64335581 C T 0.031649 2.2918e-05
1:64336101 T C 0.072633 4.8211e-05
1:64339801 A G 0.368727 4.1741e-05
1:64340801 A G 0.728038 2.9968e-05
1:64343627 C T 0.292832 -8.2522e-05
1:64348148 G A 1.880534 4.4199e-05
1:64368590 T C 0.070381 -1.1368e-05
1:64371315 A G 0.036914 1.9454e-05
1:64384936 A C 0.178847 -3.7368e-05
1:64389052 A G 0.068719 9.3702e-05
1:64405776 A G 0.034080 -1.3123e-04
1:64406235 G C 0.203415 2.0839e-04
1:64417370 T C 0.140207 -6.9071e-05
1:64418177 G A 0.088265 -2.1202e-06
1:64426469 G T 0.049115 -6.3872e-05
1:64428284 T C 0.388202 -8.5927e-06
1:64429603 T C 0.101034 1.5175e-05
1:64437658 C A 0.102358 8.8780e-05
1:64438295 T G 0.107171 -4.1868e-05
1:64441377 A G 0.763868 -4.1003e-06
1:64457625 A G 1.611107 4.2062e-06
1:64467276 C T 0.046904 1.3914e-06
1:64467315 G A 1.588861 4.8046e-06
1:64472871 G T 0.031977 2.1708e-05
1:64483298 T C 0.026300 2.2032e-05
1:64488386 T C 0.689242 1.2560e-05
1:64502306 G A 1.558370 3.5072e-05
1:64505199 G A 0.031549 -3.6097e-05
1:64510433 A G 0.082118 -2.5717e-06
1:64518525 C T 0.085058 2.1192e-05
1:64519580 C T 0.096792 1.3408e-04
1:64531564 A G 0.213558 2.9443e-05
1:64536440 A G 0.319022 -2.3567e-05
1:64537743 A G 0.182862 1.0856e-05
1:64539270 T C 0.042071 -3.6986e-05
1:64540674 A G 0.052250 1.1448e-06
1:64542579 A G 1.449975 -8.7401e-05
1:64544699 A G 0.030942 1.8717e-05
1:64548780 G A 0.786394 -2.5669e-05
1:64549668 A G 0.322670 -9.9881e-05
1:64550116 G A 0.033159 1.5492e-05
1:64553799 A G 0.282552 1.6028e-04
1:64554364 T C 0.057846 1.0708e-05
1:64560848 G T 0.960759 -1.5573e-04
1:64561277 A T 0.481994 -3.5458e-04
1:64574390 T G 0.076652 2.1067e-05
1:64578214 T G 0.268755 -8.1373e-04
1:64579157 T C 1.346448 -1.9013e-06
1:64581479 A G 0.124647 8.6906e-05
1:64597927 G A 1.008111 2.2558e-05
1:64603898 T C 0.408043 1.1498e-05
1:64607076 A C 0.143076 -7.1672e-05
1:64607155 A G 0.041529 2.6444e-05
1:64607352 A T 0.034444 5.0805e-05
1:64611193 T C 0.066882 -3.6416e-05
1:64612756 G A 0.638521 -3.0834e-05
1:64614495 T G 0.338824 6.4135e-05
1:64616391 A G 0.708087 5.1286e-04
1:64620749 T C 0.066544 -2.4633e-05
1:64622442 G A 0.569107 9.6775e-05
1:64627118 G T 0.704786 4.0749e-05
1:64627911 C T 1.178607 1.5785e-05
1:64643794 A C 0.021977 1.1635e-05
1:64652332 C T 1.961927 -5.9826e-05
1:64653382 A G 0.036972 -1.2620e-04
1:64663220 C T 0.082325 -9.3105e-05
1:64671072 T C 1.424207 2.2626e-05
1:64676114 A G 0.031240 -2.6982e-06
1:64678114 T C 0.020030 -7.0498e-05
1:64688167 C T 0.481264 -1.3264e-05
1:64695930 T C 0.023314 -4.2122e-05
1:64696430 G A 0.074526 -1.6830e-05
1:64713220 C T 0.489453 -1.6070e-05
1:64727239 A C 0.269206 -7.0742e-05
1:64728916 C A 1.941583 -1.1269e-04
1:64738016 C A 0.099349 3.3577e-05
1:64745664 A C 1.194937 -6.2594e-05
1:64747424 T C 0.406917 -5.5369e-06
1:64752871 A G 0.141693 3.7863e-06
1:64761820 T G 0.044305 -4.7783e-05
1:64771386 T G 0.138551 3.2327e-05
1:64787206 G A 1.158104 1.4899e-05
1:64790514 G A 0.411487 1.1927e-05
1:64798754 C T 0.051150 8.2593e-05
1:64801333 A G 0.360493 -2.8608e-05
1:64806293 C G 0.103127 -7.5589e-05
1:64806684 T C 0.799189 4.2381e-05
1:64809630 A G 0.061549 -2.1635e-05
1:64812060 G A 0.036395 1.7096e-05
1:64827479 C A 0.035327 7.4028e-07
1:64831603 C T 0.058368 -2.9799e-05
1:64833697 T C 0.026742 2.4928e-05
1:64835228 A G 0.036674 1.5699e-05
1:64845538 A C 1.221724 5.1137e-05
1:64848169 A G 0.215813 -1.1385e-06
1:64851153 G T 1.681676 2.5401e-05
1:64853159 C T 0.028384 5.8068e-05
1:64853589 A G 0.024512 4.2937e-05
1:64867223 T C 0.097067 4.6781e-05
1:64868352 A G 0.180740 3.8268e-05
1:64871767 C T 1.742226 -1.4661e-05
1:64889840 C T 0.047716 1.2066e-04
1:64890097 G A 0.113783 1.3902e-05
1:64893744 T C 0.094240 1.3335e-05
1:64895633 T C 0.493838 -2.1895e-05
1:64896081 A G 0.036904 2.9746e-05
1:64897735 G T 0.023071 5.7072e-06
1:64902455 C T 0.155270 2.6280e-05
1:64904561 A C 0.123504 -3.3428e-05
1:64916457 G A 0.224570 1.7205e-05
1:64925123 G A 1.224966 3.1964e-05
1:64926466 T C 0.140905 -6.6910e-05
1:64928870 T C 0.138532 7.0134e-05
1:64933188 A G 0.461160 1.4241e-05
1:64933324 G A 1.291352 -3.4213e-05
1:64934176 C G 0.098304 -3.7560e-05
1:64934264 T C 0.043951 3.9778e-05
1:64941609 T C 1.438787 -8.4109e-05
1:64945262 A G 0.045609 4.1128e-05
1:64945307 T C 0.045765 5.6454e-06
1:64949062 A G 0.021380 -6.7500e-05
1:64955321 A G 0.028264 3.8957e-06
1:64958500 T C 0.131466 3.8629e-05
1:64961152 C T 0.103919 -3.3564e-05
1:64961821 G T 0.025028 4.1817e-05
1:64962168 T C 0.071481 3.5346e-05
1:64972940 C T 0.045486 -3.6582e-06
1:64974013 G C 0.033379 2.2746e-05
1:64976086 A G 0.146150 3.0954e-06
1:64983804 A G 1.753375 -1.0678e-05
1:64992561 T C 1.382431 -9.1693e-05
1:64995832 A G 0.059095 -5.2923e-05
1:64998457 A G 0.114052 -5.0368e-05
1:65000991 G C 0.116519 5.0243e-05
1:65003839 C T 0.069151 6.1953e-05
1:65005619 T C 1.790211 -2.7616e-04
1:65010679 G A 0.097603 -2.4299e-05
1:65011778 T C 0.044356 3.0610e-05
1:65013534 T C 0.041594 1.1531e-04
1:65013586 C T 1.545530 -8.0010e-05
1:65013996 G A 0.079751 6.4386e-05
1:65015919 T C 1.878385 3.4801e-05
1:65016302 G C 0.024525 5.1063e-05
1:65027990 C T 1.835466 4.4524e-05
1:65029454 G A 0.183252 3.9057e-06
1:65031202 T C 1.782911 6.0165e-05
1:65031928 T G 1.428829 9.6309e-06
1:65033741 C T 0.063597 -8.2842e-06
1:65036229 G A 0.078713 2.2100e-07
1:65036321 A C 0.141908 -5.9724e-05
1:65041861 G A 1.448212 2.6637e-05
1:65042248 A G 0.038092 -1.9629e-05
1:65043747 T C 0.023194 -6.7116e-07
1:65043855 A G 0.233003 -5.6430e-06
1:65051086 C T 0.108937 -3.8946e-05
1:65069185 C T 0.218257 -5.2112e-06
1:65071217 A C 0.031864 2.2736e-05
1:65080781 T C 0.087171 1.3124e-04
1:65083134 G A 0.304075 1.2793e-05
1:65085001 A G 0.231107 -1.5158e-05
1:65093613 G T 1.772690 5.2780e-05
1:65093851 G T 1.576115 -1.6652e-06
1:65095054 A G 0.122654 1.6855e-05
1:65098309 A G 0.060150 -7.5325e-05
1:65107137 A G 0.238141 -5.5719e-06
1:65111871 T C 0.061608 -2.1754e-06
1:65112588 A G 0.121018 -2.1300e-05
1:65122386 C A 0.075240 -2.8280e-06
1:65122855 T G 0.186150 1.8233e-05
1:65136573 T C 0.033658 9.6275e-06
1:65143441 A G 0.320226 3.1578e-06
1:65146290 G A 0.111381 3.3928e-05
1:65147002 T C 0.078907 -1.8812e-05
1:65148949 T C 0.073240 1.6921e-05
1:65151699 A G 0.040945 -6.5004e-05
1:65154595 G T 0.082497 -2.0424e-05
1:65155172 T C 0.094409 1.7328e-05
1:65155765 C T 0.233977 7.0049e-05
1:65158105 C T 0.184761 1.3345e-05
1:65158724 T C 1.711320 -1.0115e-04
1:65161788 A C 0.314822 3.4519e-05
1:65164880 G A 0.180665 -1.9072e-05
1:65169152 C G 0.074295 -2.1165e-05
1:65170405 C T 0.730564 1.9468e-05
1:65172350 T C 0.033464 -9.2259e-06
1:65174573 G T 0.187338 -6.9787e-06
1:65180463 T G 0.313793 -2.5346e-05
1:65184504 G A 0.145140 5.1774e-06
1:65186277 T C 0.040267 -5.0977e-05
1:65186794 G A 0.638972 -5.6346e-06
1:65187438 C T 0.193583 -1.0997e-06
1:65187899 G T 0.250199 -1.1081e-04
1:65189577 C T 0.288161 -1.9352e-05
1:65194236 C A 0.023055 -1.7228e-05
1:65205401 G A 0.067807 3.1801e-05
1:65208936 C T 0.064633 1.5187e-05
1:65209111 A C 0.053824 3.6856e-05
1:65212449 A G 0.049199 -3.6008e-05
1:65213823 T C 0.066781 -6.8013e-05
1:65219707 T C 0.064042 9.8098e-05
1:65220054 G T 0.047586 -1.2573e-04
1:65229965 C A 0.049215 -4.6488e-05
1:65241034 T C 0.027300 -6.8637e-05
1:65245638 C T 0.206514 2.2458e-05
1:65250982 G T 0.661452 -6.5230e-06
1:65271101 A G 0.082393 -1.7075e-05
1:65278220 C T 0.197134 3.7238e-07
1:65292112 G A 0.077333 1.6752e-05
1:65295857 A G 0.301306 2.3349e-05
1:65295916 A G 0.096655 -1.2369e-05
1:65302569 C T 0.047187 -2.6998e-05
1:65304550 C T 1.720645 -3.8035e-05
1:65305947 G T 0.048063 -3.2891e-05
1:65306182 T C 0.683747 -5.3261e-05
1:65324321 C T 0.020364 3.1126e-05
1:65326908 G C 0.038319 -4.3291e-05
1:65327578 G T 0.137026 3.7761e-05
1:65335062 G A 0.204693 -1.5714e-05
1:65345647 C A 0.046599 -8.2562e-06
1:65365560 C T 0.057739 4.7652e-05
1:65371418 T C 0.183489 2.4579e-05
1:65372052 G A 0.209195 -5.2236e-05
1:65377903 C T 0.292361 4.1989e-05
1:65379982 C G 0.376751 3.8359e-05
1:65381504 A G 0.236307 -4.3634e-05
1:65383466 C T 0.105159 6.5285e-05
1:65389094 T C 0.155105 -2.7845e-05
1:65393862 A G 0.125773 -3.7012e-05
1:65400605 T G 0.034551 -5.3680e-05
1:65412137 G T 0.161950 -2.5373e-05
1:65413953 G A 1.415034 -3.1478e-05
1:65421157 A G 0.022480 -1.8269e-04
1:65421227 C T 0.306298 7.3455e-05
1:65423071 C T 0.263166 2.5930e-05
1:65426916 A G 0.051322 1.8969e-05
1:65429455 T G 0.033256 3.9340e-06
1:65440168 G A 0.128963 1.2199e-04
1:65441008 T C 0.064688 -6.3754e-07
1:65458230 T C 0.056200 3.4651e-05
1:65459206 A G 0.092410 1.0515e-04
1:65463837 G T 0.059303 1.1797e-06
1:65464209 T C 0.056580 4.7657e-05
1:65465019 C T 0.209007 9.4357e-05
1:65467298 C T 0.061251 1.0168e-04
1:65488693 T C 0.248076 6.4333e-05
1:65491893 A G 0.072867 -2.0726e-04
1:65499640 G C 0.157458 1.9312e-05
1:65499815 C T 0.393064 2.0235e-05
1:65502527 T C 0.120012 1.2560e-04
1:65505271 G A 0.179321 1.3623e-06
1:65515753 C T 0.185479 2.6674e-05
1:65519763 C T 1.502728 -2.6062e-05
1:65523343 A G 0.101644 -5.5282e-05
1:65530114 G A 1.049277 -5.4345e-05
1:65542420 G C 0.054632 1.1595e-04
1:65542831 C T 1.814872 2.6915e-05
1:65543802 C T 0.253957 -2.3407e-05
1:65545457 G A 0.074497 -1.6353e-06
1:65546924 T C 0.157231 -7.6607e-06
1:65558093 A G 0.060244 -2.9861e-06
1:65569252 C T 0.198302 6.6976e-05
1:65571312 C T 0.353216 4.1593e-05
1:65571887 C T 0.151794 1.8524e-05
1:65574491 G C 0.048884 -2.3236e-05
1:65580573 C T 1.682400 -1.0621e-05
1:65583499 G A 1.624220 1.4320e-06
1:65584570 G A 0.345760 2.2859e-05
1:65587028 C T 1.520187 1.7147e-05
1:65593300 A G 0.145686 -3.9760e-05
1:65598045 T C 0.067865 -2.8213e-05
1:65607538 A G 0.039050 6.3016e-05
1:65609707 G A 0.191064 -7.4699e-05
1:65614849 T C 0.026239 -3.2588e-05
1:65615520 C T 0.188666 4.7490e-05
1:65619503 T C 0.061192 -1.1274e-04
1:65638018 A G 0.037531 -3.4987e-05
1:65638425 T C 0.120690 -4.1301e-05
1:65641512 T C 0.056100 1.8227e-05
1:65642122 G C 0.098573 -8.5264e-05
1:65648380 T C 0.516724 2.6834e-04
1:65661420 G A 0.121917 -4.3741e-05
1:65661829 C T 0.035113 -3.3849e-06
1:65686894 T G 0.438254 8.3823e-06
1:65695732 T G 0.073659 -6.2344e-05
1:65696034 C G 0.540836 7.1553e-07
1:65696189 G T 0.244652 1.0301e-04
1:65698179 A G 1.449936 3.6404e-05
1:65698875 A G 0.124007 3.4040e-05
1:65699345 G A 0.041007 8.1392e-05
1:65704031 C T 0.471507 1.2481e-05
1:65710181 T C 1.370402 3.1719e-05
1:65712362 A T 0.038183 4.0044e-05
1:65723174 A C 0.558828 -3.0137e-05
1:65728976 G C 0.040377 -1.8779e-05
1:65729058 G A 1.566364 -3.7891e-05
1:65733200 A T 0.058505 1.3845e-05
1:65763898 A G 1.171814 5.0870e-05
1:65764742 G A 0.086960 3.3204e-05
1:65768816 T C 0.028030 2.0267e-05
1:65769711 A C 0.181973 9.0052e-06
1:65780763 C T 0.024363 -2.3416e-04
1:65781901 A G 0.161710 9.6825e-05
1:65797893 G A 1.444593 5.1027e-05
1:65797988 C T 0.060179 -6.6667e-05
1:65801283 A G 0.664191 3.4059e-06
1:65805144 A G 1.145010 1.3656e-05
1:65810301 G A 0.028689 -7.6829e-06
1:65810601 T C 0.036696 1.3926e-05
1:65822517 C G 1.203823 2.1819e-05
1:65826847 C T 0.122342 1.6831e-05
1:65830608 C T 1.151431 1.8744e-05
1:65836615 G A 1.854243 5.2653e-05
1:65845446 C A 0.110651 1.3560e-05
1:65849236 C T 0.043110 -4.2675e-05
1:65849887 A G 0.052597 -7.5637e-06
1:65854473 T C 1.120758 4.7357e-05
1:65857403 G A 1.113092 4.5187e-05
1:65858145 A G 1.079333 4.4425e-05
1:65860660 C T 0.020396 2.4657e-05
1:65860687 C A 1.153602 4.6427e-05
1:65867519 A G 0.052964 1.1429e-05
1:65867869 A G 0.033522 -7.3661e-05
1:65869274 T C 0.655551 1.3456e-05
1:65871062 T G 0.893286 3.7058e-05
1:65872981 C A 0.055317 6.6732e-05
1:65873872 G A 0.236284 3.1321e-05
1:65875353 G A 0.169165 -3.5859e-05
1:65879252 G A 0.910440 3.5162e-05
1:65884783 C T 0.066856 1.7082e-05
1:65885357 G A 0.564930 5.9776e-05
1:65886398 C T 0.923618 3.8162e-05
1:65887606 A G 0.259459 -1.7363e-04
1:65896561 A G 0.425534 -5.9597e-05
1:65896612 G A 0.074626 3.5361e-05
1:65896674 G A 0.514208 -2.8849e-05
1:65897747 G A 0.186339 -1.8009e-06
1:65904455 G C 0.835583 -1.7155e-05
1:65904703 A G 0.021672 -6.1342e-05
1:65911519 A G 0.058391 7.8572e-05
1:65914995 A G 0.055408 7.3937e-05
1:65936181 A G 0.257313 -8.1616e-05
1:65937065 T G 1.211558 -4.7709e-05
1:65938261 T C 0.032600 -3.7121e-05
1:65942266 C T 0.946000 1.0367e-05
1:65966536 C T 0.045658 3.0352e-06
1:65975847 C G 0.065506 1.1241e-04
1:65976098 G C 0.100336 -2.5985e-05
1:65982388 A G 0.049621 7.4435e-08
1:65989398 T G 0.349694 -5.0337e-05
1:65990422 T C 1.106000 -4.4644e-06
1:65992625 T C 1.398526 -3.9681e-05
1:66001886 G A 0.049426 -7.3594e-06
1:66003252 G A 1.288901 -4.5078e-05
1:66004665 G T 0.031640 6.3657e-05
1:66040934 A T 0.158737 3.0034e-05
1:66043112 G A 0.566611 4.0214e-05
1:66044553 T G 0.104494 3.5050e-05
1:66046117 C A 0.373414 2.6244e-05
1:66058513 G A 0.881326 1.1677e-06
1:66067396 C T 0.062688 -1.0518e-05
1:66075952 C G 0.341340 -1.7213e-05
1:66089782 T C 0.754462 3.2444e-05
1:66102257 A G 0.740609 2.3998e-05
1:66105944 T C 0.749009 1.9673e-05
1:66124882 T C 0.369182 9.5324e-05
1:66132900 G T 0.371535 -2.5393e-05
1:66152889 C T 0.343203 -2.3195e-05
1:66154563 T G 0.064607 8.7448e-06
1:66161461 C T 1.258378 -2.5319e-05
1:66163796 T C 0.042039 -6.9020e-05
1:66165565 T G 0.332271 -1.9057e-05
1:66165578 C T 0.033447 -1.3605e-05
1:66165836 A G 1.631591 -8.4791e-05
1:66169679 A G 1.263532 -2.0634e-05
1:66171728 C T 1.710638 -1.3108e-05
1:66172006 A C 0.655895 1.4686e-05
1:66194165 T C 0.076041 4.5947e-05
1:66199223 T C 1.463123 -1.2166e-05
1:66200904 T C 0.093429 -1.3257e-05
1:66224637 C T 0.261384 -3.4378e-05
1:66225711 T C 0.062886 4.7969e-05
1:66228851 C A 0.642701 1.2354e-05
1:66236917 G A 0.023262 -9.3469e-06
1:66238379 A G 0.381898 5.4421e-05
1:66242007 A C 0.042750 -1.0257e-04
1:66256127 C T 0.047485 9.6269e-05
1:66257838 A C 0.394197 8.1970e-05
1:66269311 C T 0.165676 2.5171e-05
1:66277843 A G 0.033366 3.6872e-06
1:66279125 G A 1.567867 4.9190e-05
1:66279434 G C 0.239962 -2.0844e-05
1:66281473 C T 1.637787 8.6227e-05
1:66281595 A G 0.053448 4.9956e-05
1:66290207 C T 0.077697 2.3694e-05
1:66293871 T C 0.239556 -5.6797e-05
1:66298524 T C 0.032860 -6.2841e-05
1:66304768 G T 0.491439 -4.3038e-05
1:66306551 G A 0.040072 8.1386e-06
1:66310689 C A 1.124955 5.1095e-04
1:66310865 C T 0.260043 -9.5253e-05
1:66311503 A G 0.073779 2.7203e-05
1:66313154 A C 0.082400 1.8488e-05
1:66320351 C T 0.038381 -3.9958e-05
1:66323435 G A 0.065535 -3.7115e-05
1:66332054 A G 0.077187 -3.2660e-05
1:66337832 G A 1.189052 5.8573e-05
1:66339048 T C 0.972041 1.3459e-04
1:66344857 C T 0.404398 -1.5567e-05
1:66346519 G A 0.204424 8.6051e-06
1:66358242 G C 0.484149 2.9053e-05
1:66374367 G A 0.106808 4.7993e-05
1:66376007 T C 0.041932 7.8824e-06
1:66379760 G A 0.187569 4.2379e-05
1:66382043 T C 0.026235 6.6214e-05
1:66386116 T C 0.129148 2.2026e-05
1:66388153 G A 0.360963 -1.2960e-04
1:66397344 A G 0.257317 8.8216e-05
1:66407700 C A 0.545238 -3.3044e-05
1:66416939 G A 0.879096 -8.2433e-05
1:66421031 G C 0.149159 -5.8829e-06
1:66427724 T C 0.061890 -1.2500e-05
1:66441891 C G 0.153024 1.6309e-05
1:66447606 T C 0.087499 3.9276e-05
1:66471607 G T 0.049037 -1.8179e-05
1:66478777 A G 0.042704 7.5232e-06
1:66481640 G A 0.051474 1.1583e-05
1:66484558 C A 0.047829 5.7780e-05
1:66490092 G A 0.106282 6.6988e-06
1:66491283 T G 0.040436 4.1403e-05
1:66496588 A G 0.047385 -1.8497e-05
1:66498241 A G 0.042925 -4.0158e-05
1:66498299 A C 0.598539 -7.6854e-06
1:66516476 T C 0.051098 -5.1327e-05
1:66516655 A G 0.035369 6.0817e-07
1:66518697 T C 0.168503 -1.3010e-04
1:66519663 G A 0.073571 1.6344e-05
1:66520957 G A 0.040338 -1.3678e-05
1:66539046 G A 1.735659 3.6513e-05
1:66549751 A G 0.094516 5.6909e-05
1:66553857 A G 0.039984 -1.0026e-05
1:66554707 T C 0.033454 -1.9448e-05
1:66568117 T G 0.088086 -2.0019e-05
1:66568162 A G 0.057865 -1.5765e-05
1:66568509 A G 0.039264 -2.1560e-06
1:66579180 C T 0.034035 -1.8557e-06
1:66579560 G A 1.016076 3.8606e-05
1:66583262 T C 0.717292 -5.6919e-05
1:66586313 G T 0.064733 -2.2629e-06
1:66587805 T G 0.163849 -1.1837e-05
1:66602601 T C 1.356822 -7.6194e-05
1:66613556 A G 0.023873 -4.9769e-05
1:66617553 G C 0.265892 1.9741e-04
1:66622634 G A 0.630179 1.0409e-05
1:66645003 C T 0.024359 -7.1238e-05
1:66649643 C T 0.024548 -6.5807e-05
1:66660358 C T 0.471494 8.1088e-05
1:66662003 A G 0.027388 -3.5325e-04
1:66670804 C T 0.919947 7.8124e-05
1:66675016 G A 0.061059 -3.1821e-05
1:66680089 G C 0.052818 3.7477e-05
1:66681545 A G 0.038021 -4.8424e-05
1:66689109 G A 0.406862 4.0960e-05
1:66689833 A G 0.053198 5.2805e-06
1:66691345 T C 0.063760 -3.2306e-06
1:66692764 C T 1.364612 1.4964e-04
1:66695751 G A 0.089602 1.2356e-05
1:66705663 G C 0.038618 -8.5951e-06
1:66705884 A G 0.039046 -1.8451e-05
1:66708635 A G 0.062452 -3.7826e-05
1:66713196 G C 0.039326 -2.7551e-05
1:66721506 G A 0.041867 1.8689e-05
1:66724021 A C 0.020513 3.5699e-05
1:66724248 T C 0.081563 -1.8097e-05
1:66736066 T C 1.449361 1.1592e-05
1:66737584 G A 0.174641 -3.1694e-05
1:66745352 G A 0.330164 -2.0583e-05
1:66749779 T C 1.218342 -3.4753e-06
1:66753375 T C 0.064629 4.6485e-05
1:66755279 A C 0.136078 8.5724e-06
1:66756993 G A 0.063062 -3.3335e-05
1:66757714 T C 0.020302 4.0507e-05
1:66759233 A G 0.041912 -2.4958e-05
1:66760560 G A 1.563995 -5.2488e-05
1:66769100 C G 1.148165 -1.2492e-05
1:66774019 T C 0.068894 6.6901e-06
1:66784172 T G 0.122683 -4.5567e-06
1:66785533 A C 0.170538 -5.8274e-05
1:66791226 A G 0.044739 2.9803e-05
1:66793745 C A 0.160798 1.9136e-05
1:66796248 G A 1.183051 -3.5114e-06
1:66803433 C G 0.354572 -5.4153e-07
1:66805270 C T 0.139846 3.1665e-05
1:66807544 A G 1.213006 -1.3042e-05
1:66810852 C T 0.049212 2.9534e-05
1:66813129 T C 0.042386 3.8369e-06
1:66830107 T C 0.132686 1.4780e-04
1:66834984 C T 0.038063 -2.6902e-05
1:66838076 T C 0.021691 2.8326e-06
1:66843509 C T 0.275649 2.7833e-05
1:66846766 C A 0.710145 -9.9209e-06
1:66850285 C T 0.051442 5.6855e-05
1:66850403 C A 0.178283 -7.8581e-05
1:66852981 A C 0.161765 1.9719e-05
1:66853783 C T 0.041614 2.1775e-06
1:66856026 A G 0.134822 1.0199e-05
1:66860768 G A 0.059034 -1.2096e-05
1:66861431 T C 0.084763 -2.6660e-06
1:66864010 T C 0.143855 -2.1949e-07
1:66873159 T C 0.056236 -4.2515e-05
1:66881254 T C 0.080543 1.3781e-05
1:66887451 A G 0.282218 -1.9265e-05
1:66913466 T C 0.146653 1.4744e-05
1:66920877 A G 0.108106 -2.3670e-05
1:66921933 A G 1.158516 1.7309e-05
1:66923044 G A 0.231851 -1.3415e-04
1:66931240 C T 0.205333 -3.6375e-05
1:66942656 T C 0.271163 1.2867e-05
1:66945463 G T 1.034285 9.6654e-06
1:66956151 T G 0.400175 -1.5083e-05
1:66958259 C T 1.893974 2.0357e-05
1:66958923 G A 0.231984 4.4948e-05
1:66960809 G C 0.150648 1.7615e-05
1:66973744 C T 1.793051 3.3989e-05
1:66980066 A G 0.057339 -2.7337e-05
1:66986557 G T 0.614924 2.1357e-05
1:66989719 G A 0.030913 4.6978e-05
1:66992613 G A 0.260955 3.6303e-05
1:66992956 T C 1.956630 1.0702e-05
1:66994327 T C 0.320252 -3.6198e-05
1:66996088 A G 0.329827 2.2804e-05
1:67005229 G A 1.280452 6.9521e-04
1:67012582 C T 0.175352 -2.1291e-05
1:67028481 A G 0.603694 5.8378e-05
1:67034789 T C 0.292452 2.7807e-05
1:67042720 A G 0.054772 -9.7670e-06
1:67044940 G A 0.052971 -3.9069e-05
1:67045928 A G 0.278359 9.7014e-05
1:67063174 A G 0.242192 5.0730e-06
1:67068033 A T 0.025606 -8.9290e-06
1:67083451 C T 0.045652 1.6868e-05
1:67091281 A C 0.039050 1.3626e-05
1:67100291 C T 0.121829 -6.4315e-05
1:67103625 A G 0.045944 6.4382e-06
1:67109277 C G 0.132313 2.7214e-04
1:67109335 G A 0.311248 -7.6594e-06
1:67110516 A G 1.124384 5.7514e-05
1:67110887 C T 0.040971 4.2249e-05
1:67133111 C T 0.258826 4.1926e-06
1:67134281 G A 0.183025 6.9611e-06
1:67134801 C T 0.047050 2.0662e-05
1:67143879 G C 0.068018 -7.7124e-05
1:67152165 A G 0.325331 1.5672e-05
1:67160602 G A 0.795722 6.6467e-05
1:67160814 T C 0.187858 -5.2169e-07
1:67163039 A G 0.172719 -5.3741e-06
1:67165016 T C 0.056463 2.5381e-06
1:67168182 C T 0.796102 4.7974e-05
1:67176116 C T 0.047742 8.0217e-06
1:67176131 G A 0.310576 1.9980e-05
1:67176846 T C 1.483714 -5.9687e-05
1:67182647 T C 0.079034 -6.2324e-05
1:67192271 G A 0.606855 6.7559e-05
1:67198843 A C 0.028855 5.7443e-05
1:67199156 T C 0.576147 7.9053e-05
1:67209818 G A 1.448031 -1.0698e-05
1:67215088 T G 0.150184 4.2588e-05
1:67219980 A C 0.849176 -6.2640e-05
1:67222507 A G 1.866502 -6.0566e-05
1:67226357 A G 0.058154 3.7246e-05
1:67239576 G C 0.931644 3.2035e-05
1:67242087 A G 0.266694 1.7888e-05
1:67243024 A C 0.625103 1.5090e-05
1:67255360 T C 0.086269 1.3520e-05
1:67255725 G A 1.891806 -4.8437e-05
1:67258784 A G 0.236466 1.2308e-05
1:67266170 C T 0.198416 -1.3311e-04
1:67266756 A T 1.710012 -2.1157e-05
1:67274795 C G 0.633610 -1.2523e-05
1:67280515 A G 0.271592 2.3223e-05
1:67280869 G A 0.999004 -3.8660e-05
1:67281402 C T 0.279424 -4.4477e-05
1:67283546 C G 0.190500 -1.1002e-04
1:67288045 T C 1.005037 4.9650e-05
1:67302410 T C 0.166212 3.3229e-05
1:67306616 A G 0.721534 -3.5981e-04
1:67312599 A G 0.343157 -2.5589e-05
1:67313249 A G 0.056664 -3.2342e-05
1:67327894 G A 0.055986 -5.8508e-04
1:67333069 C T 0.043970 -1.6096e-05
1:67336554 C T 0.048946 1.1016e-05
1:67341984 A G 0.275175 2.0496e-06
1:67353848 C T 0.085613 -2.9917e-04
1:67363548 A G 0.025440 -9.0549e-06
1:67364346 T C 0.037290 -8.7017e-07
1:67371577 C T 0.090540 4.8489e-05
1:67394918 G A 0.092063 -4.2628e-06
1:67400701 G A 0.054266 -4.3106e-05
1:67413478 G A 1.470413 2.9425e-05
1:67413721 G A 0.134345 2.2867e-06
1:67444490 T G 0.052422 -4.4853e-05
1:67446696 G T 0.120684 -5.9000e-05
1:67448536 T C 0.115753 4.2604e-05
1:67450431 G A 0.050549 -6.3589e-06
1:67458463 A G 0.118931 -7.3014e-05
1:67460791 C T 0.702874 -2.5718e-05
1:67467173 G C 0.054493 -7.7853e-05
1:67484791 A G 0.172379 3.5785e-06
1:67485453 C A 0.737678 3.2616e-05
1:67487109 C T 0.056424 -6.3476e-05
1:67488571 G A 0.023593 -7.3409e-05
1:67496349 C A 0.089391 4.9524e-05
1:67496607 T C 0.043211 2.2258e-05
1:67500778 T C 1.293968 2.8901e-05
1:67516893 T C 1.278404 1.0329e-04
1:67518534 T C 0.134718 2.5314e-05
1:67524602 A G 0.066859 -6.2353e-06
1:67524996 A C 0.036930 -4.1343e-05
1:67525207 T C 0.114286 -1.1351e-04
1:67526029 G A 0.265162 -5.3866e-05
1:67528146 G A 0.193249 5.0543e-05
1:67529243 G A 1.131576 3.6450e-05
1:67531216 A C 0.069991 -7.3974e-05
1:67538573 C G 0.198283 2.6923e-05
1:67560956 T C 1.735773 5.0876e-05
1:67561090 C T 0.076548 -7.1674e-05
1:67561772 A G 0.106788 -3.1082e-05
1:67572614 C T 0.091790 6.2269e-05
1:67582236 G A 0.185573 -1.9589e-05
1:67590461 C T 1.659264 9.0024e-05
1:67592114 T C 0.468946 1.0071e-04
1:67597119 A G 1.700209 1.6704e-05
1:67601132 T G 0.607725 6.3753e-05
1:67603833 G A 0.083335 2.3647e-05
1:67608100 T C 0.095350 2.3021e-05
1:67633812 T G 1.063958 -1.7047e-05
1:67633963 T C 0.201159 1.7524e-05
1:67653010 A G 0.625096 2.9185e-05
1:67656735 G T 0.055178 -5.1158e-05
1:67664154 G T 0.834226 -2.6106e-06
1:67664840 C G 0.767848 6.2173e-06
1:67670213 A G 0.606044 -8.9828e-06
1:67670768 C T 0.894033 -2.7917e-06
1:67671431 A G 0.043409 3.8425e-06
1:67675516 T C 0.609734 -3.1146e-06
1:67681669 G T 0.890995 7.4416e-07
1:67685387 C T 1.757004 5.0989e-06
1:67685598 C A 0.603811 -1.5240e-05
1:67702526 G T 0.126198 -4.7569e-05
1:67705549 A T 0.043246 2.3900e-05
1:67705900 A G 0.028540 -2.8412e-05
1:67705958 A G 0.134105 -3.4339e-05
1:67713747 G A 0.558980 -1.9444e-06
1:67719129 A G 0.695951 -1.7753e-05
1:67726104 C T 0.137276 -4.1986e-05
1:67730055 G A 0.696613 -2.1398e-05
1:67731778 C T 0.048527 -6.6991e-06
1:67732853 A G 0.113965 -2.0184e-05
1:67738738 T C 0.055941 -6.6399e-05
1:67739323 T C 0.080043 -3.2630e-05
1:67739367 G C 0.037222 4.1747e-05
1:67740608 T C 0.076103 -5.1610e-06
1:67747195 G C 0.119317 4.4916e-06
1:67752701 A G 0.061419 1.0281e-04
1:67752734 G A 0.173573 8.9594e-05
1:67752848 T C 0.274204 -2.0020e-05
1:67753508 T C 1.103663 7.6420e-06
1:67760140 C T 0.933806 -1.9882e-05
1:67769006 G A 1.542459 -8.3334e-06
1:67769859 A G 0.084253 -3.4470e-05
1:67770278 A G 0.143423 1.5445e-06
1:67770537 T C 0.419043 3.3013e-06
1:67770881 T C 0.060916 5.5323e-05
1:67774293 T C 0.681137 1.3444e-05
1:67781117 G A 0.367445 -1.3995e-05
1:67794918 C A 0.335922 -6.2591e-05
1:67800018 A G 1.541898 -7.0058e-06
1:67806354 C G 0.314698 -1.0309e-05
1:67807306 A G 0.041205 -8.6597e-06
1:67818980 T C 0.101235 -1.3528e-04
1:67821447 T C 0.112680 1.1151e-05
1:67826180 G A 0.051296 4.9380e-05
1:67833527 C G 0.092166 5.0010e-05
1:67833643 A G 0.046973 -1.2492e-05
1:67836312 A G 0.103481 2.8472e-05
1:67836674 A G 0.039897 -3.2651e-05
1:67836702 C T 0.058274 1.7409e-05
1:67851615 T C 0.040689 -1.0069e-05
1:67857744 A G 0.070248 -2.6289e-05
1:67859615 G A 1.418631 -8.8619e-06
1:67860323 T C 0.040543 -8.1136e-05
1:67862482 G A 0.045512 -1.0023e-06
1:67873346 A C 0.089502 -9.0271e-06
1:67887191 C T 0.060316 -5.3296e-05
1:67906853 T G 1.227099 1.9168e-05
1:67907697 A G 0.121670 -1.2474e-04
1:67913017 G A 0.048050 4.6619e-05
1:67925958 T C 0.090410 3.9469e-05
1:67927701 A G 1.483338 5.4195e-05
1:67929719 A G 1.700768 7.0419e-06
1:67934806 A C 0.024395 -3.2690e-05
1:67938108 A C 0.040442 2.1129e-05
1:67942087 C T 0.216547 3.1353e-04
1:67945956 T C 1.948698 -3.5470e-05
1:67948390 T C 0.063114 -1.4151e-04
1:67949596 A C 1.325861 -3.1254e-05
1:67952719 T C 0.373924 1.0890e-04
1:67963456 T C 0.217475 -5.7021e-05
1:67980225 T C 0.023574 1.4116e-05
1:67983071 T C 1.778406 4.7275e-05
1:67988013 G A 0.048621 7.0135e-05
1:67990706 A C 0.060309 -8.5524e-06
1:67990819 G A 0.501465 9.6941e-06
1:67996114 C T 0.224317 -4.8425e-05
1:67998989 A C 0.930398 -1.3498e-04
1:68000987 A C 0.069511 2.7296e-06
1:68012875 C T 0.438783 3.4158e-05
1:68019327 C T 0.810779 3.2424e-05
1:68023168 C A 0.564793 1.3010e-05
1:68026095 A C 0.097386 -6.2734e-05
1:68027992 T C 0.389581 -1.0725e-05
1:68031619 C G 0.051043 -1.5149e-05
1:68037181 T C 0.104637 3.9164e-05
1:68039605 T C 0.098710 -2.4130e-05
1:68040881 G A 1.000269 -4.9206e-05
1:68043252 C G 0.588637 -6.7939e-05
1:68049649 G C 0.803616 9.0315e-06
1:68052334 T C 0.100183 6.0840e-06
1:68052591 T C 1.015937 -3.1783e-05
1:68054494 A G 0.121667 -1.1840e-04
1:68063074 T C 1.061033 -2.6346e-05
1:68063628 A G 0.539282 -1.4469e-05
1:68073549 T C 0.359230 1.2858e-04
1:68079175 C T 0.526273 -8.2152e-05
1:68080164 C T 0.077625 4.2926e-05
1:68091204 T C 0.085272 -6.1354e-06
1:68092455 T C 0.092478 -5.7503e-05
1:68093940 T C 0.160463 -1.4142e-04
1:68096489 A G 0.515935 -7.8599e-05
1:68098360 G A 0.076080 -7.4822e-05
1:68100394 G A 0.569922 -4.5062e-05
1:68105610 G A 0.159006 -1.5632e-05
1:68106357 G A 0.248362 6.7897e-05
1:68108741 A G 0.033970 4.4861e-05
1:68110761 G A 0.629562 1.6331e-05
1:68115186 C T 0.659047 4.1564e-05
1:68116745 G A 0.043071 -1.7414e-04
1:68121121 A G 0.086769 -2.3069e-05
1:68123727 T C 0.493036 2.5346e-05
1:68136898 T C 1.697197 -3.1599e-05
1:68143281 C T 0.294409 5.2414e-05
1:68153206 C T 0.288989 -2.4920e-05
1:68161789 C T 1.261737 -7.2132e-05
1:68171532 T C 0.045473 -2.1589e-04
1:68175052 A G 0.046278 -4.4054e-04
1:68182026 T C 0.029030 -6.7438e-05
1:68184933 G A 0.035009 3.6558e-05
1:68195741 A G 1.070462 -2.9837e-05
1:68197671 G A 1.409536 -2.2693e-06
1:68225092 C T 0.156789 -7.0438e-05
1:68231720 C T 0.073617 6.0350e-05
1:68240280 T C 0.123241 -1.0650e-05
1:68250254 C A 0.709573 -1.9715e-05
1:68258818 A G 1.454227 -2.6725e-05
1:68262328 G T 1.976046 1.2402e-04
1:68268638 G A 0.031747 7.3573e-06
1:68278722 A G 0.585050 2.2885e-05
1:68285045 C T 0.174232 -1.5490e-04
1:68301716 A C 0.047943 -6.1731e-05
1:68309979 C G 0.043685 1.1287e-05
1:68312884 T C 0.021941 -5.7732e-06
1:68316499 G A 0.559331 1.2671e-05
1:68321350 T C 0.133654 -1.8115e-05
1:68321437 G A 1.270277 -1.9889e-05
1:68329528 A G 0.057563 -1.5655e-05
1:68340086 C G 0.181697 2.1060e-05
1:68347337 A C 0.030994 1.3872e-05
1:68358298 C A 0.605028 1.0397e-05
1:68362712 G A 0.043892 4.6781e-05
1:68374329 A G 0.674613 -6.0333e-05
1:68401266 C T 0.379029 4.5963e-05
1:68415595 T C 0.417543 2.6904e-05
1:68415745 T C 1.472497 3.8534e-05
1:68417943 G C 0.093585 4.1356e-06
1:68431604 C T 0.145195 -3.4815e-05
1:68447202 G A 0.700927 -2.6262e-05
1:68447214 A C 0.767925 -2.1901e-05
1:68449125 G A 0.047206 -2.4817e-06
1:68449274 T C 0.027498 -8.5287e-05
1:68463735 T C 0.266129 -2.3974e-05
1:68466286 A G 0.044058 2.3460e-05
1:68466964 G A 0.766095 2.2439e-04
1:68476806 A G 1.847414 -1.8821e-06
1:68478105 T A 0.554086 -9.1075e-05
1:68478975 C G 0.072345 1.5125e-04
1:68479872 T C 1.863175 -1.4562e-06
1:68481738 C T 0.743134 -9.8262e-05
1:68483483 A C 0.030640 -1.5131e-06
1:68487731 A G 0.028884 1.7357e-04
1:68491671 T C 0.049047 -3.0643e-06
1:68492620 T C 0.029955 -7.3440e-06
1:68507394 A G 0.056265 -1.0678e-05
1:68512441 G A 0.055103 -1.5526e-05
1:68512899 A C 0.053802 -2.5925e-05
1:68525288 A G 0.028751 -1.6021e-04
1:68549482 A G 1.656064 1.5013e-04
1:68552815 T C 0.147688 -3.1782e-05
1:68559446 G C 0.029345 -5.5836e-06
1:68564968 G A 0.074996 2.8378e-05
1:68567077 G A 0.179941 -8.2150e-05
1:68567299 T C 1.170090 3.8366e-05
1:68567418 A G 0.435207 6.0586e-05
1:68567448 A G 0.514974 -2.2588e-05
1:68567812 C G 1.294438 1.4039e-06
1:68568082 C G 0.260598 3.8994e-05
1:68568374 A G 0.041779 -3.1753e-06
1:68569593 A C 0.858505 -1.0148e-04
1:68571220 C A 0.648011 -7.3259e-05
1:68572636 A G 0.208945 -5.9783e-05
1:68573853 A G 1.687411 2.3636e-05
1:68574513 T C 0.042088 8.1379e-05
1:68577399 G A 0.295036 -6.2459e-05
1:68578741 A G 1.831029 1.5125e-04
1:68578815 A C 0.078064 -6.7036e-05
1:68580704 C T 1.003145 2.0344e-05
1:68581840 G T 0.129424 -3.1340e-05
1:68583847 A G 0.050497 -8.1687e-05
1:68584185 T C 0.048582 -9.1017e-06
1:68586013 A C 0.987345 1.3596e-06
1:68587184 A G 0.033256 1.1370e-04
1:68587794 T C 0.032311 5.2027e-05
1:68587883 C T 0.600568 -6.5245e-06
1:68590734 C T 1.367880 -2.3008e-08
1:68599261 T G 0.097736 -9.9969e-06
1:68600278 G A 0.049712 1.2094e-04
1:68601429 A C 0.083640 -3.0350e-05
1:68603432 T C 0.384440 3.4647e-05
1:68603586 T C 0.787725 -1.6549e-06
1:68604253 A C 0.065149 2.8844e-05
1:68605713 C T 0.032802 4.2223e-05
1:68608446 G A 0.640335 -1.9923e-05
1:68611243 T C 0.847080 -9.8557e-06
1:68614320 A G 0.098622 4.6456e-05
1:68616362 C T 0.331976 5.6575e-05
1:68625843 A G 0.695315 -4.4728e-05
1:68635338 T C 0.103588 -9.1332e-05
1:68635390 C T 0.437596 -5.9497e-05
1:68638784 A G 0.028582 1.4519e-04
1:68644066 C A 0.119492 -3.0896e-05
1:68647716 C T 0.800811 -3.8036e-05
1:68648887 G A 0.231179 -3.9640e-05
1:68654867 G A 1.908765 -7.5908e-05
1:68657646 G C 0.049128 -8.6658e-05
1:68658961 C T 0.645012 4.0372e-06
1:68663847 G A 0.509444 -6.5657e-06
1:68663904 T C 0.056142 -1.0006e-04
1:68665023 C T 0.689826 -1.5601e-05
1:68670982 T G 0.143095 1.4592e-05
1:68676649 G A 0.376351 7.8684e-06
1:68680929 T C 1.135432 -3.0907e-05
1:68682111 T G 0.148480 5.1575e-05
1:68682970 C T 0.043405 5.4181e-05
1:68686111 A G 0.204443 4.2953e-05
1:68693921 C G 0.047265 2.0676e-05
1:68694810 C A 0.059553 -3.6078e-06
1:68705985 C T 0.135364 4.3434e-05
1:68710765 C A 0.068440 7.6253e-06
1:68712223 T C 0.072627 4.0817e-05
1:68713347 C T 0.207900 1.1339e-04
1:68713790 A G 0.039822 -5.7123e-05
1:68716542 A C 0.100248 -2.0912e-06
1:68720412 T G 0.186358 1.6518e-04
1:68721433 G C 0.028900 1.4219e-04
1:68728886 A G 0.042214 -5.8630e-06
1:68735312 A G 0.303075 -2.5443e-05
1:68735854 C T 0.109155 1.2403e-06
1:68739416 T C 0.105889 2.9407e-05
1:68739937 T C 0.184498 1.7170e-06
1:68741454 A G 0.516821 -1.6693e-05
1:68742931 C T 0.943147 -3.3147e-05
1:68748445 A G 1.444804 -1.9909e-05
1:68758666 T C 0.055979 4.2278e-05
1:68770445 A T 0.111722 -2.4303e-05
1:68773120 G A 0.227634 -1.0993e-05
1:68773197 T G 0.045726 4.7671e-05
1:68773910 T C 0.034499 -8.8840e-07
1:68774142 G A 0.020646 -4.5183e-05
1:68787265 C T 1.071235 -8.0966e-05
1:68788564 A C 1.482010 -7.5049e-05
1:68793891 G A 0.408176 -1.2429e-04
1:68797643 T G 1.508473 -1.3617e-04
1:68799040 G A 1.508616 -1.2552e-04
1:68808894 G A 1.472351 -9.4157e-05
1:68812120 T G 0.236570 1.2765e-05
1:68812409 C T 0.043302 2.3326e-05
1:68821539 C T 0.739119 -3.1235e-05
1:68823186 A C 0.060614 2.4276e-05
1:68826316 T C 1.664130 -3.4000e-05
1:68829416 G A 0.031107 2.3689e-05
1:68831799 C A 0.570778 -5.0019e-05
1:68835103 A G 0.085516 -1.9296e-04
1:68840797 G A 0.797819 -2.2977e-05
1:68851568 T C 0.131148 4.6459e-05
1:68857717 G A 0.076506 -4.9123e-05
1:68874508 A G 0.585031 -1.0661e-05
1:68875772 C T 0.077771 9.0365e-05
1:68884860 T C 0.029673 -6.7110e-05
1:68899912 T C 0.099213 3.6556e-05
1:68901432 G T 0.236521 2.3226e-06
1:68902493 T C 0.070546 -1.1771e-04
1:68906514 A G 0.035382 6.4991e-05
1:68907092 T G 0.037849 3.1299e-05
1:68909128 G A 0.309265 -3.3081e-06
1:68915125 T C 0.065931 1.3655e-04
1:68918641 C T 0.131099 3.6204e-05
1:68920299 G A 1.894526 -6.6143e-05
1:68920969 G A 0.651452 -1.8662e-05
1:68921521 G A 0.351560 -2.6244e-05
1:68921635 T C 0.317483 -1.5438e-05
1:68923610 G A 0.030792 3.7019e-05
1:68927306 G T 1.154975 6.1889e-07
1:68932322 A G 0.081790 -1.9472e-04
1:68933744 G A 1.243925 2.3363e-08
1:68934691 T C 0.407514 -1.6654e-05
1:68944524 A G 0.093835 2.5423e-06
1:68944633 T A 0.317590 -9.9340e-06
1:68944792 G C 0.089089 1.9438e-06
1:68983952 A G 0.202340 9.5261e-05
1:68988119 C T 0.279216 1.0429e-05
1:69002427 T G 0.039050 1.0770e-04
1:69008820 G T 0.605368 5.2972e-06
1:69025090 G A 1.626128 3.7981e-05
1:69034507 A G 0.071751 -5.2223e-05
1:69054410 C T 0.089661 -2.6038e-06
1:69057045 G A 0.058433 -5.9513e-06
1:69059606 G C 1.268862 1.7099e-05
1:69059831 C G 0.038926 5.0978e-05
1:69061839 C T 0.038027 7.9032e-06
1:69065829 A G 0.573300 -6.5941e-05
1:69080255 G T 0.101047 -3.2687e-04
1:69080441 G A 0.033529 4.8920e-05
1:69083551 C T 0.126675 -8.9535e-05
1:69085508 A G 0.138581 9.7699e-05
1:69100479 A G 0.048099 2.2430e-04
1:69112965 A C 0.028835 4.0545e-06
1:69113178 A G 0.045953 -2.0093e-04
1:69116175 T C 0.073169 -1.0518e-04
1:69119278 A C 0.061585 -9.4739e-05
1:69136838 T C 0.222363 6.0256e-05
1:69139832 A C 0.056385 -3.9284e-05
1:69160634 G A 0.092919 -6.6132e-05
1:69161230 G C 0.382794 -3.1389e-05
1:69184038 G A 0.373677 -1.3836e-04
1:69206010 A G 0.075305 -1.1224e-04
1:69210016 A G 1.585310 4.0009e-04
1:69210911 T C 0.059462 4.4042e-05
1:69212053 T C 0.602541 1.5924e-05
1:69217209 A C 0.231214 1.2131e-04
1:69241513 A G 0.067242 3.1591e-05
1:69251957 A G 0.140252 -1.0586e-04
1:69261275 T C 0.091397 5.2174e-06
1:69287391 A C 0.198182 -5.8031e-05
1:69288678 T C 0.106542 3.6429e-05
1:69292386 C A 0.057550 -3.6871e-05
1:69293805 C T 0.023236 -3.3371e-05
1:69297894 T C 0.089343 8.2494e-05
1:69303675 C T 0.026203 5.9558e-05
1:69305033 A G 0.242695 2.7036e-05
1:69311526 C T 0.052539 2.7729e-05
1:69327623 A C 0.074922 5.4543e-05
1:69352300 C T 0.194125 -6.7545e-05
1:69365189 T C 0.651731 3.4655e-06
1:69368226 A G 0.109271 2.6947e-05
1:69376418 T G 0.041286 -7.6182e-05
1:69378942 G A 0.048112 6.6345e-07
1:69385766 C T 0.263597 1.0378e-04
1:69388561 C G 0.020065 -4.2236e-05
1:69398115 A G 0.034639 2.2883e-05
1:69398568 A G 0.058096 -1.2012e-05
1:69400121 G A 0.040491 1.4084e-05
1:69415205 C T 0.215658 2.5400e-05
1:69419136 T C 0.188121 -6.1587e-05
1:69419672 C G 0.100290 7.3512e-05
1:69428166 C T 0.081485 -2.1295e-05
1:69435495 A G 0.047028 -7.8903e-05
1:69445763 A G 0.061945 2.3107e-06
1:69448570 A G 0.120690 2.8085e-05
1:69449173 A G 0.029260 -1.2324e-05
1:69450443 A G 0.033084 -5.4725e-06
1:69450894 C G 0.064373 -1.4576e-05
1:69482704 G T 1.308359 -2.8760e-06
1:69492976 A G 0.392113 -6.8308e-06
1:69500953 C T 0.044782 7.1457e-05
1:69517610 C A 0.776001 4.5253e-06
1:69520596 A G 0.772486 -2.4920e-05
1:69522673 T G 0.059112 -6.6235e-05
1:69523028 A G 0.024879 1.6251e-05
1:69537589 T G 1.974813 -3.1479e-05
1:69548032 C G 0.059439 -7.2044e-05
1:69550939 G A 0.045820 1.0201e-04
1:69556068 C T 0.033788 5.9331e-05
1:69556075 G C 0.068424 -1.9009e-05
1:69573888 A G 0.198838 9.1814e-05
1:69577831 A G 0.059147 -6.6047e-05
1:69588775 A G 0.028955 -3.9713e-05
1:69588931 C T 0.065567 2.7524e-05
1:69594584 G A 0.052435 1.4256e-05
1:69595467 C T 1.438485 -3.8890e-05
1:69600881 A G 0.122521 4.1794e-06
1:69603418 A C 1.817654 -2.8315e-05
1:69610942 G A 0.081524 1.9711e-05
1:69612571 A G 0.133313 1.5247e-04
1:69627731 A G 1.586887 3.3016e-05
1:69633329 A C 0.028452 3.0361e-05
1:69649904 A G 0.267223 2.2085e-05
1:69651478 T C 0.702111 4.0171e-05
1:69661510 G A 0.054042 4.2587e-05
1:69664700 A G 1.046661 5.1003e-05
1:69668656 G A 0.039631 1.6734e-05
1:69673540 C G 0.058456 5.6423e-06
1:69684997 C T 0.312718 3.1702e-05
1:69687616 T C 0.047122 -9.5103e-05
1:69695698 A G 0.166059 -5.0843e-05
1:69703634 C G 1.787679 -1.7776e-05
1:69703777 C T 0.036080 2.8349e-05
1:69704143 C T 0.287307 8.1743e-06
1:69705602 C T 0.047154 1.2147e-04
1:69710434 A G 0.153200 -7.4725e-05
1:69722059 T C 0.044022 -4.0053e-05
1:69722418 C G 0.144861 -4.0711e-05
1:69723684 A G 1.489752 -1.7408e-04
1:69740616 T C 0.043506 6.9526e-05
1:69741298 A C 0.213067 2.2320e-05
1:69744076 G T 0.049722 -1.3359e-04
1:69745743 G A 0.277612 3.2751e-05
1:69746553 G A 0.081920 -1.9318e-05
1:69751828 A G 0.069988 -2.4407e-05
1:69752770 T C 1.475775 9.2182e-05
1:69754083 G T 0.045999 4.9883e-05
1:69762172 G A 0.655931 5.7661e-05
1:69767014 T C 0.079290 7.3879e-05
1:69794383 A G 0.104065 -5.9798e-05
1:69797375 A G 0.038261 -2.2696e-05
1:69811671 G A 0.032419 -2.6381e-05
1:69822725 T C 0.071679 2.0424e-05
1:69862986 T C 1.279797 -1.0401e-05
1:69864461 G A 1.380899 -3.3801e-05
1:69872206 A G 0.060501 -2.4512e-05
1:69878772 C T 0.282439 2.5791e-05
1:69879109 T C 1.258482 -1.3167e-05
1:69888635 G A 0.145689 6.7853e-05
1:69889952 A T 0.830981 -6.8939e-05
1:69900116 G T 1.317243 -2.0053e-05
1:69901810 A G 0.069349 -1.1337e-04
1:69904729 G A 0.080008 -9.0740e-06
1:69907892 T C 0.247443 -3.3364e-05
1:69909170 A G 0.783005 -6.8075e-05
1:69909474 C T 0.298733 -5.6219e-04
1:69914861 G A 0.563005 -1.8297e-07
1:69915596 A C 0.227394 2.7814e-05
1:69920593 T C 0.096548 1.9745e-05
1:69920839 T C 1.033658 -1.2563e-05
1:69933996 T C 0.101115 -2.8649e-04
1:69934056 G A 1.037213 -6.8566e-05
1:69937568 G A 1.472562 6.9045e-06
1:69940001 T C 0.037498 -3.8071e-05
1:69951009 G A 0.422555 3.2852e-05
1:69968819 A G 0.063896 3.5216e-05
1:69970257 A C 0.502144 -1.9591e-05
1:69983466 A G 0.035496 2.0786e-05
1:69992644 T C 0.024778 -1.1976e-04
1:69998598 A C 0.035551 -1.1808e-05
1:70005824 A G 0.108395 9.4958e-05
1:70023317 A G 0.147484 -1.1057e-06
1:70029922 T C 1.311485 7.7159e-06
1:70031397 T C 0.541411 1.6067e-06
1:70032042 T G 0.126133 -6.4661e-05
1:70036065 C T 0.070021 -1.8601e-05
1:70056683 G A 0.042286 3.0381e-05
1:70065555 G A 0.088054 1.3930e-05
1:70070592 T C 0.094133 2.6082e-04
1:70080092 T C 0.040377 -8.4189e-05
1:70083281 A G 0.599351 -4.2695e-06
1:70084301 T G 0.042315 -5.5903e-05
1:70088505 C T 0.032279 3.8063e-05
1:70089583 T C 0.097171 -1.6246e-04
1:70096854 A G 0.179721 3.7631e-05
1:70097103 C A 0.341697 2.9260e-05
1:70103896 A G 0.095250 4.5227e-05
1:70112480 C T 0.240747 5.6108e-05
1:70114611 A G 0.147412 -8.4256e-05
1:70124299 A G 0.143913 -5.1250e-07
1:70124891 G A 1.419238 -1.3886e-05
1:70125230 T G 0.036927 -1.6427e-04
1:70136869 C T 0.052753 -2.0910e-05
1:70142373 T C 0.059962 -3.7606e-05
1:70148282 T C 0.485629 1.1842e-05
1:70154441 C T 1.404921 -2.2083e-06
1:70163397 A C 0.097532 -1.1736e-04
1:70163554 G A 0.188260 1.4772e-05
1:70174192 C T 0.858985 -4.7721e-06
1:70176931 G A 0.214917 7.1446e-05
1:70179358 T G 1.234528 1.1751e-06
1:70189259 G T 0.032980 3.2023e-05
1:70190509 A G 0.174294 7.8022e-05
1:70202696 A C 1.280969 1.3171e-04
1:70205474 G T 0.110469 1.1753e-05
1:70207668 G A 0.773102 8.8304e-05
1:70214055 G A 0.064058 2.2621e-05
1:70218616 T G 0.081991 1.4251e-04
1:70226997 T G 0.047833 4.0444e-05
1:70231535 C T 1.190315 2.0440e-04
1:70237109 T C 0.067236 -1.8741e-05
1:70238828 A G 0.179204 7.4181e-06
1:70241416 C G 0.058995 -1.1056e-04
1:70241470 G T 0.128788 -5.1732e-05
1:70241819 T C 0.065116 7.9171e-07
1:70243630 T C 0.129895 -1.7107e-05
1:70244251 A G 0.435405 -8.4647e-06
1:70246016 C T 0.308535 1.4731e-06
1:70248115 C T 0.801396 2.5827e-05
1:70251539 T C 0.071075 1.1397e-05
1:70254638 C T 0.113007 -1.7370e-05
1:70263007 C T 0.932985 1.7404e-06
1:70271325 G T 0.365030 -2.2653e-05
1:70271531 C T 0.059777 4.3868e-05
1:70272063 G A 0.292423 6.0114e-06
1:70277792 A G 0.031902 -8.3287e-05
1:70278593 T C 0.141028 1.5392e-05
1:70278764 T A 0.867171 1.8343e-05
1:70279152 C T 0.185982 3.8864e-06
1:70280269 C T 0.053672 -6.1612e-05
1:70286985 T G 0.189614 -3.1574e-05
1:70288480 G A 0.109560 -2.7536e-05
1:70315688 A G 0.189224 1.9411e-05
1:70316901 T C 0.034733 2.6048e-05
1:70335682 C T 0.967818 -4.5610e-05
1:70345714 T C 0.028631 -8.0927e-05
1:70345765 A G 0.087333 -1.2614e-05
1:70355764 G A 1.070819 -4.0915e-05
1:70355981 G A 0.097071 -2.6573e-05
1:70359799 C T 0.154787 -8.4603e-05
1:70364768 A T 0.063730 4.6039e-05
1:70367087 C T 0.108694 7.2706e-04
1:70396007 T C 0.914351 -5.2801e-06
1:70396734 G A 0.040770 -4.5516e-06
1:70414376 T C 0.054714 -1.4305e-07
1:70444049 A G 0.167481 -8.6683e-05
1:70445085 C A 0.111780 -2.3634e-05
1:70464144 G C 0.020361 1.8563e-05
1:70470059 T C 0.206920 1.9964e-05
1:70471214 C T 0.195209 2.4086e-05
1:70472270 A G 0.131128 2.1404e-05
1:70494216 G A 0.222441 -7.6011e-05
1:70496017 C T 0.062487 -1.9397e-05
1:70497110 C T 0.435609 -6.4875e-05
1:70503937 A G 0.029111 2.3666e-05
1:70504360 T C 0.027566 1.2462e-05
1:70506922 T C 0.695659 -1.2656e-05
1:70516633 T C 0.148535 -2.8649e-05
1:70540801 C T 0.114276 3.2995e-05
1:70562089 T C 0.057573 -3.2848e-05
1:70604967 C G 0.710839 -2.3804e-06
1:70605737 T G 0.135426 1.2073e-05
1:70611347 G A 1.854766 -4.3720e-05
1:70616830 C T 0.037764 -3.4362e-05
1:70629075 C T 0.070491 -6.0130e-06
1:70651527 G A 0.047044 6.6107e-05
1:70657326 T C 0.025645 1.4262e-05
1:70690540 T C 0.315361 -5.2049e-05
1:70722616 G A 0.159779 -2.1973e-05
1:70728221 A C 0.029777 1.6944e-05
1:70745871 C T 0.028316 -1.4696e-05
1:70750781 C T 0.041818 -2.9753e-05
1:70758887 G A 0.512154 -3.2027e-06
1:70764378 G A 0.185894 -9.9590e-05
1:70803336 T C 0.035057 -2.1460e-05
1:70805822 A G 0.080420 -1.0937e-04
1:70814792 G A 0.074643 7.6585e-05
1:70820880 A G 0.177663 1.7645e-05
1:70823238 C A 0.488810 -1.0382e-06
1:70826385 A G 0.035057 2.2172e-05
1:70847885 T C 0.042519 -1.9734e-05
1:70848896 A G 0.390931 1.9247e-05
1:70851706 T C 0.173800 -1.1168e-04
1:70860321 C T 0.782213 1.3300e-06
1:70869616 T G 0.037222 -3.1848e-05
1:70877964 A G 0.173401 4.9567e-06
1:70881147 G A 0.143089 -1.8996e-04
1:70881586 A C 0.022123 -2.7958e-05
1:70888101 C T 0.145712 -3.6402e-06
1:70889446 C T 0.049770 -2.7870e-05
1:70897131 T C 0.098320 -2.7809e-05
1:70902265 A G 0.113832 6.9495e-05
1:70903568 C T 0.030607 2.1583e-05
1:70904800 T G 0.580626 -2.1757e-05
1:70908356 T C 0.026771 -1.0195e-04
1:70910065 G A 0.135117 5.9129e-05
1:70913076 G A 0.650121 2.5759e-05
1:70913726 A G 0.135270 -3.9631e-05
1:70913765 T C 0.029471 -4.1482e-05
1:70921173 A G 0.654441 -5.7965e-06
1:70931286 C T 0.681222 1.3716e-05
1:70931368 G A 1.125536 -2.3523e-05
1:70934829 T C 0.780694 5.2379e-06
1:70936933 G A 0.024353 -5.8002e-05
1:70944520 C T 0.377523 -9.4948e-05
1:70945884 A G 0.354501 2.3513e-05
1:70947432 G C 0.084058 -2.9163e-05
1:70947586 A G 0.895711 5.0598e-06
1:70948709 C T 0.354358 -5.5802e-05
1:70952314 A G 0.491361 -1.0829e-05
1:70958228 G A 0.042698 -1.7100e-05
1:70966800 A G 0.141576 -1.7635e-05
1:70971964 A G 0.120797 4.5399e-05
1:70977329 G A 1.198023 3.6214e-05
1:70978673 T G 0.130427 -1.0952e-04
1:70979795 G T 0.037437 -5.0424e-05
1:70979802 A G 0.027767 -9.3508e-06
1:70986547 G A 1.094838 1.2093e-06
1:70987292 T C 0.025528 -1.1153e-05
1:70989921 T C 1.769779 -3.0967e-05
1:70990202 A C 0.105789 -1.0445e-05
1:70990438 T G 1.690576 -2.0901e-05
1:70990955 T C 1.594911 -7.7364e-06
1:70998630 C T 0.093582 1.5717e-04
1:70998786 G A 0.263260 1.0402e-03
1:71002636 A C 1.012830 1.0323e-05
1:71011845 T C 0.627154 1.2365e-04
1:71020447 G T 0.037125 -6.7353e-05
1:71021214 C G 0.447294 -3.6909e-05
1:71022016 T G 0.124393 -2.8695e-04
1:71023538 T C 0.071608 3.4628e-05
1:71024415 G C 0.064035 5.0486e-06
1:71025007 T G 0.037586 1.5496e-05
1:71028151 A G 1.643444 -8.0696e-05
1:71037863 A C 0.247576 4.1908e-05
1:71038867 G A 0.601889 -1.7338e-04
1:71044388 T C 0.064418 8.3233e-05
1:71045025 C G 0.081358 5.4029e-05
1:71047239 A G 0.146117 6.9938e-06
1:71047579 G A 0.023483 1.2591e-04
1:71051162 G A 0.356627 5.7975e-06
1:71051482 T G 0.202438 5.0063e-05
1:71073907 G A 0.826482 2.3326e-05
1:71073921 G A 0.148337 -9.4880e-05
1:71093577 C T 0.149613 5.2926e-05
1:71093805 A C 0.058028 -1.3609e-04
1:71096767 A G 0.095769 2.8646e-05
1:71099205 T G 1.697454 6.0530e-05
1:71103169 T C 0.302092 -6.7076e-05
1:71108054 C T 0.110982 1.7535e-05
1:71116251 G A 0.486765 -4.1320e-05
1:71125096 A G 0.092777 -6.7943e-05
1:71132843 G A 0.125471 2.0956e-05
1:71140341 A G 0.059177 -7.1518e-05
1:71152679 A G 0.346565 -1.5981e-04
1:71154805 G A 0.510907 -8.6788e-06
1:71163602 G A 0.268878 2.7741e-05
1:71166263 T G 0.647615 5.9907e-05
1:71170183 T G 0.588263 -3.2023e-06
1:71170435 C T 0.587176 -5.5662e-06
1:71184053 A G 0.100326 3.0885e-05
1:71184918 A G 0.085766 2.2878e-04
1:71194365 T C 0.069005 -3.4256e-05
1:71194670 G T 0.055204 -1.9141e-05
1:71199713 T C 0.180087 1.0019e-06
1:71241232 A C 0.776056 -1.3776e-05
1:71243751 T C 1.926023 5.4998e-07
1:71253528 T C 0.076006 -5.6950e-05
1:71256068 C T 0.101475 1.9895e-05
1:71259335 T C 0.030679 1.3157e-06
1:71271225 T C 0.038745 2.3495e-05
1:71277122 G T 0.092575 -2.0039e-05
1:71277773 A G 0.063230 2.6020e-05
1:71279161 G T 0.022295 -4.5774e-06
1:71286444 T C 0.044061 7.1644e-05
1:71315505 T C 0.030844 2.1282e-05
1:71328975 C T 0.319012 8.6090e-06
1:71331271 A G 0.026466 -6.1285e-05
1:71331498 G A 1.832766 -1.9210e-05
1:71337193 C T 0.485750 2.9931e-06
1:71358190 C T 1.083043 -1.0462e-06
1:71359145 T G 0.066853 -1.5817e-04
1:71360623 T C 0.570694 1.0921e-05
1:71365365 A G 1.796254 -2.6447e-05
1:71366499 T C 0.144741 1.9194e-05
1:71371420 G A 1.303776 3.3037e-05
1:71372061 C T 0.041711 2.0530e-05
1:71373645 G C 0.072926 -1.2484e-05
1:71373738 C T 0.208358 9.2736e-05
1:71375275 T C 0.439199 8.3848e-06
1:71375363 A G 0.749392 -2.7598e-05
1:71377650 C T 0.749029 -2.8523e-05
1:71391646 T C 0.787056 -6.6802e-06
1:71393317 G A 0.031679 -7.6467e-05
1:71394683 C T 1.678096 4.4367e-06
1:71395231 G A 0.086045 8.3109e-05
1:71413440 G A 0.296483 -2.3991e-05
1:71419163 C A 0.025359 4.5186e-06
1:71424791 C T 0.037706 2.5158e-05
1:71426260 G A 0.175777 1.3427e-05
1:71430468 T G 1.239683 -1.3895e-05
1:71436256 T C 0.436563 3.4760e-05
1:71443066 T C 1.261669 1.5237e-05
1:71451095 A G 0.039887 3.7551e-05
1:71454869 T G 0.041825 -4.2996e-05
1:71459050 A G 0.418777 3.5115e-05
1:71472911 A G 0.121790 1.4741e-05
1:71485734 G A 0.080735 -6.8286e-05
1:71492027 C T 0.161638 1.5897e-05
1:71492135 G A 0.922832 1.2915e-05
1:71508962 A G 1.757757 4.5358e-06
1:71511515 A G 0.901242 9.3226e-06
1:71512160 C T 0.185057 4.6534e-05
1:71523377 G A 0.044554 7.2049e-05
1:71536574 C G 0.208965 1.9262e-05
1:71548592 G A 0.080699 -9.3904e-05
1:71548704 G A 0.048177 -2.6939e-07
1:71550203 G A 0.067778 -4.9938e-05
1:71561931 G A 0.027553 3.4051e-05
1:71564547 T C 0.117175 -7.5815e-05
1:71570876 G A 0.153326 2.2912e-05
1:71572592 G A 0.865882 5.2422e-06
1:71582197 G A 0.357955 -6.5390e-05
1:71623466 C G 0.124157 4.3561e-05
1:71656306 C T 0.092118 1.7769e-04
1:71689910 T C 0.043019 -4.1635e-06
1:71700211 A C 0.025460 -1.7637e-05
1:71706106 T C 0.177562 -1.4479e-05
1:71733081 T G 0.057914 -4.0631e-05
1:71737147 T C 0.041701 -1.1322e-04
1:71740028 G A 0.421107 1.8432e-05
1:71744271 C A 0.121255 6.0710e-05
1:71744693 T G 0.075227 5.2518e-05
1:71758154 A G 0.032088 -4.2250e-05
1:71763262 G A 0.060394 -8.5633e-05
1:71777548 G T 0.375251 -8.1924e-05
1:71827570 C T 0.128155 -1.2476e-04
1:71838498 A G 0.424194 -4.3917e-05
1:71841054 A G 0.043029 3.8673e-05
1:71841594 C T 1.110641 5.2985e-05
1:71843560 C T 0.028193 -7.6140e-05
1:71850820 G A 0.350113 5.6824e-05
1:71873154 G T 0.073539 9.6133e-06
1:71878842 T C 0.203827 3.4408e-06
1:71881862 A G 0.053889 5.0764e-05
1:71891684 T C 0.055028 4.5073e-05
1:71892420 G A 0.346578 -6.4847e-05
1:71907540 T C 0.222753 2.0327e-06
1:71908893 C A 0.042484 5.9473e-06
1:71915416 A G 0.115542 2.2031e-05
1:71916908 T C 0.101910 4.7100e-05
1:71917832 T C 0.140515 -3.8392e-05
1:71918900 A G 0.047430 4.2252e-06
1:71925567 T C 0.031747 -2.4580e-05
1:71936910 C T 1.057891 2.1532e-05
1:71954017 C T 0.065064 2.7876e-05
1:71954087 C A 0.020873 -6.1051e-05
1:71962757 G A 0.027040 -1.6355e-05
1:71964730 C T 0.040273 -2.8420e-06
1:71968455 G A 1.424217 1.4120e-05
1:71993292 T C 0.309726 1.2401e-05
1:71996378 T C 0.041653 6.0189e-05
1:71999478 G C 0.131352 1.6676e-05
1:72001295 C T 0.132177 7.8633e-05
1:72002778 C T 0.128597 -2.4011e-05
1:72004590 T C 0.038602 6.1980e-06
1:72009280 A G 0.150161 -1.9411e-05
1:72025075 C T 0.020753 -2.1942e-05
1:72029085 T C 0.121998 2.3628e-05
1:72029787 T C 0.054707 -1.5434e-04
1:72035165 G A 1.362943 8.8059e-05
1:72045412 G A 0.094419 2.8218e-05
1:72053025 T C 0.080754 2.4969e-05
1:72056782 C T 0.030669 1.6692e-05
1:72068519 G A 0.021211 -1.0192e-04
1:72094080 G T 0.135737 1.5970e-06
1:72104447 T C 0.625973 -8.7982e-06
1:72105376 C G 0.129463 3.2650e-06
1:72110680 C A 0.850228 -6.3300e-05
1:72111106 A G 0.051815 -5.6895e-05
1:72112976 T C 0.177549 9.8387e-05
1:72122758 A G 0.045119 -9.1001e-05
1:72123359 T G 0.113608 8.7710e-06
1:72132964 G A 1.005985 1.3390e-05
1:72134192 A T 0.023415 -5.7246e-05
1:72137131 G A 1.854311 7.9311e-05
1:72147266 C T 0.062864 5.8071e-05
1:72157134 T C 0.044759 9.5045e-05
1:72172833 C T 0.051903 -6.2722e-05
1:72187053 T C 0.170535 5.6612e-05
1:72190538 G T 0.044924 6.5292e-05
1:72193716 T C 0.022775 -2.1837e-05
1:72203471 T C 0.033960 3.3499e-05
1:72224718 G A 0.776033 2.8864e-05
1:72229240 A G 0.055837 -2.3152e-05
1:72237521 C A 1.703510 -2.1815e-05
1:72239513 A G 1.794073 -7.0886e-05
1:72248054 T C 0.095701 -1.7589e-05
1:72253096 C T 0.047566 2.3309e-05
1:72254355 T C 0.059472 -3.2884e-05
1:72260962 T G 0.071030 1.0873e-05
1:72266725 T C 1.835119 -3.3191e-05
1:72271264 G A 0.924299 -2.1995e-05
1:72274473 A C 0.060780 1.8713e-06
1:72274584 T C 0.048345 -3.0844e-05
1:72283412 G T 0.030776 6.1659e-05
1:72283557 C T 0.833473 -9.5059e-06
1:72284522 T C 0.076197 1.1740e-05
1:72285555 T C 0.090083 -9.1181e-05
1:72286293 G C 0.079320 -1.5667e-07
1:72287808 G T 0.127801 2.7323e-05
1:72296671 G T 0.038832 2.0047e-05
1:72298076 A G 0.057333 2.5131e-05
1:72305762 T C 0.566608 3.3542e-05
1:72310372 G A 0.144478 -6.9774e-05
1:72322168 G A 0.020448 -7.2081e-05
1:72322935 A G 0.264285 -1.7847e-05
1:72324472 G A 0.047404 -4.9433e-05
1:72329415 T C 0.547218 9.4678e-06
1:72332478 G A 0.056070 -7.7506e-05
1:72376917 A G 0.020338 -8.1772e-05
1:72377152 A G 0.084435 5.4800e-05
1:72377808 G A 0.148753 -3.0207e-05
1:72381596 A C 0.819747 1.7430e-06
1:72381813 A G 0.041974 -6.3524e-06
1:72385590 G A 0.280806 -2.6128e-05
1:72392635 G T 0.032045 3.1433e-05
1:72395200 A G 0.076223 -1.3666e-05
1:72396422 C T 0.231055 3.5967e-05
1:72416547 T C 0.062607 1.2754e-05
1:72433346 T C 0.249994 -4.0249e-06
1:72464738 G A 1.200500 -2.4693e-05
1:72482061 A G 0.262968 2.7129e-06
1:72488455 T G 0.029728 1.9662e-05
1:72492243 A C 0.106409 -2.9144e-07
1:72495217 G A 0.187793 -3.1852e-05
1:72495577 A G 0.851004 4.7578e-06
1:72502026 G A 0.022308 -2.0588e-05
1:72503260 T C 0.039689 -1.8357e-05
1:72509490 C T 1.100261 -4.6995e-05
1:72510517 C G 0.335773 -1.7874e-05
1:72515524 G C 0.144391 -1.1310e-04
1:72523179 G A 0.075607 2.2050e-04
1:72526247 G C 0.108171 2.0622e-05
1:72526628 T C 0.066051 9.5717e-06
1:72528539 C T 0.143985 1.1453e-04
1:72533819 T G 0.080806 7.6484e-06
1:72550398 A C 0.043454 -4.3589e-05
1:72554093 T C 1.158604 -1.2374e-05
1:72554840 A G 0.057872 2.0323e-05
1:72555807 T G 1.942820 1.0838e-05
1:72569309 T G 0.622048 4.3265e-06
1:72572991 G A 0.114887 -1.2162e-05
1:72579734 G T 0.074613 4.5302e-05
1:72581409 T C 0.028994 -2.4786e-06
1:72583521 G A 0.073786 -6.5010e-05
1:72585509 C T 0.029445 2.7121e-05
1:72588669 C T 0.111362 -4.5980e-06
1:72591856 C G 0.023074 -2.2059e-05
1:72594798 A C 0.148123 8.5613e-06
1:72596508 C T 0.430695 -1.6214e-05
1:72608658 G A 0.050864 1.3746e-04
1:72615624 C G 0.201487 6.3877e-06
1:72628347 C T 0.413067 -6.5988e-05
1:72635996 A C 0.273360 2.8617e-05
1:72640353 C T 0.561450 1.2917e-05
1:72657058 T C 1.879651 -4.1664e-05
1:72660143 A C 0.030263 -8.8672e-07
1:72663293 T C 0.112520 -9.5141e-06
1:72688503 A G 1.015021 -2.1219e-05
1:72705673 T C 0.039562 3.9301e-05
1:72729142 G A 1.465675 -5.8303e-05
1:72733610 A G 0.203785 6.0322e-05
1:72741382 G T 0.632071 6.4804e-06
1:72746633 A G 0.067375 -3.4579e-05
1:72764289 T C 1.614807 2.0649e-04
1:72764809 C T 0.124828 8.5530e-05
1:72765741 A G 0.023256 -3.1879e-05
1:72812440 A G 1.199435 1.0312e-04
1:72821310 G A 0.056044 -1.0795e-04
1:72823713 T C 1.188909 6.8520e-05
1:72827037 G T 0.067005 -3.5393e-05
1:72835838 G A 0.032656 -4.2848e-05
1:72837777 A T 0.053133 -4.5605e-05
1:72862279 A C 0.044545 3.7703e-05
1:72876346 G A 1.254337 6.5344e-05
1:72878664 C G 0.072939 -1.0967e-04
1:72899299 A G 0.080040 1.0735e-05
1:72901383 A G 0.096399 1.3457e-04
1:72925024 G A 0.240630 2.1114e-05
1:72936801 A G 0.339726 3.7397e-05
1:72938159 T C 0.028916 2.4064e-06
1:72940536 T C 0.100914 1.4697e-05
1:72949727 C T 0.113858 -5.6018e-05
1:72956037 T C 0.242510 -2.7952e-05
1:72959039 A G 0.499119 -2.0127e-04
1:72960531 G A 0.441146 -1.7501e-04
1:72963345 T C 0.076214 -1.4997e-05
1:72966262 G A 0.043026 -9.2169e-05
1:72975584 C G 0.237729 7.2554e-05
1:72980953 C T 0.104448 2.3259e-05
1:72980989 C A 0.036505 -3.3688e-04
1:72992761 C T 0.493679 -7.7672e-05
1:73002288 A G 0.089615 -5.9549e-05
1:73008167 T C 0.535364 -1.4946e-04
1:73008966 C T 0.114202 3.7125e-05
1:73009445 A G 0.137776 -1.5125e-04
1:73026284 G A 0.041958 -3.2863e-05
1:73034947 T C 0.042396 -1.5064e-04
1:73034948 G A 0.107681 5.4799e-05
1:73048685 A C 1.477927 6.7336e-05
1:73070794 A G 0.059621 -3.4514e-05
1:73075932 C T 0.477794 1.0108e-04
1:73101864 T C 1.478823 -1.4153e-04
1:73106674 T C 0.330888 -8.9255e-05
1:73120425 G T 0.033090 -3.6546e-05
1:73147803 G T 0.047151 -6.4038e-06
1:73166998 C T 0.094503 -9.8197e-05
1:73167632 T C 1.418663 -5.2953e-05
1:73176768 C T 0.122829 3.1307e-06
1:73185324 C T 0.036628 3.2703e-05
1:73192263 A G 0.023652 5.0357e-05
1:73195560 T C 0.572181 1.4809e-05
1:73206858 A G 0.076084 -1.7501e-05
1:73209862 C T 1.444171 -7.3933e-05
1:73226717 C T 0.107603 7.3248e-05
1:73242012 A C 0.054571 -1.4749e-05
1:73243035 A G 1.054882 -2.9818e-05
1:73246413 G A 0.370071 -2.2497e-05
1:73274799 T C 0.048005 4.4376e-05
1:73287574 G A 0.026930 1.4615e-05
1:73293057 A G 1.943930 4.5334e-05
1:73297909 C G 0.027917 6.0868e-06
1:73302426 A C 0.854522 -4.1566e-07
1:73309443 C A 0.026453 -1.7843e-05
1:73315310 A G 0.025508 -3.2807e-06
1:73315916 G A 0.943618 2.7349e-05
1:73328133 C T 0.158396 1.2562e-04
1:73332550 T G 1.913614 -1.0035e-05
1:73336263 C A 0.960869 -3.8330e-05
1:73345533 T C 0.036479 -3.3852e-05
1:73353669 T C 1.914416 -9.5287e-06
1:73373581 A G 0.036018 4.6098e-05
1:73384514 G T 0.031146 2.2681e-05
1:73389228 T G 0.050546 3.7642e-05
1:73391106 G A 1.910661 -9.0775e-06
1:73391864 A G 0.061121 1.3369e-05
1:73394279 A G 0.136523 -3.0486e-05
1:73397730 T C 0.042954 -2.2024e-05
1:73406047 G A 0.586270 2.1494e-06
1:73408006 C A 0.029127 1.3834e-04
1:73426137 T G 0.069290 -1.7164e-05
1:73437575 C T 0.959512 4.9334e-05
1:73443365 A G 0.035463 -2.5134e-05
1:73443714 A G 0.110067 7.7315e-06
1:73465721 T C 0.128386 2.2291e-05
1:73467934 C T 0.081890 -1.7644e-04
1:73483214 C A 0.999202 3.6495e-05
1:73491664 T C 0.116633 -2.8972e-05
1:73524644 A G 0.026339 7.4646e-08
1:73529393 A G 0.189717 -1.3294e-04
1:73532611 G A 0.043071 7.1738e-06
1:73533529 C T 0.341992 -1.1062e-04
1:73536981 T G 0.073627 -1.1821e-04
1:73565568 C G 0.147107 5.1271e-06
1:73568531 C T 0.113446 3.4753e-06
1:73574876 T C 0.159454 8.2508e-05
1:73581422 G A 0.059407 -1.0816e-04
1:73582018 A G 0.027787 -7.2818e-06
1:73582970 T C 0.036800 -1.7105e-04
1:73583976 T C 0.108100 -3.4731e-05
1:73618447 T C 0.075548 -9.2130e-06
1:73626443 T G 0.060637 -1.9658e-05
1:73628556 T C 0.980487 4.4056e-05
1:73636044 A C 0.068300 1.5984e-06
1:73639063 T G 0.060631 2.1534e-05
1:73644577 A G 1.974573 -9.9217e-05
1:73647909 A G 1.864915 2.4480e-05
1:73654035 G A 0.059053 -4.5070e-05
1:73654985 A G 0.057878 -1.7198e-05
1:73657666 C T 1.968127 -2.5404e-05
1:73664022 A G 0.971668 4.1911e-05
1:73670808 G A 0.081507 6.0296e-05
1:73703913 T G 0.138194 -3.5213e-05
1:73783928 G C 0.039179 3.3078e-05
1:73784077 G A 1.265632 1.3877e-05
1:73793385 G A 0.025752 2.0808e-05
1:73826393 G A 0.054548 -1.0344e-04
1:73847802 T C 1.013746 -2.4232e-05
1:73855175 A G 0.025473 1.6342e-05
1:73860028 G A 1.236352 4.4870e-06
1:73863862 G A 1.373018 -1.3655e-05
1:73874197 C T 0.068281 2.1154e-05
1:73887531 A G 0.021721 -3.9810e-05
1:73929404 G A 0.058949 -1.1150e-04
1:73930577 A G 0.140119 -4.1315e-05
1:73932267 T C 0.054159 -6.0725e-05
1:73935145 G A 0.133495 -4.7838e-05
1:73938246 C T 0.376543 -6.2377e-05
1:73945480 T C 0.312121 -2.8629e-05
1:73962827 G C 0.156309 1.3819e-04
1:73983390 T C 0.022428 4.8345e-07
1:73983726 G A 0.087246 -1.1748e-04
1:73986021 C T 0.126464 1.7155e-05
1:73987668 A G 0.241331 1.1134e-04
1:73990001 T C 0.098570 7.6344e-05
1:74010173 G T 0.057810 1.8018e-05
1:74021731 C A 0.103643 -7.2642e-05
1:74023053 C A 0.026135 3.8968e-05
1:74067414 G A 1.136247 -5.6980e-05
1:74068334 G A 0.077914 -3.2444e-05
1:74077667 C A 0.025258 8.2287e-07
1:74080743 T G 0.085428 -1.2659e-05
1:74083000 T C 0.146718 2.4300e-05
1:74109213 A G 1.723920 7.1326e-05
1:74116518 C T 0.096831 -3.0196e-05
1:74118855 C T 0.100368 -4.7070e-05
1:74121812 G A 0.042941 -7.5552e-05
1:74122299 C T 0.159217 8.3250e-05
1:74124131 T C 0.244240 1.0449e-04
1:74135930 G A 0.050390 2.4492e-05
1:74138048 T C 0.869845 8.2867e-05
1:74147668 T C 0.030624 9.7921e-06
1:74161292 T C 0.563080 -4.9729e-06
1:74164065 C T 0.561921 1.1478e-05
1:74167095 A G 1.179841 2.4734e-05
1:74168846 G A 0.028196 3.2973e-06
1:74170796 A G 0.623863 8.8730e-06
1:74171045 A G 0.122375 2.0823e-06
1:74179179 C T 0.837073 4.1497e-05
1:74191416 A G 0.194005 -5.3315e-05
1:74200519 T G 0.109560 -3.4603e-05
1:74203500 T C 0.136883 6.9941e-05
1:74203833 A G 0.046041 -3.0852e-05
1:74206662 A G 0.167153 -3.8397e-05
1:74207768 A G 1.704789 3.7298e-05
1:74216078 C A 0.027102 2.9040e-05
1:74217383 A G 0.034781 5.7292e-05
1:74227271 C T 1.872306 2.5064e-05
1:74232571 T C 0.652263 3.4558e-05
1:74234164 A G 0.099096 1.3137e-05
1:74235594 A G 0.213794 6.9177e-05
1:74244396 A C 0.554134 2.4743e-05
1:74249600 C G 0.936692 -3.6217e-05
1:74256107 C T 0.028173 2.8106e-05
1:74256293 T C 0.218267 8.7067e-06
1:74261955 A G 0.127772 2.2057e-06
1:74264228 G A 0.828839 -1.9086e-05
1:74269283 C T 0.076402 5.3262e-05
1:74273516 T C 0.082354 -5.2996e-05
1:74284799 T G 0.353482 3.9514e-06
1:74287390 T C 0.045103 -4.9660e-06
1:74295238 G A 0.135309 2.1098e-05
1:74299064 G A 0.538110 -8.2000e-06
1:74304961 C A 0.093517 2.1161e-05
1:74305174 C A 0.030770 -9.3418e-06
1:74317594 C T 0.117042 6.3715e-05
1:74324054 G A 0.507447 7.8995e-06
1:74326378 A G 0.254470 5.3721e-05
1:74326484 G A 0.713514 -2.1192e-04
1:74327108 G A 0.632019 2.7579e-05
1:74327626 A C 1.961476 -6.2848e-06
1:74329508 T C 0.665639 -3.2169e-05
1:74332387 C T 0.096844 3.6537e-04
1:74336071 A G 0.025651 -1.0794e-05
1:74338611 A C 0.159376 3.3862e-05
1:74339167 A G 1.257852 2.8666e-07
1:74346254 T C 0.237875 4.8648e-05
1:74351559 G A 0.024223 3.1290e-05
1:74358751 A G 0.097986 1.0825e-04
1:74361016 G A 0.069203 2.0594e-04
1:74378764 A G 0.037897 -7.4680e-05
1:74385392 T C 0.080219 -8.3270e-05
1:74387944 C T 0.067940 -2.0673e-04
1:74392185 A G 0.098995 3.0823e-05
1:74400421 C T 0.084046 -7.5334e-05
1:74405105 T C 1.095623 -1.2323e-05
1:74417873 C T 0.064084 -6.3869e-05
1:74434631 G T 0.075133 -5.1826e-05
1:74435586 C A 0.110982 -2.5816e-05
1:74440298 G A 0.744566 -7.1185e-05
1:74440575 T C 0.054740 -2.4603e-05
1:74442698 C T 0.069771 2.3087e-04
1:74443867 G A 0.096856 1.8602e-05
1:74445650 A G 0.995826 -1.0423e-05
1:74446166 G C 0.023584 4.2060e-05
1:74453208 C T 0.173015 5.0522e-05
1:74463145 T C 0.031029 1.2027e-05
1:74464091 G A 0.047300 -2.6469e-05
1:74464107 T C 0.764878 -2.4402e-05
1:74464625 T G 0.616972 1.7436e-05
1:74465302 A G 0.435369 2.1853e-07
1:74468803 G A 0.249043 -6.6759e-05
1:74475969 G A 0.197754 2.3270e-05
1:74500787 G C 0.041237 1.4070e-04
1:74502374 G T 0.073802 3.8796e-05
1:74507315 T C 0.073880 6.5906e-05
1:74537133 T C 0.059060 -3.0565e-05
1:74537163 T C 0.049254 -1.5224e-04
1:74542671 C T 0.077470 -6.1112e-05
1:74543916 G A 0.095941 -5.7011e-06
1:74550981 A G 0.042795 4.7274e-05
1:74559826 A C 0.148844 -2.0216e-05
1:74567889 A G 1.854379 8.6665e-05
1:74576072 A C 0.788552 -8.1784e-05
1:74613144 A G 0.084454 -1.6764e-04
1:74623496 A G 0.042000 -1.0854e-04
1:74646058 T C 0.197757 2.2923e-05
1:74648329 A G 0.094331 -1.6435e-05
1:74648408 T C 0.074110 7.5134e-05
1:74675210 C T 0.056048 3.9154e-04
1:74675830 C A 0.804661 1.2085e-04
1:74678515 G T 0.036774 6.1467e-05
1:74685240 C T 0.976173 -1.0322e-04
1:74699099 G T 0.116399 -6.3693e-05
1:74701107 T C 0.027472 -2.3023e-05
1:74701950 A T 0.650001 -6.4214e-05
1:74724383 G A 0.156143 2.5250e-05
1:74736103 C G 0.087626 -7.9444e-06
1:74749199 T G 0.293552 2.7556e-06
1:74780195 G A 0.027605 6.1331e-05
1:74781170 T G 0.114731 5.6817e-05
1:74801206 T C 1.801805 -3.4442e-05
1:74804833 A G 0.081981 3.7622e-06
1:74828537 G A 0.023100 2.5289e-05
1:74832757 G A 1.424408 -2.4774e-05
1:74836217 A G 0.055441 -7.3051e-05
1:74838026 G A 0.633632 -4.4947e-05
1:74841689 C T 0.066019 6.1405e-06
1:74847882 T C 0.161580 -3.0677e-06
1:74858808 A G 0.077061 8.3771e-05
1:74870293 C T 0.208234 3.4585e-05
1:74874471 G A 1.809630 3.2887e-05
1:74880514 G A 0.061108 -8.3288e-05
1:74891233 G C 0.537354 8.6154e-06
1:74891885 T C 0.042123 -6.4021e-06
1:74892348 A G 0.123498 -2.8110e-05
1:74892602 G A 0.045486 -3.3941e-05
1:74898117 A G 1.746374 1.8243e-05
1:74901658 G A 0.024752 3.6344e-05
1:74918027 G A 0.162924 -2.3360e-04
1:74926059 T G 0.050910 1.1487e-05
1:74926794 A G 1.215534 1.7497e-05
1:74930565 C T 0.127944 -1.5792e-05
1:74932707 G T 0.020828 2.5784e-05
1:74941210 T C 1.155089 1.0259e-06
1:74941293 A G 1.168669 1.1497e-05
1:74944345 A G 0.023571 -4.1747e-05
1:74970315 G A 1.122079 1.5118e-05
1:74977705 A G 0.091465 2.4422e-05
1:74981625 A G 0.021049 1.7637e-05
1:74983651 G A 0.063688 4.1182e-05
1:74987688 G A 0.020422 1.6985e-05
1:74989009 C A 0.042373 5.1919e-05
1:74990803 C T 0.060514 -1.1495e-04
1:74991644 G A 1.146971 -1.0742e-04
1:74993751 T G 0.310599 -6.9881e-05
1:74999646 A G 0.020708 3.6996e-05
1:75003812 C T 0.805709 8.5707e-05
1:75015939 T C 0.036849 2.1759e-05
1:75016147 G T 0.261413 1.2330e-04
1:75016256 G A 1.251731 -3.0254e-05
1:75016671 G A 0.186001 2.1578e-04
1:75019044 A G 0.105519 -6.0187e-05
1:75024959 T G 0.093461 -2.2687e-04
1:75025133 C A 0.038339 6.7845e-05
1:75025352 G T 0.030620 -1.1355e-05
1:75037845 G A 0.732690 1.7954e-05
1:75038228 C A 0.744391 1.3064e-05
1:75056517 T G 1.889135 -1.6420e-05
1:75056843 T G 0.117918 -1.1496e-04
1:75064279 C G 1.038702 -6.3375e-05
1:75065441 T C 0.054649 -1.0755e-05
1:75067409 C T 0.053967 -4.9314e-06
1:75068431 C T 0.041526 -1.4982e-04
1:75084870 C T 0.087600 -1.0208e-04
1:75097785 A G 0.174878 3.0614e-06
1:75101621 C T 0.061799 -1.0936e-05
1:75108863 C A 1.327642 -3.3088e-05
1:75112730 C A 0.047420 -3.8311e-05
1:75118172 C T 0.256681 8.8648e-05
1:75121451 C T 1.074746 -8.8398e-05
1:75127418 C G 0.031347 1.8802e-05
1:75129783 A G 0.045798 -9.2728e-06
1:75138203 T G 0.076087 9.9469e-06
1:75140211 C T 0.036839 3.0008e-05
1:75144510 T G 0.064308 -1.2118e-05
1:75144633 T C 0.504387 7.2355e-06
1:75150381 T G 0.340496 6.2066e-06
1:75150592 T C 0.093354 -2.6227e-06
1:75152156 C A 1.149688 1.0010e-05
1:75156665 T C 0.028021 5.3798e-06
1:75159349 T C 0.310635 4.1813e-06
1:75159846 T C 0.886412 1.7382e-05
1:75169610 C T 1.059397 1.4673e-05
1:75171751 C T 1.273175 1.4276e-05
1:75172001 A T 0.955738 1.1235e-05
1:75172652 C T 0.101086 2.0904e-06
1:75173938 T C 0.098466 7.3984e-06
1:75174975 T C 0.037239 1.4844e-04
1:75175886 C T 0.267453 -3.0935e-06
1:75177605 G A 0.125744 5.9655e-06
1:75190452 T C 1.526033 5.4971e-05
1:75194261 T C 0.114595 -3.5072e-05
1:75208034 G C 1.376527 2.7523e-05
1:75212945 A G 0.123877 2.8309e-05
1:75214441 G A 0.227190 -2.1696e-05
1:75216388 A G 0.045158 7.7734e-07
1:75219424 A G 0.039988 5.7672e-05
1:75224560 G A 0.994927 3.9602e-05
1:75235317 C T 1.408666 7.6944e-05
1:75256135 C T 0.164423 -9.1107e-06
1:75258689 A G 0.057898 3.3325e-05
1:75262047 A G 0.024346 3.6096e-05
1:75275535 T C 0.839050 9.5704e-04
1:75277568 G T 1.575361 2.2152e-05
1:75277895 A C 0.134069 -7.2777e-06
1:75278236 T C 0.319856 -2.8849e-05
1:75278726 A G 0.069531 1.8911e-05
1:75279249 T C 0.036554 1.5566e-07
1:75292359 G T 0.984875 -2.0470e-05
1:75298782 C T 0.801827 6.3177e-05
1:75302701 C T 0.028842 6.8799e-05
1:75309655 C G 0.398260 -4.1450e-05
1:75313578 G T 1.812269 -1.2059e-05
1:75325180 G C 0.029179 -2.3117e-04
1:75340175 T C 0.505721 -2.3152e-07
1:75354245 G A 0.088817 -4.6630e-05
1:75374767 T C 0.072666 3.7457e-05
1:75376838 A G 0.051273 -6.1660e-05
1:75380813 C G 1.571126 -2.3012e-05
1:75391166 G A 0.052773 1.3533e-05
1:75391394 G A 0.368542 -1.1863e-05
1:75423537 T C 0.234850 -4.1168e-05
1:75437841 A G 0.094487 1.3318e-04
1:75443982 C T 0.119200 4.1973e-05
1:75446663 G T 1.468378 5.2469e-06
1:75448692 C T 0.430289 2.5024e-05
1:75448743 G C 0.088343 -4.1485e-05
1:75450282 T C 0.068122 2.3210e-05
1:75451783 T C 0.457417 6.1985e-06
1:75458806 A G 0.071650 2.1591e-05
1:75464051 T C 0.048151 2.5398e-05
1:75473978 C T 0.384794 -5.4200e-06
1:75495738 G A 0.042600 -1.3946e-04
1:75544818 T C 0.193388 -9.1983e-05
1:75561373 A G 0.451627 1.5300e-04
1:75561689 C A 0.050540 3.7126e-05
1:75564734 G A 0.457313 -3.2936e-06
1:75580825 A G 0.049462 -2.8131e-05
1:75589581 C A 0.196569 3.4703e-05
1:75598070 A C 0.420880 -1.1728e-05
1:75605228 A G 0.546822 -9.2118e-06
1:75617048 C T 0.042143 -1.6958e-04
1:75617973 A C 0.333183 2.0406e-05
1:75622616 T C 0.868667 2.2450e-05
1:75635183 A G 0.059608 2.3729e-05
1:75637919 A G 0.379042 6.1271e-06
1:75659679 G A 0.032662 -4.6047e-06
1:75661807 C A 0.033211 -1.1737e-05
1:75663142 T C 0.070900 1.0699e-05
1:75664046 T C 0.138733 1.1063e-04
1:75669893 G A 0.023866 -3.3768e-05
1:75684529 G A 1.703426 1.3139e-05
1:75688101 G T 0.024210 2.6414e-05
1:75691616 T C 0.889541 3.1299e-05
1:75691766 A C 0.030046 3.3908e-05
1:75696662 C T 0.021844 -4.9282e-05
1:75698388 C A 0.108402 2.3529e-05
1:75699182 C T 0.095344 2.1566e-05
1:75702284 A G 0.457576 3.8059e-05
1:75711719 T C 0.269479 -2.1264e-05
1:75716925 T C 1.445411 -4.5848e-05
1:75732632 A C 1.947659 2.2806e-05
1:75753602 T G 0.023262 -8.5156e-06
1:75770625 T C 1.049842 -7.6069e-06
1:75779404 G A 0.348763 -7.7397e-06
1:75793260 A G 0.063665 -4.4675e-05
1:75793897 C T 0.037391 7.2403e-05
1:75795599 C T 0.103231 1.7483e-05
1:75808452 C T 0.023525 -6.7543e-05
1:75811837 T C 0.047073 -5.7386e-05
1:75825794 T C 0.028017 -4.6942e-06
1:75840172 T C 0.196417 -1.8934e-06
1:75841147 G A 0.515705 -4.9176e-06
1:75862526 A C 0.821967 9.8417e-05
1:75864408 G A 0.045590 3.1432e-05
1:75864469 C T 0.101475 5.4238e-05
1:75865025 G T 1.019095 9.3269e-05
1:75877508 A C 0.508626 1.1014e-05
1:75892198 T C 0.096185 -5.7159e-05
1:75910530 G C 0.055996 1.2093e-04
1:75913826 T C 0.140557 1.1884e-05
1:75915360 T C 0.055807 1.9078e-07
1:75924255 G A 0.050877 -3.0952e-05
1:75927154 T G 0.368218 5.2070e-05
1:75931717 T C 0.028780 1.6439e-05
1:75935191 G A 0.102150 -3.3900e-05
1:75939662 T C 0.079105 -8.5491e-05
1:75965202 G T 0.323082 1.0289e-05
1:75966345 C T 0.615774 3.0564e-05
1:75969363 C T 0.108872 3.3464e-05
1:75988164 C T 0.212782 -7.2719e-06
1:75999333 G A 0.063552 -5.0661e-05
1:76003053 T C 0.411685 -1.5664e-05
1:76015460 A G 0.301414 4.0690e-05
1:76022518 A C 1.917003 3.1988e-05
1:76023860 T G 0.879527 -1.0546e-04
1:76025003 A G 0.661676 1.2195e-04
1:76026619 G A 0.043175 6.5341e-05
1:76032670 C T 0.178802 2.0090e-05
1:76033729 A G 0.087473 8.4299e-05
1:76047453 A C 0.033467 -6.6224e-06
1:76055098 T C 1.492783 3.3757e-06
1:76072117 T G 0.023064 9.4868e-06
1:76087879 C T 0.032759 -4.9020e-05
1:76090706 C T 0.637518 2.5278e-05
1:76091190 A G 0.456187 3.3472e-05
1:76091872 T C 0.724442 -2.8024e-05
1:76094611 G A 0.046950 -7.8836e-06
1:76101921 C T 0.420977 -2.3991e-05
1:76104722 A C 0.814804 -1.5993e-05
1:76105925 G A 0.105292 7.3752e-05
1:76106675 C T 1.384200 1.3385e-06
1:76114913 T C 0.812889 -1.2515e-05
1:76128391 T C 0.059439 6.3252e-05
1:76135849 C T 0.083422 6.8577e-05
1:76138180 G T 0.056989 -5.1188e-05
1:76159278 C G 1.881605 3.0971e-05
1:76161947 G A 0.046450 -5.5687e-05
1:76169460 T C 0.063078 -1.0253e-05
1:76171090 A T 0.036768 -6.7262e-06
1:76178694 T C 0.569987 2.1956e-05
1:76189445 C T 1.202606 1.9778e-05
1:76198990 G T 0.024395 -1.5221e-05
1:76199277 C A 0.063656 -1.2758e-05
1:76204880 T C 0.020620 -3.9018e-05
1:76208166 A G 0.062380 -8.1780e-05
1:76225083 C A 0.617803 -5.0790e-06
1:76229120 C T 0.422425 -3.3362e-05
1:76230232 A C 0.681439 -3.6826e-06
1:76237575 C G 0.138386 9.6744e-05
1:76252687 C T 1.163365 -2.0006e-05
1:76259146 T C 0.023016 2.3892e-05
1:76262523 A G 0.223360 1.2566e-04
1:76263839 A G 0.076798 -2.7901e-05
1:76265500 A G 0.616514 -1.6652e-05
1:76267922 C T 0.027151 9.8214e-06
1:76269460 A G 0.546393 -1.8056e-06
1:76278916 G A 0.294484 1.5989e-04
1:76279232 C T 0.027011 3.8854e-07
1:76285888 G A 0.071767 -9.9841e-05
1:76288587 C T 1.808436 1.1560e-05
1:76301628 A G 0.031786 -1.7463e-05
1:76304215 T C 0.269926 -3.6409e-05
1:76332637 A C 1.474844 2.0283e-05
1:76332803 G A 0.656119 5.0890e-05
1:76350020 A G 0.043019 -1.7657e-05
1:76350159 G T 1.513803 6.3482e-06
1:76354082 G A 0.040621 -1.7593e-05
1:76377356 G A 0.548493 -8.3442e-07
1:76378502 A G 0.073192 -1.2035e-04
1:76387048 G T 0.025499 2.7757e-06
1:76389533 C T 0.063003 -8.3357e-06
1:76389626 T C 0.046729 -1.1419e-04
1:76397972 T C 0.758889 2.9913e-05
1:76409166 C T 0.057638 3.8468e-05
1:76424970 G T 0.042240 -8.2381e-06
1:76425578 T G 0.071283 5.2584e-06
1:76432518 A G 0.063360 -9.9720e-06
1:76443879 T C 1.927743 1.3100e-04
1:76445792 G A 0.542687 1.7225e-06
1:76448190 C G 0.030971 -1.6312e-05
1:76456329 T C 1.726906 5.8754e-05
1:76460539 G A 0.063565 1.2944e-05
1:76462562 C G 0.054074 -4.7143e-06
1:76467978 G T 0.057888 1.7044e-05
1:76471614 T C 0.127834 -2.5868e-05
1:76474332 T C 0.039689 -3.8705e-05
1:76475029 T C 0.536065 -3.6375e-05
1:76477260 C T 0.253630 -2.8022e-07
1:76484014 T G 1.003385 -4.3865e-06
1:76487108 C T 0.049725 -2.4254e-05
1:76492334 C T 1.631565 2.0695e-05
1:76500705 C A 0.944183 -8.8678e-06
1:76501317 A G 0.121501 -6.9582e-06
1:76509311 G A 0.031588 1.3839e-05
1:76518132 G T 0.416281 -3.5913e-06
1:76519594 A C 0.578864 5.3444e-07
1:76532848 C A 1.713874 -2.3300e-05
1:76544416 T G 0.365072 -1.0707e-04
1:76546730 T G 0.071238 1.2023e-04
1:76548031 G C 0.029910 -5.6496e-06
1:76548243 G A 0.058122 -2.8258e-05
1:76553692 T G 0.051523 -2.9122e-05
1:76557050 T C 0.148847 -4.8748e-05
1:76564467 C T 0.809075 -2.1569e-05
1:76567607 C T 0.057755 -3.3661e-05
1:76573214 G A 0.080488 3.6927e-05
1:76588532 G A 1.189442 9.0147e-05
1:76592152 A G 0.283659 2.8775e-05
1:76595451 A G 0.373937 5.3397e-05
1:76600495 C T 0.987627 4.0001e-05
1:76602142 T C 0.054467 -6.9537e-05
1:76608072 T C 0.417991 -2.7883e-05
1:76608532 G T 0.401711 -1.0592e-05
1:76608691 T G 0.436645 -4.2502e-06
1:76611569 A G 0.244665 2.8635e-04
1:76611833 T C 0.549606 5.8962e-05
1:76613323 T C 0.100527 -3.1596e-05
1:76616980 C T 0.253750 -8.2774e-05
1:76623146 T C 0.369432 7.5331e-06
1:76645523 T C 0.410062 -2.7192e-05
1:76652731 A G 0.167416 -2.2798e-05
1:76665001 A C 0.125935 -3.6097e-05
1:76674021 G A 0.035372 -4.7984e-05
1:76678903 A G 1.062611 -1.6526e-05
1:76680186 G A 1.623675 6.6690e-06
1:76681233 A G 0.022376 4.7338e-05
1:76681265 A G 1.977043 -3.9046e-05
1:76695356 T G 0.391577 1.7649e-05
1:76716561 T C 0.029439 -8.6883e-05
1:76717648 G A 0.124322 -7.2611e-06
1:76717966 G T 0.501933 -2.0014e-05
1:76719077 A G 0.085928 6.6411e-06
1:76723517 G T 0.031149 -4.4679e-05
1:76725259 G A 0.806582 -7.8701e-05
1:76726306 C T 0.047566 -1.5164e-05
1:76734080 C G 1.279894 -4.7989e-05
1:76739467 A G 0.089950 -2.4620e-05
1:76743593 C G 0.021993 5.0794e-05
1:76747863 A T 0.040192 1.3342e-05
1:76750874 T C 0.924760 -1.2454e-04
1:76762934 G A 0.247330 -1.1904e-05
1:76763943 A G 0.827952 -7.6682e-05
1:76772328 C T 1.708385 3.8612e-05
1:76774465 G A 0.556283 2.9000e-05
1:76775246 A G 0.027748 -1.3933e-05
1:76779877 G T 0.281072 2.3918e-05
1:76780526 A G 0.871390 -2.3561e-05
1:76782026 G A 0.607572 -1.1954e-04
1:76782834 A C 0.436336 1.8375e-05
1:76787333 G A 0.026093 3.9404e-05
1:76787394 G T 0.047171 -4.3223e-05
1:76789060 T C 0.202126 -5.2965e-05
1:76790111 C T 0.187488 3.2438e-06
1:76791972 A G 0.046038 -6.9307e-05
1:76792116 G A 0.280076 1.5169e-05
1:76792282 T C 0.088161 2.9887e-05
1:76795234 G A 0.172914 -5.4501e-05
1:76822614 G A 0.574251 1.5043e-05
1:76822626 G A 0.064282 5.8376e-05
1:76823479 G T 0.127626 1.0053e-04
1:76837658 T C 0.035431 -2.1636e-04
1:76843929 T C 0.476061 4.7078e-06
1:76845904 G A 0.831604 -1.4593e-05
1:76846098 C A 0.339259 2.3249e-05
1:76846502 T A 0.081352 -1.2132e-05
1:76852740 G A 0.609650 2.7148e-05
1:76855696 G A 0.185842 -1.4591e-05
1:76860661 G A 0.042792 1.0242e-04
1:76869935 T C 0.364160 -4.5254e-05
1:76869996 G A 0.085380 -3.1377e-06
1:76871194 T G 0.074578 2.4150e-05
1:76871902 C T 0.032097 -6.2185e-05
1:76878199 G A 0.074409 1.7894e-05
1:76883077 T C 0.388896 1.6073e-05
1:76883982 C T 0.103854 -2.4034e-05
1:76887541 A G 0.215852 -2.4029e-05
1:76899549 A C 0.023340 1.7213e-05
1:76901499 T C 1.587627 2.7998e-05
1:76901935 A G 0.649300 -1.1086e-06
1:76906133 T C 0.037897 9.5645e-05
1:76907638 A G 0.049748 -4.3763e-05
1:76916369 T C 0.112108 -6.2369e-05
1:76927674 T C 1.311375 -4.7053e-06
1:76929250 T C 0.068190 3.4955e-05
1:76932193 G A 0.113572 -6.6329e-06
1:76933000 A G 0.377903 3.7651e-05
1:76938616 A G 0.325750 2.9402e-05
1:76940156 T C 0.126214 -1.0793e-04
1:76940551 T C 0.032970 9.0070e-05
1:76946098 T C 0.263909 -3.6560e-05
1:76955071 T G 0.033116 7.2130e-05
1:76957469 C A 0.424158 1.7722e-05
1:76959958 G T 0.041776 5.6006e-05
1:76960922 C T 0.104374 2.8945e-05
1:76971928 T C 1.971142 1.1551e-05
1:76974211 C T 1.960532 -5.5851e-05
1:76974324 A G 1.071923 1.8489e-05
1:76975019 T C 1.141171 3.2377e-05
1:76975059 G T 1.368020 -1.8799e-06
1:76976522 A G 0.680550 1.1017e-04
1:76980215 G A 0.811802 8.0626e-05
1:76986244 G A 0.235142 -8.1495e-06
1:76986635 T C 0.060251 -2.7639e-05
1:76990105 C G 0.056463 -4.9813e-05
1:76992177 C A 0.255895 -6.4672e-05
1:76998066 A G 0.117980 2.0335e-05
1:77003340 A G 1.536620 2.1992e-06
1:77011016 C T 0.270111 -2.1246e-05
1:77012251 C T 1.810588 -8.6779e-06
1:77014674 A G 0.042380 4.0083e-04
1:77022790 A C 0.512835 6.9693e-06
1:77028371 T G 0.115458 5.3277e-05
1:77031687 G A 0.025762 1.3011e-05
1:77037153 T C 0.064951 5.7188e-05
1:77044678 A G 0.461338 6.1533e-05
1:77046997 T G 0.039322 8.6212e-05
1:77047752 G A 0.043626 2.0155e-05
1:77049914 A G 0.089219 5.8239e-05
1:77053383 T C 0.088392 1.5408e-05
1:77060579 C T 0.192921 -1.1780e-05
1:77072458 C T 0.288917 5.2283e-05
1:77074693 G T 0.039598 -2.5091e-05
1:77076474 T C 0.021597 2.3025e-05
1:77078848 C T 0.104822 1.4458e-05
1:77083334 G A 0.396809 9.9692e-06
1:77086541 G A 0.029153 3.6361e-05
1:77086599 G A 0.149022 -2.2656e-05
1:77087969 C A 0.119619 -2.9004e-05
1:77093180 A C 0.832100 -7.3127e-05
1:77101493 C G 0.077950 -5.5191e-05
1:77101650 C T 0.299180 -5.5086e-07
1:77103873 C T 0.084893 4.9460e-06
1:77107842 T G 0.541602 -1.3655e-04
1:77113454 G A 0.353985 -8.2886e-05
1:77119204 T C 0.049014 1.1657e-05
1:77124162 T C 1.697996 -5.5601e-05
1:77124408 A G 1.801457 -7.9727e-05
1:77125722 T C 0.050913 2.3032e-05
1:77130254 A G 0.207712 1.9553e-05
1:77138973 A G 0.068784 -2.0084e-05
1:77140699 G C 0.034918 1.4171e-04
1:77142242 C T 0.072052 -3.0971e-05
1:77146739 A G 0.094731 4.3840e-05
1:77154226 G A 0.445041 -6.2347e-07
1:77163690 G A 0.030643 9.9662e-05
1:77164651 A G 1.770788 3.1457e-05
1:77168371 G A 0.058735 -2.3258e-05
1:77169510 T C 0.065029 -9.3998e-06
1:77175886 T G 0.030903 -3.3970e-05
1:77177189 G A 1.488775 3.6818e-05
1:77177553 T C 0.082686 -2.9117e-05
1:77182610 T C 0.037063 5.8441e-06
1:77189445 G T 0.077625 9.2673e-05
1:77189754 C T 0.265009 4.9656e-06
1:77189882 C G 0.075749 4.5513e-05
1:77190350 C T 0.698632 -3.5067e-05
1:77210385 C T 1.131235 -6.1952e-06
1:77210481 G A 0.088057 1.1783e-04
1:77214332 C T 0.618588 -2.5090e-05
1:77214763 A C 0.036330 3.2353e-05
1:77217180 C T 0.139545 -1.0491e-04
1:77221362 G A 1.872935 -1.6017e-04
1:77222172 A G 0.121281 -5.7766e-05
1:77225990 G T 0.193742 -2.3438e-04
1:77228151 T G 0.058011 1.0975e-04
1:77240586 T G 0.346844 4.5972e-05
1:77240971 A G 0.029520 -3.8980e-05
1:77241314 A C 0.047531 -8.5129e-05
1:77253230 G A 0.032000 7.2643e-05
1:77253833 T C 1.250488 -1.3210e-05
1:77256336 A C 1.637385 9.6091e-06
1:77258412 T C 0.036508 -4.3889e-05
1:77263227 C T 0.815349 1.4558e-04
1:77263563 C T 0.801967 -2.9521e-05
1:77264597 A G 0.022759 -1.5799e-04
1:77265060 C T 0.798341 7.3889e-05
1:77280831 C T 0.167195 -1.1646e-05
1:77281676 C T 0.169305 9.0797e-05
1:77285513 A G 0.351093 -4.6368e-05
1:77289523 C T 0.048563 -1.1648e-04
1:77291849 T C 0.114984 -7.0168e-05
1:77291954 A C 0.126652 -4.4246e-05
1:77295109 G A 1.636752 -2.6267e-05
1:77297807 C T 0.042286 -2.0189e-04
1:77298983 A G 0.296594 7.6196e-05
1:77305885 G A 1.932680 7.1032e-05
1:77308302 T A 0.190597 3.9574e-05
1:77318003 A G 0.034733 -1.3596e-06
1:77322821 A G 0.045152 -1.5955e-05
1:77325208 T C 0.920336 -4.8929e-05
1:77326152 G A 0.308178 5.9660e-05
1:77328364 G C 0.795966 -5.1215e-05
1:77330292 A G 0.034129 1.7104e-05
1:77331308 C T 0.037417 5.3000e-05
1:77348936 A G 0.955306 2.4626e-05
1:77351118 A C 0.188465 -2.0793e-05
1:77359216 T G 0.072812 3.7774e-05
1:77369487 G T 0.040484 -6.8777e-06
1:77370617 G A 0.033688 -2.9597e-05
1:77370988 A T 0.025521 -1.0860e-04
1:77375671 C T 0.240001 1.8643e-05
1:77384558 C G 0.043302 -3.5772e-04
1:77384768 G A 0.924027 4.4673e-05
1:77384769 G A 0.215245 -3.1590e-05
1:77396156 G A 0.023918 -1.4234e-05
1:77398067 A G 1.170152 3.0062e-05
1:77398654 T C 0.055671 3.1917e-04
1:77407143 A G 0.054409 -4.6432e-05
1:77412583 A G 0.219400 5.7082e-05
1:77414005 A G 1.890790 -4.1184e-05
1:77415038 T G 0.021445 3.4608e-05
1:77421888 A G 0.205148 2.2203e-04
1:77422357 C T 0.914098 -4.2523e-05
1:77426934 C G 0.061809 -7.5878e-05
1:77456303 C T 0.898229 4.2363e-05
1:77457644 C A 1.524935 2.1084e-06
1:77458638 T C 0.041315 1.4060e-06
1:77474559 G A 0.255223 -6.7480e-06
1:77477215 G A 0.425223 -3.1100e-05
1:77483394 G A 0.021880 7.7878e-05
1:77487891 G A 0.530268 3.7189e-05
1:77490611 T C 0.073283 -2.1474e-04
1:77497564 C A 0.064130 -1.6825e-06
1:77499228 C T 0.043185 2.8357e-04
1:77503367 C G 0.020510 4.5870e-06
1:77515084 A G 0.079537 8.3444e-05
1:77519984 G A 0.052971 5.6011e-05
1:77520584 G A 0.108489 1.9207e-04
1:77524974 G C 0.048284 9.6748e-05
1:77527526 C T 0.095610 -2.2387e-06
1:77529367 A G 0.055087 -6.9591e-05
1:77531780 G A 0.601431 8.5838e-06
1:77533485 A G 0.058758 -6.5868e-05
1:77540171 T C 0.078414 -2.0209e-04
1:77541537 C T 0.235031 -3.1624e-05
1:77543953 A G 0.225706 6.0539e-06
1:77547233 T C 0.025875 -2.2752e-05
1:77549883 T C 0.049566 6.7633e-06
1:77558358 A G 0.370976 2.2048e-05
1:77559860 A G 1.904773 2.2934e-06
1:77566911 G A 0.089644 3.3705e-05
1:77571820 A G 0.149590 3.3574e-05
1:77579144 C T 0.070865 -9.6349e-05
1:77584366 T C 0.027930 3.0140e-05
1:77587219 C T 0.030221 1.3393e-04
1:77592466 T C 0.108197 1.0895e-04
1:77596243 C T 0.065061 7.3125e-05
1:77598102 C T 0.223136 8.0707e-05
1:77608544 G A 0.157955 3.7083e-05
1:77616412 A G 0.029653 3.6776e-05
1:77630419 C A 0.220247 -1.3554e-05
1:77665452 T C 0.036953 2.0547e-05
1:77671679 C T 0.862653 7.9910e-06
1:77685042 C T 0.158062 3.0261e-05
1:77689430 T C 0.299151 3.9980e-05
1:77695541 A G 0.283903 1.2225e-05
1:77695659 C G 1.325179 -6.1205e-05
1:77705365 A G 0.323244 2.0281e-05
1:77707391 G T 0.528671 7.7081e-06
1:77719007 C A 1.519408 -1.8110e-05
1:77728969 T C 0.113436 -1.7310e-05
1:77733685 T C 1.756429 -3.5364e-05
1:77733798 A G 0.246301 1.3872e-05
1:77738199 C G 0.099937 -1.2173e-05
1:77740106 C T 0.080293 4.5008e-05
1:77741794 G A 0.389354 -1.0116e-04
1:77748658 A G 0.044408 6.2004e-05
1:77749363 C G 0.638160 4.6387e-05
1:77758422 A G 0.245353 -5.1414e-05
1:77759578 G A 0.428975 -9.5020e-07
1:77759856 G T 0.046291 -2.1307e-05
1:77768124 T C 0.109547 -1.4678e-04
1:77768151 C T 0.041851 -2.1321e-05
1:77769384 T C 0.251465 1.7134e-05
1:77775014 A G 1.890339 1.3401e-04
1:77775233 G A 0.357406 6.8891e-06
1:77780681 C T 0.035736 -3.6934e-05
1:77800005 A C 0.093721 1.2160e-04
1:77803525 C G 0.156117 1.5442e-05
1:77814230 T C 0.104146 6.0528e-06
1:77816280 G C 0.049465 1.2322e-05
1:77825907 C G 0.088638 1.0111e-04
1:77826056 G A 0.614823 -3.7124e-05
1:77831799 G A 0.267538 -1.1282e-06
1:77839480 G T 0.459209 4.1598e-04
1:77841366 G C 0.333527 -5.7683e-05
1:77842207 C T 0.159487 -1.9225e-06
1:77843870 C T 0.083701 1.5964e-04
1:77847516 C T 0.336808 4.7392e-05
1:77850800 G A 0.364816 -2.0656e-05
1:77852332 C T 0.613246 -9.2535e-06
1:77854178 C G 0.062374 2.7780e-05
1:77867824 G C 0.139931 -9.0383e-05
1:77871502 T C 1.902653 -3.2044e-05
1:77876827 C T 0.027644 2.4641e-05
1:77880930 T C 0.377280 -2.9695e-05
1:77883412 T C 0.241396 -5.8234e-05
1:77884712 A G 0.073026 -5.5391e-06
1:77889384 A G 0.142635 -4.9876e-05
1:77895554 C T 1.071137 -2.5027e-05
1:77900448 C A 0.132982 1.5338e-05
1:77904435 G A 0.176215 -3.0064e-05
1:77906233 G A 0.253224 -1.4293e-05
1:77908161 T C 0.148328 6.0910e-05
1:77912719 C T 0.062981 1.0555e-06
1:77925439 G A 0.036031 -2.4516e-05
1:77932750 G A 0.522238 3.9325e-05
1:77941524 C T 0.914653 -3.2143e-05
1:77946053 A C 0.028462 -3.4695e-05
1:77947188 C T 0.183122 5.1540e-06
1:77951148 C T 0.048420 1.3137e-05
1:77954895 G A 0.026248 -4.4387e-05
1:77958105 G A 0.435830 -7.7024e-06
1:77964855 G A 0.384914 2.4656e-04
1:77979952 G A 0.041549 -5.0596e-05
1:77986516 A G 0.783044 -6.7039e-05
1:77988472 C T 0.288557 3.3490e-05
1:77989923 C T 0.888710 1.5726e-05
1:77998084 A G 0.036774 -3.6224e-05
1:77998285 T C 0.079411 -3.9216e-05
1:78013301 C T 1.506084 2.3144e-05
1:78025047 A G 1.605979 2.4844e-05
1:78032185 G A 0.043006 5.1635e-05
1:78046630 A G 0.190500 -5.4680e-05
1:78048032 T C 0.107551 2.2875e-05
1:78060505 T C 0.024768 -1.7069e-05
1:78064233 G A 0.028313 -5.5150e-06
1:78067000 T C 0.048793 -5.3452e-05
1:78073879 C T 0.053357 1.6092e-05
1:78092479 T C 0.823509 1.0266e-05
1:78098003 T A 0.051374 1.5950e-05
1:78098403 C T 0.025103 4.9902e-05
1:78171696 A C 0.063714 -8.2050e-06
1:78172428 A G 0.095078 -1.0425e-05
1:78172669 A G 0.153346 -1.7373e-05
1:78184325 G A 0.455126 -1.4752e-05
1:78205945 C T 0.065752 8.3177e-05
1:78214478 T G 0.174049 2.1140e-04
1:78266417 T C 0.546166 1.4771e-05
1:78286347 G A 0.025554 -2.7411e-05
1:78287451 G T 0.044486 -4.3281e-05
1:78295937 C A 0.022996 -3.9502e-05
1:78312788 G A 1.830731 -1.2947e-05
1:78329350 T A 0.081241 3.7734e-05
1:78366894 G A 1.818397 -1.1813e-05
1:78369300 G T 0.040978 1.1745e-05
1:78390161 A G 0.075908 4.0105e-05
1:78392446 A G 0.425434 -1.1249e-05
1:78402839 G A 0.077836 -1.2304e-04
1:78406701 T C 0.027599 -3.1472e-05
1:78416945 C T 0.036463 -9.5378e-05
1:78423052 T G 0.062753 1.4442e-04
1:78425022 C T 0.053172 1.2492e-05
1:78432091 G A 0.073549 -4.5810e-05
1:78433531 C T 0.147562 1.3034e-05
1:78437365 T A 0.117022 -5.1214e-05
1:78437904 A G 0.042279 -6.7089e-05
1:78442686 G C 0.159532 1.2197e-04
1:78450262 A G 0.032730 -3.2161e-05
1:78456355 G A 0.081971 2.7564e-05
1:78464911 T C 0.077100 5.7835e-06
1:78470506 T C 0.035807 -1.0813e-04
1:78483812 T C 0.130586 -2.9098e-05
1:78497528 G A 0.061221 5.3020e-06
1:78497532 T C 1.861880 -8.4624e-06
1:78511123 A G 0.064149 1.5082e-04
1:78514418 C T 0.023317 2.3016e-06
1:78517477 A C 0.084175 -1.3873e-05
1:78518710 T C 0.028705 9.2145e-05
1:78518939 G A 0.413642 5.3792e-06
1:78521582 G A 0.046443 -2.6659e-05
1:78522625 G C 0.255012 -7.8223e-05
1:78524475 G A 0.023577 2.3914e-05
1:78529684 G C 0.098392 -2.0046e-07
1:78540733 T C 1.221675 -1.4946e-05
1:78542414 G T 1.945708 3.4501e-05
1:78542831 C A 1.854110 -2.9157e-05
1:78581093 C T 0.429147 -3.3012e-05
1:78584920 G T 0.032088 6.3966e-05
1:78585086 C T 0.431941 -1.7240e-05
1:78586102 G A 0.062257 2.3240e-06
1:78600382 A G 0.044025 4.7846e-05
1:78601048 A G 0.053023 1.7705e-05
1:78604013 G T 0.068054 5.7061e-05
1:78606778 A G 0.020860 8.4254e-06
1:78616594 A G 0.448316 -6.0084e-05
1:78619798 A G 1.401220 1.7878e-05
1:78623626 T C 0.280926 2.3004e-04
1:78634998 G A 0.381003 -2.3105e-05
1:78638366 A G 0.049274 -4.6202e-05
1:78640222 A C 0.635340 -3.9090e-05
1:78641967 A G 0.371129 -6.6847e-05
1:78643610 A C 0.211451 -8.8700e-06
1:78666233 A G 0.065334 8.9547e-05
1:78679178 G A 0.064873 3.5243e-05
1:78698823 G T 0.052636 -2.9947e-06
1:78701527 A G 0.399581 -1.2743e-05
1:78704314 T G 0.098502 3.1177e-06
1:78708393 C T 0.193362 -1.3784e-04
1:78712014 G A 0.025450 -2.9345e-05
1:78714497 T C 1.617832 2.5278e-05
1:78714535 T C 0.084513 -7.9055e-07
1:78720344 A G 0.104341 -2.3917e-06
1:78741018 T C 0.040621 1.7097e-05
1:78745010 A G 0.046716 -3.3832e-05
1:78745926 A G 0.485824 -4.8984e-05
1:78747486 C A 0.718739 -1.2846e-05
1:78749908 A C 1.173719 5.6906e-05
1:78751655 C G 0.254405 -5.2499e-05
1:78762580 T C 0.039566 -1.9916e-05
1:78767716 G A 0.062757 -5.0480e-06
1:78768415 C T 0.021406 -1.5525e-05
1:78774078 G A 0.551684 4.6674e-05
1:78775182 A G 0.255525 -2.8664e-05
1:78787069 T C 0.170555 -2.1672e-04
1:78788656 T G 0.101563 -2.3104e-06
1:78795266 G T 0.359740 -1.2945e-05
1:78799291 A G 1.874555 -2.0861e-06
1:78815902 C T 0.076739 3.6687e-05
1:78821946 G A 0.804547 1.6626e-04
1:78833004 G A 0.031519 -2.2636e-06
1:78842265 T C 0.106636 -2.5916e-05
1:78844710 T C 0.286227 6.6938e-05
1:78846830 A G 0.117155 -4.5438e-05
1:78854316 T A 0.037910 -1.5189e-05
1:78865249 C T 0.253792 4.2577e-05
1:78868658 T C 1.416125 -6.1246e-05
1:78873067 G T 0.027826 2.3938e-06
1:78882118 C T 0.125172 -2.9705e-05
1:78892701 G C 0.318655 -8.0709e-05
1:78935044 C T 0.759211 1.9060e-05
1:78935915 C T 0.031851 -1.4947e-05
1:78937828 C T 1.237385 2.0203e-05
1:78947911 A G 0.054665 1.5306e-05
1:78956432 C T 1.434678 -2.9062e-05
1:78959934 C T 0.075363 -7.0321e-06
1:78963305 C A 0.500209 5.2136e-05
1:78964821 G A 1.455798 -2.6625e-05
1:78965029 G A 0.192710 8.2660e-06
1:78986954 A G 0.116811 -4.3911e-06
1:78988956 C T 0.029942 -1.4837e-05
1:78989850 C A 1.664513 9.1464e-06
1:78993841 A G 0.599598 1.1000e-04
1:78998638 G A 0.058417 -2.2477e-05
1:78999796 C T 0.168162 1.3509e-04
1:78999934 C A 0.109671 -1.7166e-05
1:79004474 T C 0.370766 5.9595e-05
1:79010259 A G 0.049770 -5.1895e-05
1:79019357 C T 1.323507 3.8980e-05
1:79032972 G A 0.025090 8.4709e-07
1:79035378 C T 0.022506 3.8619e-05
1:79038317 C T 0.057304 3.9774e-05
1:79051869 T C 1.461471 -1.9505e-04
1:79053326 A G 0.030702 4.8575e-06
1:79057195 T C 0.038099 1.5717e-07
1:79058908 G A 0.149532 1.0990e-04
1:79080036 C T 1.860076 8.4194e-05
1:79093910 A G 0.050507 1.0702e-05
1:79095526 A G 0.146267 -1.0331e-04
1:79095581 C T 0.472997 2.5077e-05
1:79102726 T C 0.123569 -1.9609e-04
1:79107140 T G 0.030257 8.1250e-05
1:79107372 A G 0.024035 3.0297e-05
1:79107422 G A 0.048615 2.0935e-04
1:79109615 C T 1.790853 6.5376e-05
1:79110447 T C 0.032711 2.8983e-05
1:79111142 C A 0.201272 4.7708e-05
1:79115905 C T 0.159266 8.0040e-05
1:79117713 G A 0.357588 -1.0696e-05
1:79119233 A G 0.137743 -2.9720e-05
1:79122794 T C 0.040906 6.8695e-06
1:79139044 C T 0.083000 -3.5043e-05
1:79142276 C T 0.051958 -2.7353e-04
1:79144810 T C 0.155050 1.2205e-04
1:79154051 T C 0.070066 4.3344e-05
1:79156780 C T 0.077862 5.2392e-06
1:79167536 A G 1.127055 2.7504e-07
1:79180346 C T 0.626810 -4.3163e-05
1:79182561 A G 1.641958 -1.3132e-05
1:79187274 C T 0.063990 -1.3035e-05
1:79197219 G C 0.237716 -3.3782e-05
1:79197624 T C 0.740794 1.3559e-04
1:79206877 T G 1.043941 5.0606e-05
1:79208519 A G 0.634447 -2.9566e-05
1:79209403 T G 1.677713 2.6140e-05
1:79212994 T C 0.091634 3.4782e-05
1:79217533 T C 0.042880 9.9936e-06
1:79219113 G A 0.239952 -4.6952e-05
1:79233493 T C 1.697428 3.2041e-05
1:79238015 C T 0.650059 9.9306e-05
1:79240882 A C 0.020763 4.6978e-05
1:79241577 A G 0.695484 6.2473e-05
1:79248723 G A 0.052669 6.3005e-05
1:79249325 T C 0.071627 -1.1251e-05
1:79249508 A G 0.251367 -9.5319e-05
1:79254762 G C 0.706035 8.1630e-05
1:79256105 T C 1.574810 9.8507e-06
1:79261383 G A 0.668482 4.3200e-05
1:79262159 A G 0.050858 1.9699e-05
1:79265261 T C 1.091884 -1.3427e-05
1:79273945 A G 0.484344 -1.1652e-05
1:79282300 T G 0.222269 -1.4454e-05
1:79296356 A G 0.029153 1.6575e-05
1:79309382 A G 0.041010 1.6714e-05
1:79309432 G A 0.089339 2.1873e-05
1:79322378 A G 0.243006 7.6947e-05
1:79326366 C T 1.344173 1.3461e-06
1:79347130 T C 0.536490 -2.2298e-06
1:79348261 G A 0.105454 -3.9966e-06
1:79352725 C T 0.043951 9.1155e-05
1:79357360 C G 0.596115 -4.0452e-05
1:79358827 T G 0.081183 -2.8409e-05
1:79360874 A C 0.108272 3.9817e-05
1:79371426 T C 0.079073 -7.7140e-05
1:79392756 A C 1.281384 2.5244e-05
1:79407268 T C 0.046349 4.6168e-06
1:79414942 G A 0.160947 1.7260e-07
1:79415731 G A 0.060582 -1.2603e-04
1:79419439 C T 0.377526 -3.4981e-07
1:79446807 G A 0.026291 1.7613e-05
1:79455269 T C 0.070163 1.8138e-05
1:79455406 C T 0.027014 7.0007e-05
1:79460634 G C 0.840458 1.7622e-05
1:79464773 C G 0.049163 3.2523e-06
1:79467975 A G 0.081244 -2.7210e-05
1:79471796 G A 0.951382 4.0162e-06
1:79474645 A G 0.060692 -2.7283e-05
1:79476307 C A 1.546887 -1.0545e-05
1:79484397 A C 0.595703 -1.5279e-05
1:79484716 T C 1.834463 -1.1941e-05
1:79486954 T C 0.047096 -4.0779e-05
1:79488945 C A 0.077463 1.5331e-05
1:79492087 C T 0.153391 -7.6894e-06
1:79493936 C T 0.286876 2.0832e-05
1:79495723 A G 1.043428 3.9792e-05
1:79504061 C G 0.437414 9.4398e-07
1:79522907 G A 0.114276 3.5830e-05
1:79525689 C A 0.028621 8.7457e-05
1:79529055 A C 0.042983 2.8490e-05
1:79536818 A G 0.054639 1.2140e-04
1:79541190 A G 0.676181 -7.8298e-06
1:79552777 G A 0.511011 -3.2757e-05
1:79554134 C T 0.047898 -3.1870e-05
1:79557804 T C 0.346166 3.9093e-05
1:79568532 A G 0.064769 -1.5789e-04
1:79569509 T C 1.914186 7.1334e-05
1:79569639 A G 0.105253 -2.8887e-05
1:79570555 T G 0.617585 -5.0676e-06
1:79572339 C T 0.133816 1.0182e-04
1:79573967 G A 0.037901 -1.4383e-05
1:79581567 C T 0.243746 1.8476e-05
1:79582607 C T 1.314023 -3.2535e-05
1:79582937 T C 1.468914 1.3125e-04
1:79583030 T G 0.422724 -3.9623e-05
1:79583771 T G 0.070391 2.5916e-05
1:79591064 A G 0.082439 1.0857e-04
1:79594216 T C 0.240419 9.9402e-07
1:79594565 A G 0.243029 -7.9110e-05
1:79596124 A G 0.054827 3.5190e-05
1:79597600 A G 1.424132 -1.9513e-05
1:79616733 A G 0.073948 1.0801e-04
1:79632995 A C 0.054902 3.0409e-05
1:79638962 C T 0.059845 3.4160e-05
1:79648247 T A 0.222366 9.1167e-07
1:79649761 A G 0.031208 7.8410e-06
1:79653433 A C 0.122099 7.7555e-05
1:79655102 C A 0.120378 1.5233e-05
1:79655264 T G 1.624697 6.3057e-04
1:79660928 G A 0.045963 -1.0024e-05
1:79670943 C A 0.091384 -3.5758e-05
1:79674961 G T 0.072445 1.7550e-04
1:79683041 T G 0.443857 -2.5944e-05
1:79694017 T C 0.088187 5.3187e-05
1:79701296 C T 0.143264 1.5568e-04
1:79714938 G A 0.553589 -4.0723e-05
1:79715239 G A 0.027534 8.5091e-06
1:79715648 A G 0.501962 9.0971e-05
1:79724757 A G 0.047622 -9.2898e-05
1:79728598 T C 0.423895 4.2742e-06
1:79737167 A G 0.607131 1.0064e-04
1:79737283 C T 0.720901 6.3947e-05
1:79745171 T C 0.103874 -3.5154e-05
1:79745219 G T 0.045613 -3.3535e-05
1:79758127 T C 0.144429 3.7812e-05
1:79759457 T C 0.373411 -2.1187e-05
1:79775411 T C 0.962895 6.1157e-05
1:79799912 T C 0.982359 3.7217e-05
1:79802058 T C 0.055434 3.2162e-06
1:79813493 T C 0.063029 -5.5151e-05
1:79817509 T C 0.057304 1.1663e-04
1:79827150 G A 0.050546 -7.7190e-05
1:79844443 G C 1.328038 -1.3607e-04
1:79848558 A G 0.891095 -1.2581e-04
1:79852569 T G 0.034009 -4.1300e-05
1:79856314 G A 0.028903 9.3070e-06
1:79864603 T C 0.038758 -3.7207e-05
1:79889995 T C 0.765306 -3.1024e-05
1:79894284 C T 0.077311 -6.8265e-05
1:79904994 C T 0.070540 8.7853e-05
1:79905296 G A 1.902014 1.0303e-05
1:79930234 A G 0.068651 -9.4274e-05
1:79936480 G A 0.047135 -8.8939e-05
1:79960085 A G 0.474691 -1.3705e-06
1:79960198 G T 0.887269 -4.8650e-05
1:79961748 T C 0.795871 -2.7239e-05
1:79969578 C T 0.024025 1.7027e-05
1:79976666 C T 0.057998 -7.3969e-05
1:79990938 A G 0.077733 2.4589e-05
1:79999331 C T 0.799166 -3.9444e-05
1:80015469 T C 0.277093 -3.8192e-05
1:80016577 T G 0.056486 -2.4689e-05
1:80021814 A G 0.109755 5.2543e-05
1:80054490 G T 0.033639 -3.1146e-05
1:80055408 T G 1.230387 -1.1627e-05
1:80069451 A G 0.385430 2.6883e-05
1:80072451 A C 0.368542 5.0435e-05
1:80080074 A G 0.023376 6.1295e-06
1:80101805 G A 1.707155 1.1959e-04
1:80123694 T C 0.031542 6.7704e-06
1:80124513 G A 0.871559 -1.5156e-05
1:80126241 A G 1.838676 1.0360e-04
1:80127217 T C 0.089833 1.4859e-04
1:80128274 G T 0.026106 4.1912e-05
1:80134123 T C 0.374410 4.9125e-05
1:80161173 C T 0.037368 1.6032e-05
1:80171404 A G 0.314698 -4.1644e-05
1:80175409 T C 0.039244 8.4126e-05
1:80192205 C G 0.140330 1.0591e-05
1:80192323 T G 0.238112 -6.3905e-05
1:80203708 G A 1.864246 -7.6286e-05
1:80207601 A C 1.891261 -9.8693e-05
1:80216482 A G 0.033363 -1.1339e-05
1:80218002 C T 1.929869 -3.8786e-05
1:80227210 G A 0.303205 -3.8012e-05
1:80236338 G A 1.938876 -4.1256e-05
1:80238120 A G 0.041046 -7.4931e-06
1:80242510 C T 1.956322 -5.3868e-05
1:80243001 G A 1.017164 3.1769e-05
1:80249186 A C 0.386543 -6.8085e-05
1:80251792 G A 0.040257 1.2095e-05
1:80265435 T G 0.097181 9.7945e-05
1:80267534 G A 0.065642 2.0400e-05
1:80305102 C T 1.894844 -4.4180e-05
1:80306108 A G 1.060855 4.0739e-07
1:80307664 T G 0.873322 3.5012e-05
1:80311033 A G 0.063584 -4.9911e-05
1:80313132 A G 0.038050 7.8667e-05
1:80318318 G A 0.129876 5.2231e-05
1:80326164 T C 0.261186 3.2550e-06
1:80329280 C T 1.265220 -1.4158e-05
1:80361955 T G 0.811149 -2.2198e-05
1:80363596 A G 1.933988 -1.0604e-04
1:80365362 T C 0.139915 5.1910e-05
1:80365996 C G 0.130002 2.9882e-05
1:80369289 T C 1.779545 -1.2278e-04
1:80379220 C T 0.329421 8.8302e-07
1:80383847 G T 0.070871 -1.9486e-05
1:80388093 G A 0.037427 1.2776e-05
1:80431917 T C 0.071799 3.5073e-05
1:80431990 T C 0.143504 1.9031e-05
1:80434629 A G 0.027199 -2.1410e-05
1:80436117 G A 0.043818 4.8572e-07
1:80442371 C T 0.028679 -8.0596e-06
1:80446179 C A 0.031825 1.6689e-04
1:80446212 T G 1.940414 -6.3622e-05
1:80447647 A C 0.854912 -4.9456e-05
1:80457915 A G 0.107269 -2.7253e-05
1:80477880 C T 0.524757 1.3089e-04
1:80487023 A G 0.055574 -3.6174e-06
1:80493307 A C 0.066557 4.3222e-05
1:80493459 C T 0.159629 6.1849e-05
1:80498565 T C 0.025680 -6.9973e-06
1:80514986 T G 0.167396 1.1740e-05
1:80515271 A C 0.041935 1.6987e-05
1:80517224 G A 1.144757 -4.8674e-05
1:80518296 A G 0.054470 2.5210e-04
1:80520716 T C 0.174112 -2.4884e-05
1:80532438 T G 1.608017 -5.2942e-05
1:80532902 C T 0.057447 3.5107e-04
1:80544949 A G 0.051536 -1.4105e-05
1:80558382 G A 0.124166 9.5528e-05
1:80564668 G A 0.164388 4.9970e-05
1:80565447 C T 1.409555 -7.3397e-05
1:80586791 T C 0.381184 3.3091e-06
1:80588364 T C 1.217774 -5.9941e-05
1:80604641 G A 0.064363 1.8828e-05
1:80609067 A G 1.563725 -3.8891e-05
1:80620818 A G 0.069368 1.6835e-05
1:80624369 T C 0.027459 -3.6251e-06
1:80625330 C G 0.135922 2.2223e-06
1:80634467 G A 0.272536 3.0617e-05
1:80638240 G A 0.040367 8.3659e-05
1:80647387 G A 0.035067 6.6230e-05
1:80647491 A G 0.025502 -1.3270e-05
1:80656282 G A 0.024778 2.2640e-05
1:80657297 G A 0.765254 4.1814e-05
1:80657731 T C 0.056927 -2.4566e-05
1:80662898 G A 0.408994 3.1507e-05
1:80675529 C A 0.905042 7.0928e-05
1:80686837 T C 0.047570 -8.2922e-05
1:80688096 G A 0.063396 4.2116e-05
1:80688450 T C 0.104698 4.0421e-05
1:80702046 T G 1.972778 -1.5697e-04
1:80710916 A G 0.456126 7.2804e-05
1:80714542 T G 1.030335 -5.5968e-05
1:80733417 A G 0.054532 1.3890e-05
1:80734087 A G 0.194161 -8.5262e-05
1:80738211 T C 0.146007 3.9228e-04
1:80738785 A G 0.061121 -5.8897e-05
1:80741507 C T 0.176650 -1.3284e-04
1:80750996 G A 0.053006 4.2640e-05
1:80761021 C A 0.055678 -8.8731e-05
1:80763755 T C 0.126341 -3.8812e-05
1:80768336 A G 1.245596 -6.6362e-05
1:80768813 T C 0.221662 6.1473e-06
1:80771657 G T 0.070131 -4.3657e-05
1:80782665 C T 0.435505 2.4225e-05
1:80784020 A G 0.042880 -6.2224e-06
1:80785235 C T 0.080508 -1.4490e-05
1:80785288 A G 0.059852 -3.2702e-05
1:80790934 T A 0.150148 -3.4061e-06
1:80792589 A G 0.020990 4.5836e-05
1:80797910 C T 0.607890 1.0521e-04
1:80799190 A G 0.602804 9.2817e-05
1:80812675 C A 0.062487 -1.5119e-04
1:80816962 G A 0.204794 -1.1570e-05
1:80820420 T C 0.102725 -2.7822e-05
1:80828455 C T 0.024210 -7.9765e-05
1:80831863 A G 0.102861 -2.0352e-05
1:80841482 G A 0.153706 -2.2007e-06
1:80848329 C T 0.503085 1.1534e-04
1:80848365 C T 0.781100 4.9220e-05
1:80857894 C G 0.759032 4.2015e-05
1:80866556 G A 0.072351 -2.2856e-05
1:80866591 G A 0.030345 -1.5604e-05
1:80870174 C G 0.159022 -1.7958e-05
1:80876827 C T 0.040400 6.9670e-05
1:80877080 G A 1.699632 3.1544e-06
1:80879747 A C 0.040802 5.2137e-05
1:80881626 C A 0.985401 -2.0104e-05
1:80890163 G A 0.406157 -1.6776e-05
1:80894601 G T 0.053321 -1.9880e-05
1:80908470 G A 0.035836 -2.5097e-05
1:80912432 T C 1.805995 9.1972e-06
1:80918973 A G 0.124036 -2.4307e-05
1:80926312 C T 0.186576 -3.4871e-05
1:80929774 C T 0.073013 -6.7778e-06
1:80931508 T C 0.021140 -3.4587e-05
1:80932599 T C 0.022117 1.3971e-05
1:80933641 T C 0.047453 -3.9311e-05
1:80935966 C T 0.068171 -1.8012e-05
1:80936973 C T 0.665019 -2.6187e-05
1:80943436 C A 0.050254 -1.7682e-06
1:80946843 C T 0.296418 -3.0939e-05
1:80951861 T C 1.832951 3.4956e-06
1:80953685 G T 0.059157 -9.2157e-05
1:80962020 C T 1.822130 2.7665e-05
1:80964490 G A 0.067369 -3.0862e-05
1:80970793 C T 0.047096 -8.9398e-06
1:80970978 A G 1.362645 2.0439e-05
1:80974250 A G 0.131395 -3.0383e-05
1:80977453 C T 0.764115 -2.4874e-05
1:80984855 G A 0.593301 -1.8062e-05
1:81002495 T C 0.139473 1.9254e-05
1:81004134 T C 0.088739 3.4583e-05
1:81005709 G A 0.267986 1.4490e-05
1:81015194 A C 0.064363 3.1678e-05
1:81015861 C G 0.026602 5.3104e-05
1:81017402 C T 0.023126 3.7320e-05
1:81017781 A G 0.158665 3.3059e-05
1:81018552 T G 0.052429 -2.2635e-05
1:81019150 A G 0.051056 1.5030e-05
1:81024440 C T 0.056022 8.0155e-05
1:81028845 C T 0.035505 3.2073e-06
1:81033116 C T 0.107989 -3.8650e-05
1:81034947 C T 0.037625 1.3744e-05
1:81039056 A G 0.978218 -1.6253e-05
1:81053002 G A 0.042211 5.2407e-06
1:81053465 A G 0.272338 -2.4989e-05
1:81053664 C T 0.157068 -9.4968e-06
1:81056881 A C 0.042497 1.0172e-05
1:81059213 T C 0.037634 2.9551e-05
1:81078353 T C 0.416992 -4.5895e-06
1:81082493 C T 0.039686 -4.6070e-05
1:81085347 C A 0.447057 1.5090e-05
1:81102777 G T 0.050744 8.7726e-05
1:81103639 T C 0.043224 -6.1833e-05
1:81114990 T G 0.061166 -2.6636e-05
1:81117731 G A 0.214009 4.2475e-05
1:81120036 A G 1.469858 -8.3855e-06
1:81127174 T C 0.066561 2.3836e-05
1:81134925 C T 0.227258 -1.1955e-04
1:81141107 C G 0.030082 -4.6469e-05
1:81142718 A C 0.130233 -4.3932e-05
1:81146298 C T 0.162112 4.1514e-05
1:81146974 G A 0.316373 -6.4410e-05
1:81154232 T C 0.087561 -3.8173e-06
1:81155217 A G 0.058459 3.7041e-05
1:81159163 T C 1.542816 -4.2151e-06
1:81162142 G A 0.028741 -5.2186e-05
1:81164277 G A 0.024541 4.9120e-05
1:81173993 T G 0.182272 2.7194e-07
1:81179959 G T 0.835197 -2.4739e-05
1:81186666 G T 0.138412 9.6153e-06
1:81188002 C T 0.208049 3.5890e-05
1:81188846 G A 0.413162 -2.9731e-05
1:81193841 G A 0.192097 -1.4762e-05
1:81208477 C T 1.124763 -3.6216e-05
1:81209812 T C 0.056388 -7.1656e-05
1:81210893 G A 0.032743 5.8831e-05
1:81214675 C T 0.919833 -4.7339e-05
1:81222422 G A 0.690063 -4.2225e-05
1:81232434 T G 0.331554 -1.5451e-05
1:81234587 C T 0.026469 -1.7703e-05
1:81245825 C T 1.272455 -9.5302e-05
1:81246150 C T 0.337230 -4.2310e-05
1:81258943 T C 0.980928 -2.9468e-05
1:81273383 G A 0.075129 -3.2038e-06
1:81278892 T C 0.053990 -3.9955e-05
1:81280310 C T 0.257765 1.1971e-05
1:81282173 T C 0.259855 -4.8626e-05
1:81290365 T C 0.508230 -1.4607e-05
1:81293433 G A 0.215567 4.5002e-05
1:81303674 G T 0.809786 -1.1833e-05
1:81303990 T C 0.030228 -3.5255e-05
1:81305787 G A 0.041026 -9.3611e-05
1:81315999 T C 0.051500 2.3766e-05
1:81320647 T G 0.497165 9.6350e-06
1:81324827 C A 1.476992 6.0564e-06
1:81325520 G A 0.020228 -2.9983e-05
1:81331056 T C 0.027819 1.9511e-05
1:81334027 A G 0.150557 -1.4064e-04
1:81335692 G A 0.106259 4.6299e-05
1:81337634 T C 0.239592 1.1297e-04
1:81341097 G A 1.195683 6.0915e-05
1:81341758 C T 0.714354 1.8334e-05
1:81342137 A C 0.033460 -3.7955e-05
1:81349597 C T 0.638978 6.6228e-05
1:81354844 A G 0.119814 -4.0377e-06
1:81355501 C T 0.412486 -2.7576e-05
1:81355884 C T 1.681598 -4.8265e-06
1:81356270 G A 0.338840 5.4989e-05
1:81356569 G A 0.062179 4.1808e-05
1:81359010 A G 0.135643 -3.8005e-05
1:81359115 G A 0.313666 4.0754e-05
1:81364676 T G 0.032834 -1.3105e-05
1:81366100 T G 0.107464 -1.6454e-05
1:81371889 C T 0.156212 4.4026e-05
1:81377369 C T 0.212607 -3.4050e-05
1:81379504 A G 1.260176 -1.9651e-05
1:81392524 G C 0.050939 -1.3413e-04
1:81392951 G T 1.477411 1.8717e-05
1:81401878 A G 0.318726 1.7773e-06
1:81402809 T G 1.477632 1.7484e-05
1:81427678 C A 1.200685 -2.8452e-05
1:81435916 A G 0.069050 -1.6430e-04
1:81439106 C T 1.513027 4.6248e-05
1:81442516 A G 0.026810 -3.8292e-05
1:81444580 G A 0.514117 1.0267e-05
1:81446039 A G 0.350402 7.6428e-05
1:81452973 T C 0.226755 1.4880e-05
1:81455918 C T 0.050267 5.4060e-05
1:81457639 T C 0.993496 1.4421e-05
1:81459610 C T 0.220396 5.0636e-05
1:81461297 T C 0.025934 -2.4952e-05
1:81462448 T C 0.155270 -1.0282e-05
1:81466233 G A 0.953190 1.0346e-05
1:81467586 T C 1.404745 -3.3394e-05
1:81467865 C G 0.341106 -4.1631e-05
1:81471816 T G 0.054607 -4.1006e-05
1:81472317 A G 0.043827 8.5157e-05
1:81474889 C T 0.314604 -2.6661e-05
1:81482945 C T 0.186257 1.0938e-05
1:81487430 C T 0.148513 -9.1547e-06
1:81487975 G A 0.741869 3.0772e-05
1:81489207 G A 1.882111 4.7420e-05
1:81491004 C T 1.074782 1.3937e-05
1:81500235 T C 0.029368 -4.9219e-05
1:81505437 T C 1.213869 4.7401e-05
1:81512459 A G 0.197186 3.8265e-06
1:81514508 G A 0.045230 1.2451e-06
1:81514784 T C 1.903987 -4.3513e-05
1:81515509 G T 1.119492 2.8292e-05
1:81517160 C T 0.066580 -3.1253e-05
1:81534528 T C 0.094692 8.8261e-05
1:81537171 C T 0.312144 7.1377e-05
1:81538326 T G 1.929093 -1.0459e-07
1:81542344 C G 0.022701 8.2799e-05
1:81546897 C A 0.083030 -4.7747e-05
1:81547611 C T 0.309586 9.3504e-05
1:81547822 T G 0.075629 4.9550e-05
1:81561069 G T 0.037109 1.6026e-05
1:81563249 G A 0.912712 -1.6169e-05
1:81581151 T C 0.100427 5.4631e-06
1:81586224 T C 0.046142 -1.2855e-04
1:81593311 C T 0.036719 -3.6665e-06
1:81598850 C T 0.762314 -8.3729e-05
1:81603200 G A 0.055561 -5.4524e-05
1:81607505 T C 0.321557 2.1044e-04
1:81622462 C T 0.832389 2.0077e-04
1:81623138 C A 0.023262 1.3408e-04
1:81624494 A G 0.068171 -9.1882e-06
1:81633982 A G 0.061630 -2.3959e-05
1:81637803 T C 0.328567 -7.8531e-06
1:81641412 A G 0.106526 9.3599e-05
1:81653934 T C 0.078450 -4.7149e-06
1:81656935 A G 1.914715 -4.4903e-05
1:81658267 G A 1.498074 -2.6038e-05
1:81661538 G A 1.505662 -3.2288e-05
1:81665744 G C 0.073442 -1.1752e-05
1:81666041 C T 1.291339 -1.5453e-04
1:81679651 C T 0.090410 -1.4059e-05
1:81691336 A G 0.094799 3.3498e-05
1:81694734 T C 0.053574 9.4914e-05
1:81696455 C G 0.970824 6.4617e-05
1:81699416 A G 0.031915 -1.1837e-05
1:81709304 T G 0.917042 9.8562e-05
1:81717050 T C 0.128925 -1.2432e-05
1:81723771 G A 0.110145 -2.3070e-05
1:81727751 T G 0.611295 -2.3929e-05
1:81728929 C G 0.060550 -6.5554e-05
1:81729371 C T 0.097561 -4.8184e-05
1:81739394 T C 1.265545 1.2609e-05
1:81747715 G A 0.093478 5.0320e-05
1:81752992 A G 0.033233 -2.7572e-06
1:81758006 G A 1.577033 3.5008e-05
1:81759170 A G 0.488914 -2.2894e-05
1:81759831 C T 0.478641 3.7532e-05
1:81761370 G T 0.023477 5.5668e-05
1:81761519 G T 0.114961 5.3721e-05
1:81763161 T C 0.089920 -6.2286e-07
1:81764940 G A 0.033009 1.0464e-04
1:81766989 T G 0.721651 1.5754e-05
1:81767640 G A 0.031104 -9.7138e-05
1:81768971 C T 0.125474 7.2759e-05
1:81770151 T C 0.194729 5.9950e-05
1:81775848 T C 0.103854 -7.5136e-05
1:81780409 C T 0.584625 4.7919e-05
1:81785934 T C 0.069193 -3.9884e-06
1:81789404 C T 0.078476 -1.5822e-04
1:81793914 T C 0.020607 1.1760e-05
1:81798894 C T 1.475386 1.2142e-05
1:81804154 G A 0.424781 -6.4943e-05
1:81804277 A G 0.176429 -8.0741e-05
1:81813838 G A 0.182616 -4.6395e-05
1:81817246 T C 1.841241 5.9266e-05
1:81818529 A G 0.138512 7.8550e-05
1:81825100 T C 0.305555 -8.2532e-05
1:81831933 A G 0.106087 -1.8242e-05
1:81832235 C T 1.218137 2.3352e-05
1:81837522 T G 0.080982 -2.5824e-06
1:81843051 A G 0.062718 -2.0668e-04
1:81843506 C T 1.146753 -6.3975e-06
1:81846350 G A 0.783969 2.3550e-05
1:81848670 T C 0.026333 1.1827e-05
1:81854498 T C 0.186783 4.3343e-05
1:81858341 T G 0.900609 1.6031e-05
1:81864196 A G 0.027910 2.6164e-05
1:81864455 T C 1.385560 8.9512e-06
1:81866151 G A 0.510719 1.6174e-05
1:81868353 G T 0.099083 1.4185e-05
1:81868639 A T 0.988059 -3.4497e-05
1:81872875 A G 1.979841 2.6047e-05
1:81874608 T G 0.141255 1.8932e-06
1:81879172 T C 0.781165 2.2121e-05
1:81879432 G A 0.140431 -5.3355e-05
1:81880189 G A 0.342790 2.3204e-05
1:81881097 C T 0.390337 5.9756e-05
1:81885380 C T 0.619533 -7.5706e-06
1:81886545 G A 0.038024 -6.5134e-05
1:81886736 A G 0.032876 3.8763e-06
1:81887292 C T 1.048774 -4.0067e-06
1:81895930 C T 0.022996 -4.4907e-05
1:81897388 G A 0.535497 1.8531e-05
1:81902655 A G 0.029858 2.3920e-05
1:81910596 G A 0.198942 -1.9149e-05
1:81910688 C T 0.022600 -3.1952e-05
1:81920758 C T 1.183619 2.0924e-05
1:81921812 A G 0.039881 -6.7773e-05
1:81927370 T C 0.030195 1.8789e-05
1:81929249 A T 0.059452 -2.1190e-04
1:81929749 A G 0.121456 -8.3184e-05
1:81929838 T C 1.821409 4.3185e-05
1:81935036 T C 0.028926 9.5981e-06
1:81936773 T G 0.089953 -5.9419e-05
1:81942626 A G 0.086545 -3.0069e-05
1:81942964 C T 1.465866 8.2733e-06
1:81943332 C T 0.065246 7.6394e-06
1:81943906 G A 0.083477 1.9466e-06
1:81948746 A G 0.027521 -6.0685e-06
1:81950151 G A 0.290897 2.6027e-05
1:81953594 T A 0.099099 1.9534e-05
1:81955686 G T 0.124410 -3.5858e-05
1:81961247 G A 0.414642 3.7595e-05
1:81966926 G T 0.271598 -1.9660e-06
1:81967072 G A 0.027079 2.1339e-04
1:81972048 G A 0.067989 2.0131e-07
1:81977570 A G 0.094510 1.4416e-05
1:81980965 C T 0.433360 3.9977e-05
1:81982249 C T 0.052283 1.1568e-04
1:81987444 T G 0.135916 -1.2746e-04
1:81989179 C A 0.032951 -3.3066e-05
1:81990762 C T 0.031429 6.1444e-05
1:81991357 G A 0.076606 -8.1603e-05
1:81991684 A C 0.043448 -2.9297e-05
1:81992020 A G 0.330327 -1.6005e-05
1:81994026 A G 1.192940 1.3674e-05
1:81995870 A G 1.336766 7.9989e-06
1:82005946 C T 0.025755 6.4400e-06
1:82006068 T C 0.092027 -6.8471e-06
1:82006149 A G 0.045613 1.2679e-04
1:82006653 T C 0.674230 1.2152e-05
1:82010589 G A 0.061150 -6.4989e-05
1:82021354 G A 0.300083 -4.5572e-05
1:82023830 C G 0.224522 -5.9536e-05
1:82026947 A G 0.078628 2.6942e-05
1:82028734 G A 0.054181 3.8684e-05
1:82029505 A G 0.223227 1.3724e-06
1:82030985 T C 0.028650 -1.8965e-05
1:82032848 C T 0.169905 4.4597e-06
1:82038499 G A 0.078573 4.3262e-05
1:82045240 A G 0.042247 5.1393e-05
1:82050542 C G 0.036781 -8.8728e-05
1:82055961 T C 1.019367 5.2359e-05
1:82056263 A G 1.398832 9.6894e-05
1:82064252 G C 0.102089 -3.4183e-05
1:82069578 G A 0.047398 -1.1689e-05
1:82075444 C T 1.634454 1.4953e-04
1:82078806 C A 0.232211 1.8836e-05
1:82087348 A G 0.087723 6.3989e-05
1:82087412 T C 0.672932 1.2450e-05
1:82092570 T C 0.721232 4.7717e-05
1:82092861 G A 0.366319 9.0079e-06
1:82100093 A G 0.024379 1.7411e-05
1:82103790 A G 0.043259 -2.6498e-05
1:82106532 G A 0.071656 8.9814e-06
1:82111515 T C 0.106081 2.5183e-05
1:82117395 G A 0.185784 2.6951e-05
1:82119970 C T 0.030951 -2.3259e-07
1:82120001 G A 0.034470 -2.4058e-05
1:82120122 T C 0.247440 -1.2602e-04
1:82132897 A G 0.537250 4.7240e-05
1:82135120 A G 0.528934 -1.7267e-05
1:82140170 T C 0.149616 4.2138e-05
1:82143805 T C 0.703880 1.0421e-04
1:82144245 G A 0.200204 8.1256e-05
1:82146102 A C 0.278145 1.4449e-05
1:82158897 A G 0.051062 -1.7133e-04
1:82172873 G A 0.169591 2.5468e-05
1:82173272 C A 0.454006 7.0393e-06
1:82173308 T C 0.818358 1.4400e-03
1:82179353 T C 0.108135 -1.0297e-05
1:82180528 T C 0.734819 1.7424e-05
1:82181200 C T 0.039423 4.3907e-05
1:82181804 A G 0.110755 1.5525e-05
1:82185415 A G 0.072354 2.5260e-05
1:82203562 A G 0.153453 -3.4833e-05
1:82203594 T C 0.597465 -2.7209e-05
1:82209259 T C 0.195784 1.0426e-04
1:82211252 G A 0.154891 2.7000e-05
1:82217102 A G 0.070835 1.7938e-04
1:82217247 T C 0.233480 2.9253e-05
1:82218699 G A 0.188513 1.5348e-04
1:82219165 T C 0.051351 -3.0660e-07
1:82222097 G A 0.056343 6.6484e-05
1:82225875 C A 0.484958 -3.1560e-05
1:82235239 T C 0.381655 -2.9732e-04
1:82239042 G A 1.192415 -4.2776e-04
1:82241251 C G 0.050728 -2.2991e-05
1:82242203 G A 0.161002 -2.4693e-05
1:82244365 G A 0.082215 -7.2633e-06
1:82244998 T C 0.038086 8.1162e-05
1:82247248 T C 0.327363 7.5098e-06
1:82257136 C T 0.040734 -2.8353e-05
1:82263436 T C 1.807124 1.0537e-05
1:82268303 G C 0.067544 -1.1739e-05
1:82272244 A G 0.228043 3.6564e-05
1:82276465 G A 0.040280 -1.5013e-05
1:82286119 A C 0.081277 1.5383e-05
1:82287398 G A 0.069261 3.0506e-05
1:82295994 C T 0.351969 -2.6422e-06
1:82297456 G T 0.647080 1.0505e-04
1:82299384 T G 0.544579 -4.4161e-04
1:82315919 C T 0.198036 8.1510e-05
1:82321786 G A 0.134997 -1.3996e-04
1:82329889 C T 0.059417 -4.4638e-06
1:82334507 C T 0.245171 -2.3432e-05
1:82342336 C T 0.047833 -7.8180e-05
1:82361500 G T 0.173210 1.0222e-04
1:82366051 A G 0.037537 -7.9214e-05
1:82366068 G T 0.032256 1.2510e-04
1:82371167 T C 1.085610 1.7555e-05
1:82373697 A G 0.088314 -6.0296e-04
1:82378396 C A 0.035898 -1.6003e-04
1:82386197 C T 0.044444 -1.5041e-05
1:82386661 C T 0.036258 -4.3161e-05
1:82400525 T G 0.020000 1.0297e-05
1:82403946 G A 0.110304 3.6275e-04
1:82408143 G A 0.310495 2.1932e-05
1:82408383 G A 0.054908 2.5672e-06
1:82409587 C T 0.119820 -1.2078e-05
1:82412600 A G 0.825460 -2.2094e-04
1:82416040 T C 0.024074 -3.2476e-05
1:82426760 A G 0.175680 -3.3920e-04
1:82430160 G A 0.022250 -7.9390e-07
1:82440911 G T 0.044762 -4.2765e-05
1:82440947 T C 0.490985 -2.5815e-05
1:82443460 C T 0.037693 4.6952e-05
1:82448686 C A 0.389149 2.2234e-05
1:82456585 A G 0.066629 2.4939e-05
1:82462304 A G 0.854470 4.9078e-05
1:82469609 G A 0.634171 9.4003e-06
1:82470014 T C 0.052951 -4.8514e-05
1:82495429 G A 0.301582 4.9440e-04
1:82499159 T C 0.041120 1.0661e-05
1:82506124 T C 0.082377 -4.5719e-05
1:82507538 T C 0.074198 2.3060e-05
1:82509390 C T 0.502920 -1.0266e-04
1:82512264 T C 0.085827 5.1724e-06
1:82513152 A G 0.053743 -2.8897e-06
1:82525619 C A 0.094666 7.1572e-05
1:82529366 G A 0.275337 -2.8141e-05
1:82530312 T C 0.132706 -4.2414e-06
1:82530947 C G 1.093526 2.9972e-05
1:82539652 A G 0.543758 -2.3499e-05
1:82543527 G C 0.087113 3.2461e-05
1:82551517 G C 1.884276 2.0805e-05
1:82562877 A C 0.719457 9.4010e-05
1:82563290 C T 1.039131 4.7261e-05
1:82565119 G A 0.048602 -3.5216e-05
1:82567379 G A 1.319103 8.6050e-05
1:82567594 G A 0.061134 -3.4519e-06
1:82577274 G T 0.935705 -1.7058e-03
1:82581205 C T 0.134790 -1.9239e-05
1:82591832 C T 0.500463 9.3447e-06
1:82594863 G A 0.077450 1.0465e-04
1:82595440 A G 0.114637 -8.5551e-06
1:82616058 G A 0.058109 -1.1118e-04
1:82618378 T C 0.032386 -1.4815e-05
1:82618403 A C 0.045269 -4.9732e-05
1:82626452 C A 0.503316 1.3835e-05
1:82637703 A G 0.085035 -6.4415e-05
1:82638520 T C 0.075594 6.0437e-06
1:82655838 G A 0.100372 2.4986e-05
1:82657391 C T 0.039559 -1.9752e-07
1:82673153 G A 0.036255 8.4437e-06
1:82673157 A G 0.062380 1.9294e-05
1:82677553 C T 0.056905 2.0316e-06
1:82677568 T C 0.074360 1.1301e-05
1:82680379 A G 0.586309 -3.8961e-06
1:82685641 A G 0.038631 -2.3064e-05
1:82686355 C T 0.032451 7.3928e-05
1:82687768 G T 0.214142 1.2279e-05
1:82691209 C T 0.213759 -5.4071e-05
1:82696027 T C 0.049566 -3.9161e-06
1:82704784 A G 0.117298 -1.9758e-05
1:82708718 G A 0.061750 4.0861e-05
1:82712113 T C 0.734504 -9.9678e-06
1:82714297 A G 0.193106 -1.8133e-05
1:82733480 A G 1.150885 1.9499e-05
1:82735479 A G 0.375125 -3.4687e-05
1:82748085 A G 0.032448 -1.3777e-05
1:82751201 G A 1.754339 4.9143e-05
1:82763585 C T 0.443863 -1.0017e-05
1:82764036 C T 0.151960 -3.1477e-05
1:82765052 C T 0.115286 -4.4406e-05
1:82767268 A G 0.040812 -4.0116e-05
1:82771908 T C 0.036992 7.5079e-05
1:82771962 A G 0.050611 -2.4987e-06
1:82773192 C T 0.091744 4.3607e-05
1:82787818 G A 1.181795 4.6385e-05
1:82797633 G T 1.181350 4.8531e-05
1:82797666 T C 0.096947 -1.8676e-05
1:82800325 G C 0.375553 -4.1876e-05
1:82805566 G A 0.450958 -2.1188e-05
1:82806681 G A 0.045856 -9.3628e-06
1:82807429 A G 0.276619 -2.3652e-05
1:82808488 C T 0.120920 -1.6530e-05
1:82819237 T C 0.031860 1.9870e-04
1:82820433 T C 0.092416 -8.6199e-06
1:82829953 T C 0.459092 1.7438e-05
1:82830040 C T 0.301969 -3.0552e-05
1:82832089 G A 0.065116 -6.0426e-05
1:82834077 G A 0.038258 5.2840e-05
1:82837058 T C 0.089787 1.1137e-04
1:82837212 G T 0.770934 3.3964e-05
1:82837457 C T 0.113270 -3.1547e-04
1:82837707 G A 0.128016 -1.2785e-05
1:82838085 T C 0.078314 2.3986e-05
1:82839217 T C 0.039124 4.8189e-05
1:82844917 C G 0.089057 4.1976e-05
1:82847334 G T 0.213473 5.1436e-05
1:82848122 T C 0.658570 -5.3026e-05
1:82849771 C A 1.776355 -2.7873e-05
1:82854153 A G 0.216073 7.4853e-05
1:82863367 C A 0.110550 7.3493e-06
1:82869627 A G 0.258024 4.1432e-05
1:82870107 C T 0.255697 1.1496e-05
1:82871675 A G 1.457739 6.3691e-06
1:82872034 G A 0.110791 -1.0683e-05
1:82877888 T C 0.229903 1.1749e-05
1:82879000 A G 0.037050 -4.5151e-05
1:82880659 A G 0.772950 -4.0393e-05
1:82885020 A C 0.048378 -9.4335e-05
1:82888160 G A 0.579208 9.4878e-05
1:82891377 A G 0.039351 -2.0242e-05
1:82891740 A C 1.898655 9.1730e-05
1:82892051 G A 0.152963 4.0838e-05
1:82892708 A G 0.046314 4.8374e-05
1:82893001 A G 0.043824 -1.2687e-05
1:82895494 C T 0.078680 7.8425e-05
1:82901264 C A 0.125396 -6.9080e-05
1:82904243 A G 0.573807 1.9810e-05
1:82909096 C T 0.037161 -1.8928e-05
1:82923528 A G 0.032152 1.1406e-04
1:82927155 A G 0.124510 -1.0856e-05
1:82934096 C A 0.579487 2.4306e-05
1:82943781 A G 0.138847 -4.0968e-05
1:82944182 C T 1.207800 3.0164e-05
1:82944926 C A 0.596728 3.1613e-05
1:82957121 G A 0.065662 -2.3005e-05
1:82957203 T C 0.105201 -7.0574e-06
1:82959840 T C 0.705704 1.5892e-06
1:82965831 A G 0.366903 1.0609e-04
1:82966120 C T 0.540609 2.7833e-06
1:82966637 C T 0.022477 -2.4490e-05
1:82967755 A C 0.063195 1.6199e-05
1:82969770 G A 0.993466 1.1161e-05
1:82972249 A G 0.060345 -1.3072e-04
1:82982685 T C 0.033402 -5.2308e-06
1:82985293 G A 0.139652 -2.1683e-05
1:82988681 C T 0.164654 -7.9815e-06
1:83001070 A G 0.034385 -3.8643e-05
1:83007032 A G 0.126244 4.7817e-06
1:83007788 A G 0.036333 -7.3372e-05
1:83015985 C T 1.176549 -5.0781e-06
1:83020918 T C 0.129444 2.0171e-05
1:83037891 A G 0.038534 -8.5688e-06
1:83044239 T C 0.101670 -1.9300e-05
1:83046110 G C 0.366127 -1.3698e-05
1:83054685 C T 0.231416 -4.6059e-05
1:83057453 A G 0.883023 6.7968e-06
1:83060614 T C 0.052042 9.1032e-05
1:83063455 G T 0.449147 2.2554e-05
1:83067887 T C 0.312498 -7.1138e-05
1:83069054 G T 1.953031 1.4695e-05
1:83081787 T C 0.031000 -3.4327e-05
1:83083142 C T 0.067431 -4.7887e-06
1:83084875 C T 1.016401 7.5251e-06
1:83099433 A G 0.110745 4.4436e-05
1:83101110 G T 0.323494 -1.6411e-05
1:83109414 G A 0.497597 1.8179e-05
1:83112409 G A 1.349110 3.3710e-05
1:83123157 C T 0.021003 9.1814e-05
1:83123212 T C 0.048657 -1.9401e-05
1:83132656 G C 1.394722 -1.2782e-05
1:83132873 T G 1.010039 -3.5251e-05
1:83135055 G A 0.188633 9.7215e-05
1:83136159 T C 0.638569 -1.4261e-05
1:83143421 A G 0.026628 1.1702e-05
1:83147308 A G 1.313501 -3.4530e-05
1:83160061 G A 0.028699 9.4115e-05
1:83167806 A G 0.063906 -3.1036e-05
1:83169182 C T 0.060261 2.7198e-05
1:83178313 C A 0.666885 1.7309e-05
1:83188076 G T 0.036696 7.8125e-05
1:83190749 T C 0.471893 9.7054e-06
1:83191378 G A 0.216245 4.0600e-05
1:83226729 T G 0.212960 3.0412e-05
1:83231274 T C 0.373573 5.7738e-05
1:83231626 A G 0.049803 -2.3855e-05
1:83235296 G A 0.028907 -2.1573e-04
1:83236969 A G 0.049900 -1.7787e-05
1:83248882 T C 0.593992 -8.0190e-05
1:83255262 T C 0.186485 8.6743e-06
1:83257232 A C 1.661767 -1.3826e-04
1:83265008 T C 0.137789 -1.9795e-04
1:83265785 A C 0.173346 1.3747e-06
1:83277599 A C 0.101151 3.6957e-05
1:83284562 G A 1.087681 -1.1001e-05
1:83285981 G C 0.083195 1.7262e-05
1:83292867 G A 0.093916 -1.3610e-05
1:83296690 G A 1.756617 -4.0101e-05
1:83308139 C T 0.071280 3.1915e-05
1:83309813 G A 1.108953 -1.1229e-04
1:83311835 T C 0.622357 5.0216e-05
1:83316892 T A 0.221412 -4.4660e-05
1:83318103 T C 0.065425 -8.1674e-06
1:83325646 G A 0.092355 1.3357e-05
1:83328840 G A 0.130320 -2.1435e-05
1:83338040 G T 1.732758 -2.1345e-05
1:83341146 T C 0.131310 3.4537e-05
1:83347094 C G 0.072361 -6.6601e-06
1:83359480 C G 0.218900 2.6680e-06
1:83359635 G C 0.030994 2.3457e-05
1:83385530 T C 0.035879 -6.5366e-05
1:83399212 A C 0.025593 4.3253e-05
1:83399709 T C 0.105825 3.5178e-06
1:83405844 A G 0.737243 1.8512e-05
1:83412813 G T 0.263896 7.9970e-06
1:83414981 A G 0.049991 1.4310e-05
1:83420927 C A 0.055713 2.8591e-05
1:83427686 A G 0.142787 9.9451e-06
1:83432554 G T 0.071575 6.9739e-05
1:83438671 G T 0.038125 -3.5882e-05
1:83444876 C T 0.121479 -1.7144e-05
1:83444951 T C 0.113822 -5.1236e-06
1:83451470 T C 0.060257 3.6716e-05
1:83460773 A G 0.049206 -2.3739e-05
1:83461181 C T 0.792369 -1.1341e-05
1:83464028 C T 1.123770 -2.2984e-05
1:83464482 C A 0.120914 -9.1744e-05
1:83464849 A C 0.041877 -5.5004e-06
1:83468139 A G 0.180191 -1.0612e-05
1:83468851 C A 0.387861 4.8929e-05
1:83468985 A G 1.373703 -1.0315e-04
1:83469224 G T 0.350856 -1.3848e-06
1:83469240 C T 1.595066 3.6470e-05
1:83469683 C T 1.864970 -1.0050e-04
1:83475391 G A 1.060374 1.4748e-05
1:83478994 G A 0.282507 4.9381e-05
1:83480915 G T 1.977848 7.6914e-05
1:83484494 G A 0.160924 -5.3971e-05
1:83489844 T C 0.288233 -1.2897e-05
1:83490161 C T 0.426310 3.8039e-05
1:83492027 C A 0.038306 9.7021e-06
1:83511190 G A 0.286743 -2.2996e-05
1:83520031 C T 0.304685 2.8657e-05
1:83524032 G C 0.028322 4.0128e-05
1:83524063 A G 0.740064 1.7292e-05
1:83529213 C A 0.161749 1.1562e-05
1:83531459 G T 0.117198 -2.5264e-06
1:83541990 C T 0.331274 -8.6749e-05
1:83543275 A G 0.061166 2.1792e-05
1:83552681 G A 1.665447 -3.3344e-05
1:83562661 G A 1.962615 2.8256e-05
1:83568637 G T 0.106383 -2.3913e-05
1:83569179 A G 0.032539 2.8774e-05
1:83573607 C T 0.613298 1.5388e-05
1:83585583 G A 0.147188 -1.2387e-05
1:83588381 T C 0.130151 -1.5220e-04
1:83594117 C A 0.430815 4.1346e-05
1:83597301 C T 0.719054 7.4553e-06
1:83610036 T G 0.062994 -2.0381e-05
1:83623953 T C 0.165627 1.3468e-05
1:83633428 T C 1.373881 1.4885e-04
1:83641462 G T 1.272637 6.1212e-05
1:83685635 T C 0.786783 1.9345e-05
1:83688238 T C 0.100589 -2.5287e-05
1:83701136 G A 0.230783 2.1918e-05
1:83710190 A G 0.451971 9.2470e-05
1:83717008 T G 0.561733 6.0306e-05
1:83758783 A G 1.272913 2.0218e-04
1:83761065 A C 0.208754 1.0517e-05
1:83783521 T C 0.089917 -7.2695e-05
1:83795950 A C 0.483043 1.7542e-04
1:83799340 A G 0.053315 -2.4941e-05
1:83804282 G C 0.582100 1.6446e-05
1:83810808 G A 0.353670 1.7423e-05
1:83812878 C T 0.052247 1.7180e-04
1:83826710 A G 1.049589 1.2894e-04
1:83826849 A G 0.065399 9.8940e-06
1:83834875 C T 1.819238 -1.0286e-05
1:83834933 C A 0.656200 -4.3038e-05
1:83836011 T G 0.278180 -6.8566e-05
1:83840174 T C 0.132459 -8.7288e-06
1:83850571 C T 0.385982 -6.6475e-06
1:83861852 G A 0.717707 4.9359e-05
1:83869518 G A 0.605959 -3.2871e-05
1:83870375 C T 0.053951 -3.3396e-05
1:83871360 T C 0.066720 -3.3271e-05
1:83891406 T G 0.977351 -4.8303e-05
1:83895791 T C 0.077849 7.6596e-05
1:83895820 T C 0.563605 -2.3040e-05
1:83897416 T C 0.153336 -1.0035e-04
1:83923050 A G 0.082497 -2.1290e-05
1:83943444 A G 0.054600 1.8051e-04
1:83957404 T C 0.397338 4.3710e-05
1:83958075 C G 0.735582 -1.2154e-05
1:83961744 C T 0.294945 1.5846e-06
1:83962139 G T 0.030546 3.7378e-05
1:83962407 G A 0.103043 1.0685e-04
1:83973532 C G 0.064873 4.7281e-05
1:83978738 C T 0.337127 -5.3975e-05
1:83981614 C T 0.027345 -5.0969e-05
1:83984638 C G 0.600032 -7.1557e-05
1:83986209 C A 1.878203 -4.4341e-05
1:83990422 A G 0.039283 6.8140e-05
1:83991372 T C 0.029121 2.2962e-05
1:83991935 G A 0.145351 -3.7624e-05
1:83994465 C A 0.079982 -3.7841e-05
1:84012000 A G 1.894769 5.3274e-06
1:84012776 G A 0.055272 -4.7044e-05
1:84025293 T C 0.144264 -1.5331e-04
1:84028076 T C 0.897632 3.5951e-05
1:84028851 G A 0.139100 6.1333e-06
1:84034387 A G 0.066535 -4.5608e-05
1:84036221 C T 0.315464 -7.1077e-05
1:84058874 A G 1.666749 -2.9772e-05
1:84059025 C T 0.786095 3.4387e-05
1:84061677 T C 0.039017 1.5572e-04
1:84063308 A T 0.058268 -9.8563e-05
1:84077615 A G 0.051043 -5.6737e-05
1:84089477 T C 0.031425 5.8607e-05
1:84090054 A C 0.029027 8.1310e-05
1:84090165 T C 0.281842 -1.7488e-05
1:84093357 G T 1.886642 -6.8112e-05
1:84095846 T C 0.961067 -5.4707e-05
1:84102125 A C 0.053889 -1.0417e-05
1:84116309 A G 0.130859 2.9111e-06
1:84121030 C T 0.064775 -6.1095e-05
1:84125284 C T 0.041250 4.1876e-05
1:84130895 C T 0.024768 6.1848e-05
1:84134458 T C 0.200945 5.4088e-05
1:84143630 G A 0.218017 1.3880e-05
1:84147462 G A 0.947675 4.1584e-05
1:84149160 C A 0.077619 -8.0589e-05
1:84160369 A G 0.068261 -3.5842e-05
1:84161494 C A 0.093481 6.0550e-05
1:84173306 A G 0.055921 -2.4283e-06
1:84189710 T C 0.467356 3.6627e-05
1:84189866 A G 0.097392 1.6333e-05
1:84190263 G A 0.283461 5.6540e-06
1:84193142 A G 0.022074 -4.5617e-05
1:84197680 T C 0.643922 2.1437e-05
1:84199800 G A 0.091199 4.2082e-04
1:84211497 T C 0.039874 -9.5941e-05
1:84215859 C T 0.034249 6.3142e-06
1:84221854 A T 0.175170 -2.3405e-04
1:84235072 T C 0.298311 3.5201e-05
1:84244065 A G 0.101819 3.1297e-05
1:84247696 C G 0.088440 3.0849e-05
1:84254551 G A 1.156358 1.1323e-06
1:84254735 A G 1.725267 -3.9582e-06
1:84269299 A G 0.571557 -4.9122e-06
1:84277747 A C 0.093627 2.6156e-07
1:84296525 T G 0.283481 1.4388e-05
1:84296540 T C 1.669303 1.0101e-05
1:84308103 T C 1.067713 1.3671e-05
1:84312316 T C 0.308402 -2.9729e-05
1:84321948 G A 0.319126 3.2565e-05
1:84323543 G A 0.270806 -4.4484e-05
1:84332595 A G 0.066402 -5.1941e-05
1:84353839 C T 0.615193 -1.7956e-05
1:84354356 G A 0.070063 4.4570e-05
1:84365520 A G 0.057073 -1.7335e-06
1:84369984 C A 0.048498 3.4551e-05
1:84372060 A G 0.051880 -4.3127e-05
1:84374982 T G 1.085444 1.0499e-05
1:84379449 T C 1.142404 -5.4053e-08
1:84384549 C T 0.057365 -8.8292e-05
1:84386709 A G 0.029374 5.5220e-07
1:84394792 A G 0.226745 5.5113e-05
1:84413699 G A 0.089677 -5.1792e-05
1:84428607 T C 0.448959 2.4910e-05
1:84431672 C A 0.029445 -4.6606e-05
1:84432360 G T 0.082338 -1.1501e-04
1:84437283 A G 0.040692 -1.6481e-05
1:84440334 A G 0.040987 -4.5776e-05
1:84440889 C T 0.081420 -2.7442e-05
1:84462193 C T 0.076110 -5.0382e-06
1:84471296 T C 0.901693 -5.1217e-05
1:84473726 A G 0.053860 6.3127e-06
1:84473944 A G 0.085824 -5.9553e-05
1:84480408 T C 0.036138 -5.3006e-06
1:84501182 A G 1.940853 2.2442e-06
1:84506658 C T 0.105532 4.1043e-04
1:84514013 G A 0.036151 1.8323e-05
1:84525789 T C 1.495243 4.1643e-05
1:84527285 G A 0.063779 1.0783e-04
1:84538013 T G 0.236661 5.7598e-05
1:84550849 G A 1.583966 1.8596e-05
1:84552606 A G 0.388659 1.1643e-04
1:84562041 G A 0.025294 4.1111e-05
1:84563015 G A 0.232730 5.2948e-06
1:84579884 G A 0.475275 3.4840e-05
1:84582555 G A 0.089330 -3.9561e-05
1:84584943 G A 0.052737 -5.4581e-05
1:84585327 G A 0.026125 -2.1867e-05
1:84589113 C A 0.067220 -4.6425e-05
1:84592103 A G 0.057141 7.2358e-06
1:84594399 A G 1.112004 -1.8505e-05
1:84607730 G C 0.092520 -5.0169e-05
1:84612276 G T 0.045366 1.3173e-05
1:84622513 T G 1.121294 -1.9593e-05
1:84632845 T C 0.078940 -4.4774e-05
1:84651112 A C 0.080235 -5.7282e-06
1:84677581 C T 0.242571 4.2772e-05
1:84694044 A G 0.455840 3.8307e-06
1:84710663 T C 0.043915 2.4287e-05
1:84717983 C T 0.068271 3.5240e-05
1:84720440 G A 0.145666 -7.1047e-05
1:84720776 A G 1.449053 -2.0690e-06
1:84729134 C A 0.443762 6.0042e-05
1:84729935 A G 1.029040 -7.1943e-06
1:84732464 A G 0.036099 -5.5157e-05
1:84732510 C A 0.039007 9.1326e-05
1:84732644 T C 1.854853 1.1037e-04
1:84732963 C T 0.756082 1.9160e-05
1:84735687 T G 0.111394 -1.6389e-04
1:84735710 G A 0.353375 1.7761e-05
1:84740137 G C 0.033584 -2.6127e-05
1:84741408 A G 0.087226 1.3001e-05
1:84743949 G T 0.623051 -3.6667e-05
1:84745373 A G 1.483838 1.0170e-05
1:84745573 G A 0.189354 -1.5861e-05
1:84748160 T C 0.033694 1.0320e-04
1:84753974 T C 0.066989 -5.9194e-06
1:84755995 G T 0.025284 -4.8095e-05
1:84759923 G A 1.675389 7.4225e-05
1:84760096 C A 0.037079 2.5328e-05
1:84764249 G A 0.033736 3.1707e-05
1:84764618 T C 0.046372 -9.8710e-06
1:84768861 T C 0.080848 6.7277e-05
1:84772918 C T 0.067794 4.9948e-05
1:84773825 C A 0.039390 -3.2751e-05
1:84791374 T C 0.057417 6.1695e-05
1:84815025 T C 0.028352 -9.8282e-05
1:84826778 G A 0.221487 -6.4199e-06
1:84830367 G C 0.088349 6.9784e-05
1:84839801 C T 0.082264 -1.9953e-06
1:84843465 C T 1.804635 -1.5935e-05
1:84843600 T C 0.943391 2.0227e-05
1:84848378 C T 1.542524 4.2258e-05
1:84853278 C A 0.296399 8.5185e-05
1:84853611 C A 1.584456 7.0445e-05
1:84860758 G A 0.127256 7.2462e-05
1:84864256 C G 0.685603 5.7113e-05
1:84867932 T C 0.023473 -1.2525e-04
1:84868961 C T 1.951125 -3.4549e-05
1:84876983 C T 1.057408 9.7739e-06
1:84878228 T C 0.359853 -2.6384e-05
1:84879002 C T 0.031046 -9.4427e-06
1:84885457 C T 0.037693 -8.9142e-05
1:84888896 G T 0.082007 -2.2644e-05
1:84896062 A G 0.361288 -2.3326e-05
1:84896441 A G 0.693270 3.0854e-05
1:84922079 A G 0.036619 8.9517e-05
1:84933846 T G 0.107986 2.4627e-05
1:84945434 C T 0.594437 2.8684e-05
1:84947966 G A 0.103819 -1.1104e-05
1:84948165 G A 0.192454 2.5755e-05
1:84951968 A G 0.042003 6.6558e-05
1:84958788 A G 0.055726 8.4252e-06
1:84964193 C T 0.023317 9.8865e-05
1:84967221 G C 0.073760 1.2041e-05
1:84974210 G A 0.265616 1.9701e-05
1:84985306 A G 0.344517 -9.1808e-05
1:84987062 C T 0.727782 -2.2812e-05
1:84991669 C G 0.041675 4.1994e-05
1:84992110 A G 1.000023 1.2838e-05
1:84994527 C T 0.132784 -3.6858e-05
1:85000267 A G 0.114403 8.8892e-05
1:85005076 C A 1.271601 2.1229e-05
1:85009894 G A 0.450890 -1.4531e-04
1:85011584 C T 0.165848 1.7047e-05
1:85020695 G A 0.021062 -1.9292e-05
1:85030053 T C 0.041153 2.1780e-05
1:85040069 A G 0.487067 -6.7128e-05
1:85040070 A C 0.425132 -1.2618e-04
1:85044425 A C 0.031146 6.2742e-05
1:85048641 T C 0.695211 -2.0366e-05
1:85052981 A G 0.034347 -1.1268e-04
1:85062615 C A 0.500070 -5.7856e-05
1:85063155 T C 0.034256 -9.7317e-05
1:85084104 T C 0.050942 -8.6739e-05
1:85084120 A G 0.062487 2.9428e-05
1:85089402 C T 0.430624 -7.8551e-05
1:85090394 C T 0.057430 2.5202e-05
1:85090816 T C 0.164108 1.4467e-05
1:85091384 A G 1.332333 2.5116e-05
1:85092744 C A 0.031458 7.9944e-05
1:85095197 G C 0.046489 1.1396e-04
1:85095457 A G 0.125912 1.2887e-04
1:85097474 A G 0.058475 2.5758e-05
1:85100296 C T 0.335825 -6.9980e-05
1:85100559 T C 0.204106 -8.4405e-06
1:85112171 A G 0.035362 -1.0281e-04
1:85113229 G A 1.280336 2.8695e-05
1:85121097 G A 0.041844 8.8978e-05
1:85131333 C T 0.039183 -2.8343e-05
1:85152809 T C 0.318308 -9.0866e-05
1:85153052 T C 0.826739 -2.7501e-05
1:85157041 A G 0.072257 -1.8413e-05
1:85159539 C T 0.088632 9.8173e-05
1:85164034 A G 0.029234 -2.2224e-05
1:85164849 T C 0.178666 -1.0548e-05
1:85165571 T C 0.102205 -7.7634e-08
1:85170927 A G 0.315795 -9.9480e-05
1:85180449 C T 0.037401 4.2948e-05
1:85180950 T C 0.050695 -7.0518e-05
1:85193058 A C 1.779036 -4.6314e-05
1:85193190 C T 0.051552 -7.1288e-05
1:85198409 C T 1.685240 -4.1147e-05
1:85199650 C A 0.141797 4.2984e-05
1:85203057 T C 0.062471 -3.0304e-05
1:85206329 G A 0.049553 5.9695e-05
1:85207385 T C 0.082449 -2.2729e-05
1:85208761 G A 0.026112 -7.1866e-05
1:85210779 G A 1.265188 2.0375e-05
1:85214633 A G 0.796790 -1.2154e-05
1:85221324 T C 0.731771 1.7914e-05
1:85226813 A G 0.237209 7.5565e-05
1:85228603 C A 0.515393 -2.2375e-06
1:85229792 C G 1.402489 4.7975e-05
1:85230072 A G 0.898401 -4.6295e-06
1:85230910 G A 0.024152 2.8988e-05
1:85231088 G A 0.226362 -2.0482e-06
1:85234042 G T 0.054694 -1.2567e-04
1:85234113 A G 0.276392 5.8206e-05
1:85234868 G A 0.479534 7.7374e-05
1:85235127 G A 0.204849 3.6102e-05
1:85239564 C T 0.177543 -3.9303e-05
1:85240821 A C 0.050049 4.9819e-05
1:85245596 A G 1.271046 -3.0948e-06
1:85247185 A G 0.033697 2.5285e-06
1:85252178 G A 0.104335 2.5150e-05
1:85265680 A G 0.071150 5.0341e-05
1:85269521 G A 0.061815 3.5066e-05
1:85271172 T G 0.057404 -8.7974e-06
1:85275826 T G 0.069109 5.7417e-05
1:85276196 C T 0.062835 -1.8746e-05
1:85290409 C T 0.390571 -7.6012e-06
1:85290827 G A 0.668021 -3.9888e-05
1:85306009 C T 1.481760 2.5804e-05
1:85311192 T C 0.225132 1.2203e-04
1:85316872 C A 1.073325 -2.7715e-05
1:85319822 C T 0.101394 -3.5173e-05
1:85320077 C T 0.061757 -3.2723e-06
1:85325214 T C 0.044295 1.8790e-05
1:85331918 G C 0.088460 1.6910e-05
1:85332530 T C 0.269472 -1.2734e-04
1:85332664 G T 0.036992 3.5098e-05
1:85333182 C A 0.173560 -1.9054e-06
1:85334238 A G 0.032675 1.1106e-06
1:85335709 G A 0.822840 -1.3580e-07
1:85337178 G A 0.110739 3.2888e-05
1:85341029 T C 1.301608 7.9450e-05
1:85342483 G A 0.229553 3.3208e-05
1:85345941 A C 0.057716 -8.2935e-05
1:85346033 G A 0.121605 -1.0246e-05
1:85346282 C A 0.047031 -7.8811e-06
1:85346387 A C 0.419874 5.1236e-05
1:85350320 C T 1.209062 8.0462e-06
1:85350903 A G 0.118989 1.5791e-04
1:85355332 A G 0.038053 -8.8246e-06
1:85360854 T C 0.531446 1.7696e-06
1:85362276 T C 0.144391 4.3576e-06
1:85365257 C T 0.550729 1.9893e-05
1:85371391 A G 1.306354 5.6330e-05
1:85376235 T C 0.056174 -3.6440e-05
1:85384472 A G 0.125331 9.3835e-05
1:85385242 G A 0.054960 -3.8919e-05
1:85385298 C T 0.628394 6.3389e-05
1:85388878 A C 0.144553 -6.5212e-06
1:85391140 G A 1.090238 3.3618e-05
1:85393863 A C 0.033817 -6.2148e-06
1:85394208 G T 0.097506 1.1550e-05
1:85394498 C T 0.598380 3.7746e-05
1:85396055 A C 0.101566 -1.5764e-05
1:85398366 C T 0.054853 -3.2079e-05
1:85399781 C A 0.616209 6.2962e-05
1:85403145 T C 1.064785 3.7546e-05
1:85407609 C T 0.235788 7.0314e-06
1:85407863 G A 0.094260 7.4065e-05
1:85409252 C T 0.102686 -6.0337e-06
1:85416796 T C 0.528217 2.4934e-05
1:85416840 T C 0.152804 -7.1039e-06
1:85418307 G C 0.975611 2.6363e-05
1:85423295 T C 0.045281 1.5018e-05
1:85429120 C T 0.082741 2.5872e-05
1:85432947 C A 0.287957 6.8403e-06
1:85436926 A G 0.682958 2.5155e-05
1:85440837 T C 0.971041 2.5899e-05
1:85463594 A C 0.040695 -2.9705e-06
1:85464046 T C 0.091900 5.5516e-05
1:85464083 T C 0.063133 2.5810e-04
1:85473844 A C 0.078898 1.2749e-04
1:85483669 A G 0.066778 -1.0816e-05
1:85485248 T C 0.099336 -1.8090e-05
1:85489500 A C 0.168500 -8.6094e-05
1:85499566 T G 0.063477 -6.1799e-05
1:85501138 C A 0.042208 -1.8254e-04
1:85514744 G A 0.059514 -5.7182e-05
1:85520854 G A 0.256836 2.5256e-05
1:85523689 C T 1.797011 -1.5078e-05
1:85528006 A C 0.776192 8.3799e-06
1:85530864 C A 1.792665 -1.9940e-05
1:85534649 C T 0.091371 1.4094e-05
1:85539804 A C 1.177474 -3.3107e-07
1:85541164 T C 0.436171 -4.9725e-06
1:85547945 C T 1.080375 -3.4628e-06
1:85550919 T C 0.181412 -1.6883e-05
1:85555621 T C 0.093650 1.3030e-04
1:85561546 C T 1.140995 1.1777e-05
1:85561954 A G 0.997634 1.5326e-05
1:85581281 A G 1.311690 -3.2650e-05
1:85581898 T C 0.046791 9.7703e-05
1:85583741 A G 0.057064 -6.6354e-05
1:85594020 G A 1.878239 1.4574e-06
1:85594392 C T 0.131606 4.2806e-05
1:85596749 C T 0.296697 1.8914e-05
1:85600326 C A 0.425015 2.5039e-05
1:85606802 T C 0.093903 -9.4825e-06
1:85612739 A G 0.162018 4.5750e-05
1:85614461 T C 0.096100 6.7803e-06
1:85633408 A G 0.664853 -4.4865e-05
1:85638042 A G 0.313140 1.8934e-05
1:85638617 A G 0.485039 4.5796e-06
1:85641427 T C 0.120219 -2.3029e-05
1:85643663 A C 0.119836 -4.8233e-05
1:85655916 A G 0.114202 -1.6345e-05
1:85655931 T C 0.038037 -7.4130e-07
1:85663891 A G 0.105036 -1.3182e-05
1:85666156 G T 0.514987 8.3308e-06
1:85679385 G T 0.042954 1.4444e-04
1:85679397 G A 0.720122 -7.9217e-06
1:85690187 A C 1.501845 -2.0405e-05
1:85692824 G A 0.116873 2.7167e-05
1:85694671 T C 0.441017 -6.2554e-05
1:85694986 C A 0.167750 2.4747e-05
1:85699976 C T 0.148470 4.7557e-05
1:85713352 T A 0.167169 1.5452e-05
1:85724328 T C 0.442996 -1.1456e-04
1:85727218 C T 0.409484 -3.3278e-05
1:85732941 C A 0.946786 8.5805e-05
1:85742012 C G 0.613885 6.1199e-05
1:85743741 T G 1.397955 3.6127e-05
1:85746632 G A 0.047381 4.1061e-05
1:85748476 G A 0.057563 1.9973e-05
1:85754100 C A 0.172901 1.3662e-05
1:85763861 A G 0.555835 6.2898e-05
1:85764134 A G 0.098619 -6.0135e-05
1:85764998 G A 0.775865 4.3004e-05
1:85772009 A G 0.837063 -1.3725e-04
1:85786957 G T 0.754923 -6.5155e-06
1:85787334 T C 0.412899 -3.8226e-05
1:85826140 C G 0.193995 -3.8308e-05
1:85834049 G A 0.030835 -2.3004e-05
1:85834202 C G 0.056528 -1.4583e-06
1:85845821 C A 0.540028 6.6452e-05
1:85845872 G A 0.142089 -3.8859e-05
1:85856504 T C 0.074850 4.9662e-05
1:85860374 T C 1.658706 -3.5564e-05
1:85874960 C A 0.083860 2.1247e-05
1:85883897 T C 0.029799 3.2424e-05
1:85893389 C T 0.107707 3.4045e-05
1:85897386 A G 0.425492 -5.1357e-05
1:85900964 G A 0.050364 -1.1097e-04
1:85906730 C T 0.080910 -4.6999e-05
1:85915221 T G 0.157085 4.9745e-05
1:85915373 C T 0.435346 -4.9125e-05
1:85922661 T C 1.281173 1.8172e-05
1:85922982 C T 0.021912 -1.3125e-05
1:85924464 C T 0.250329 -3.8482e-05
1:85924951 G C 0.085412 6.5574e-05
1:85925978 G T 0.792606 1.5210e-05
1:85928811 T C 0.121034 -3.7701e-05
1:85940186 T C 0.043198 -3.0281e-04
1:85941299 C T 0.501926 3.8197e-05
1:85941403 A C 0.630981 -8.2767e-05
1:85944749 C A 0.884578 4.8222e-05
1:85949026 A G 0.034038 -1.6523e-04
1:85949338 A G 0.039274 1.5953e-04
1:85949535 G A 0.088252 -3.4067e-05
1:85954509 C T 0.227975 -3.2835e-05
1:85955709 A G 0.445561 5.0535e-05
1:85960515 T C 0.704020 3.4359e-06
1:85964088 G C 0.076447 -4.2631e-05
1:85964235 G A 0.026992 -2.7680e-05
1:85965534 A G 0.259212 -1.7387e-05
1:85968232 T C 0.076123 -1.3662e-05
1:85970975 G T 1.393778 -1.9120e-05
1:85972286 T C 0.455467 -1.7363e-05
1:85972426 C T 0.596206 5.9453e-06
1:85975457 T C 0.075568 1.9215e-05
1:85983660 A G 0.201107 1.5122e-04
1:86000272 A C 1.967166 1.1172e-04
1:86006208 T C 0.054077 -7.3771e-05
1:86006295 G A 0.087230 4.0316e-05
1:86006771 G A 0.108317 -1.0187e-04
1:86008146 G A 0.210146 1.1073e-04
1:86008940 C T 0.500177 2.1910e-05
1:86010196 T C 0.077856 6.0180e-05
1:86011057 C T 0.699265 1.2990e-05
1:86011289 A G 0.355764 -2.6043e-06
1:86011549 T C 0.326643 -5.4423e-05
1:86014249 G A 0.785479 3.2755e-06
1:86016103 A C 1.808387 1.9715e-04
1:86018324 C T 0.165504 3.6562e-06
1:86022361 C T 0.070215 -1.1272e-04
1:86038738 G A 1.814437 1.8853e-04
1:86039973 A G 0.410747 4.0719e-05
1:86047909 A G 0.045463 4.3865e-05
1:86052888 T C 0.092910 -1.4517e-04
1:86052985 T C 0.515834 1.9078e-05
1:86058907 A C 0.142476 3.7717e-05
1:86064515 A C 0.076564 2.9406e-06
1:86065577 T C 0.035015 8.9260e-05
1:86067818 A G 0.029319 -7.7761e-05
1:86070444 C A 0.504809 6.4673e-05
1:86072368 T C 0.258485 5.1727e-05
1:86086459 T C 0.145095 -2.4162e-05
1:86087287 C A 0.131972 -9.1171e-05
1:86098196 G T 0.950694 1.1588e-05
1:86101704 G T 0.098830 -2.7538e-05
1:86106292 C T 0.163245 -2.6590e-05
1:86120116 C A 0.981145 -1.4501e-05
1:86121895 G T 0.567779 6.9053e-06
1:86150378 A G 0.710261 -5.8510e-06
1:86173943 T C 0.148269 3.1026e-05
1:86185379 T C 0.853561 4.6442e-06
1:86191757 G A 0.032234 3.9576e-05
1:86194192 A C 0.953683 2.4574e-06
1:86223922 G A 1.931560 -2.0337e-05
1:86226926 A G 0.416187 1.4692e-05
1:86228001 A C 0.046265 -4.4087e-05
1:86234936 A G 1.640088 -1.0095e-05
1:86242017 C A 0.046690 -1.5288e-05
1:86256261 C T 1.841935 1.2095e-05
1:86265259 A G 0.804508 3.0101e-06
1:86265690 T C 0.047979 1.0045e-04
1:86276397 T C 0.161074 -4.7089e-05
1:86278315 G A 0.895957 3.0899e-05
1:86286513 A G 0.114585 1.4922e-05
1:86301640 C T 0.858268 -2.1414e-05
1:86312702 T C 1.664000 4.4555e-05
1:86325732 A G 0.079242 6.4953e-05
1:86331588 A G 0.031052 2.4470e-06
1:86332638 G T 0.864470 3.2770e-05
1:86341853 C T 0.463282 -1.7988e-06
1:86369933 G T 0.229478 3.7215e-06
1:86379315 A G 0.048537 6.3599e-05
1:86380987 A G 0.639332 4.9469e-05
1:86392577 G A 0.138977 1.5192e-06
1:86407510 C T 0.030328 -1.7669e-05
1:86407558 T C 0.039692 1.0723e-06
1:86413112 A C 0.115328 -2.7384e-05
1:86416747 A G 0.050462 1.6374e-04
1:86416972 A G 1.386245 3.7721e-05
1:86421492 T C 0.304500 -1.7569e-05
1:86426837 T C 0.046278 -6.5511e-05
1:86431867 A G 0.023675 -1.2111e-04
1:86432521 C G 0.041380 -6.5321e-05
1:86437216 G A 0.039894 8.6296e-05
1:86450400 T C 0.229176 -1.3395e-06
1:86455740 T C 0.075532 2.1542e-05
1:86457334 C T 1.014197 5.3385e-05
1:86460233 C A 0.844301 6.6903e-05
1:86466394 A G 0.242792 -9.8052e-06
1:86481121 G T 0.045671 4.8408e-05
1:86488232 A G 0.531320 -4.1126e-05
1:86489601 T C 0.173554 -1.0395e-04
1:86489975 C A 0.020234 -5.4253e-05
1:86496393 G A 0.052383 2.5374e-05
1:86499121 G A 0.067690 -3.9538e-05
1:86507518 T C 1.166195 -2.7504e-05
1:86512536 T C 0.300803 -3.8474e-05
1:86514750 A G 1.770681 -1.1048e-05
1:86516841 A G 0.220244 -1.9517e-05
1:86527070 C T 0.287259 3.7671e-05
1:86527276 C T 0.039439 6.5820e-05
1:86534357 C T 0.653276 4.4713e-06
1:86550416 T C 0.070027 5.9465e-05
1:86554422 G A 0.044451 -5.5876e-05
1:86562052 G A 0.284341 -1.9118e-04
1:86563464 C G 0.084899 3.8765e-05
1:86563718 A C 1.913222 -1.4185e-06
1:86565531 G A 0.095250 -1.3034e-04
1:86566844 C T 0.115984 2.7804e-05
1:86570982 A C 0.750619 -1.7796e-05
1:86571162 T C 0.050400 -3.3417e-05
1:86571544 T G 0.037975 -5.3142e-06
1:86575301 G A 0.058527 6.0705e-05
1:86578383 G A 0.032195 -2.9813e-05
1:86585282 T C 0.332732 1.1422e-04
1:86590948 G A 0.288745 9.5882e-05
1:86591036 T G 0.041796 2.4923e-05
1:86591141 G A 0.180655 -8.1581e-06
1:86591837 A G 1.484078 -5.5962e-05
1:86596642 A G 0.037631 -3.1319e-05
1:86601807 C T 0.088560 -2.4784e-06
1:86618364 C T 0.185365 -1.3043e-05
1:86660419 A C 1.484058 -1.2809e-05
1:86666538 G A 0.069849 2.4646e-05
1:86667356 C T 0.182528 1.3325e-06
1:86669298 T C 1.579230 -2.1149e-04
1:86670030 A G 0.041523 3.1092e-05
1:86673673 G A 0.415768 -3.2572e-05
1:86678902 T G 1.803025 -5.7438e-04
1:86684316 G A 0.083546 1.5035e-05
1:86688478 T G 1.639348 -4.8847e-05
1:86712990 G A 0.272169 -7.7447e-06
1:86714730 A G 0.543037 -1.2571e-05
1:86720794 G A 0.480203 7.1467e-05
1:86726619 T G 0.159318 9.0036e-06
1:86726781 A G 1.171535 1.8752e-06
1:86727180 A C 0.136163 1.6054e-05
1:86736892 C T 0.153978 -8.0004e-06
1:86751554 C T 0.116315 1.1990e-04
1:86751783 G A 0.079982 -2.3828e-05
1:86759474 A G 1.463571 3.4374e-05
1:86775584 G A 0.481618 4.2061e-06
1:86788256 C A 0.113536 -5.0549e-06
1:86803733 T C 0.072085 4.8593e-05
1:86803735 C T 0.130687 4.3160e-05
1:86812174 C T 0.273500 1.1141e-04
1:86817553 C A 0.038832 1.2174e-05
1:86821746 G A 0.125306 6.7925e-05
1:86823503 G A 0.269310 -4.5122e-05
1:86833738 T C 0.147984 7.1930e-06
1:86852621 G A 0.703708 1.4854e-05
1:86861223 C T 0.031201 -9.9958e-06
1:86872524 A G 0.700654 -1.6010e-05
1:86876532 A G 1.444360 -9.5975e-06
1:86877673 T C 0.127860 1.8863e-05
1:86884365 T C 0.101848 -4.3254e-05
1:86890244 A G 0.056525 -5.2430e-06
1:86891073 A G 0.071501 1.9050e-05
1:86896202 A G 0.035820 -3.4739e-05
1:86900372 G C 0.698109 -1.3643e-05
1:86900923 C T 0.049985 -1.3197e-04
1:86903469 A G 0.065642 5.3938e-05
1:86909582 A G 0.141034 -3.8718e-05
1:86909685 G A 0.053600 -1.0333e-04
1:86914172 C T 0.566971 1.1474e-06
1:86926854 C G 0.026346 -1.3765e-04
1:86931529 C T 0.449494 8.6538e-06
1:86931569 G A 0.261212 6.9345e-06
1:86932265 C T 0.323235 -3.7330e-05
1:86933974 A G 0.077022 -6.5597e-06
1:86936247 C T 1.472039 -5.7429e-06
1:86939130 T C 1.944825 2.7274e-05
1:86940872 T C 0.251653 9.1714e-06
1:86944435 A G 0.679891 7.5561e-05
1:86950289 G A 0.066119 -1.7897e-05
1:86950632 G A 1.248530 5.4406e-05
1:86952324 G A 1.652838 3.8035e-05
1:86957925 T C 0.975495 4.7986e-05
1:86959173 C T 1.619462 1.1000e-04
1:86961291 G C 0.039705 3.0615e-05
1:86962134 G A 0.063383 -4.9762e-05
1:86969110 C G 0.113254 4.8006e-05
1:86971778 G A 0.493890 2.4529e-05
1:86974034 A C 1.034002 2.9377e-05
1:86985855 A G 0.029666 -2.3913e-05
1:86987843 C A 0.076915 2.9801e-05
1:87000484 C T 1.538844 5.7654e-05
1:87018553 T C 0.044551 -3.6847e-05
1:87020244 A G 0.158844 -3.9527e-05
1:87036946 T C 0.233830 1.3819e-06
1:87039309 A G 0.104043 6.0018e-06
1:87044614 C T 0.152047 1.7162e-05
1:87048844 C A 0.790607 -2.1703e-06
1:87050120 T C 0.067427 1.7925e-05
1:87050155 C A 0.709810 -6.4090e-07
1:87050754 T C 0.094581 -1.3163e-05
1:87068603 A C 0.027836 -1.6907e-04
1:87081180 C G 0.120645 2.7507e-05
1:87082227 C A 0.048800 -5.6868e-05
1:87088015 C A 0.212808 9.8993e-06
1:87101375 G C 0.849900 7.1296e-06
1:87116902 G T 0.136442 -2.1151e-05
1:87118254 A G 0.782139 1.4976e-05
1:87123130 C T 0.064691 -2.9758e-05
1:87131947 T G 0.048644 -5.6162e-05
1:87154598 G A 0.067807 -3.6125e-05
1:87158075 C A 0.219809 1.4659e-05
1:87160830 C T 0.077749 5.3557e-05
1:87168942 G T 0.030971 -3.0616e-05
1:87169408 C T 0.229179 -3.1330e-05
1:87173249 C T 0.123296 1.9445e-05
1:87173963 C T 0.036693 -3.8633e-06
1:87175681 A G 0.021545 1.9956e-05
1:87189694 G A 0.043302 1.3766e-04
1:87200054 T C 0.093987 5.0442e-05
1:87203243 G A 0.434509 2.7051e-06
1:87204797 A G 0.095159 2.9114e-05
1:87206470 A G 0.149048 6.9828e-06
1:87213324 C T 0.030124 -1.4937e-05
1:87221551 A G 0.382531 7.2951e-06
1:87239081 C G 0.150999 4.7712e-05
1:87241781 T C 0.163959 -2.1366e-06
1:87246546 A G 0.092867 5.1041e-06
1:87269324 T C 0.109947 5.5146e-06
1:87278191 A G 1.713351 4.3256e-05
1:87288105 A G 0.020890 -8.0574e-05
1:87288755 G A 0.071364 4.6990e-06
1:87293650 A G 0.162145 1.1949e-05
1:87319317 A G 0.047498 3.8444e-05
1:87325793 C T 0.102988 -1.8468e-06
1:87326968 A G 0.073065 8.1157e-05
1:87350921 G C 1.926266 -3.9986e-05
1:87354696 A G 0.423580 7.8289e-07
1:87359914 T C 0.042065 2.8115e-06
1:87371762 T C 1.132057 1.4013e-05
1:87379986 C T 0.289881 -1.4293e-05
1:87387015 A G 0.245859 1.6177e-05
1:87398673 T C 0.032837 2.6970e-06
1:87400930 C T 0.030461 3.4898e-06
1:87420540 G A 0.075013 4.6997e-05
1:87440425 T C 0.091495 2.6332e-05
1:87449353 T C 0.043672 -3.1966e-05
1:87453467 T G 0.104228 6.7104e-06
1:87466245 A G 1.573706 -7.7504e-07
1:87477676 G A 1.620481 -2.5706e-05
1:87482713 A G 0.168474 2.6412e-05
1:87489477 A G 0.086340 1.0686e-06
1:87492279 A C 0.085328 -5.6653e-05
1:87501372 G T 0.062627 -1.4108e-05
1:87506053 C A 1.866866 -4.1043e-05
1:87521397 G A 0.111784 -5.9237e-06
1:87529928 T C 0.045265 -7.8692e-06
1:87546225 G A 0.029656 2.2229e-05
1:87562677 G A 0.040883 2.5855e-05
1:87583296 T C 0.414291 1.5308e-05
1:87584549 A G 0.062182 -8.5537e-05
1:87585375 C T 0.232935 2.6183e-04
1:87587849 C T 0.908739 1.0050e-04
1:87588717 G A 0.235304 3.4191e-05
1:87594086 G A 0.123894 1.2023e-05
1:87598117 G T 1.451130 -1.6985e-04
1:87606363 T G 0.022477 1.6559e-05
1:87608062 A C 1.587643 -1.5026e-05
1:87609026 T C 1.329327 5.4662e-06
1:87613358 C T 1.203226 -8.9744e-05
1:87627210 T C 1.709495 -2.9121e-04
1:87628173 T C 0.486873 -1.0152e-04
1:87631774 T C 0.220614 -1.0848e-04
1:87640467 G A 0.059245 1.5711e-05
1:87643452 T C 0.910567 2.4328e-05
1:87643897 A G 0.036171 -8.2620e-05
1:87648411 A G 0.612026 2.0307e-05
1:87651233 C T 0.029075 2.8122e-06
1:87655963 C T 0.582372 -7.5151e-06
1:87658168 G A 0.093312 4.4535e-05
1:87658719 G A 0.036599 -7.3212e-05
1:87660346 G A 1.211737 5.2045e-05
1:87660419 A G 0.128035 -1.0547e-06
1:87663004 T C 0.196855 6.1609e-05
1:87663192 A G 0.489122 -1.7572e-05
1:87665502 C T 0.048472 2.7793e-05
1:87666093 A G 0.170697 3.7231e-05
1:87666118 T C 1.975293 -2.3544e-05
1:87671673 T C 1.919606 3.8760e-05
1:87672865 G C 0.045382 2.8940e-04
1:87675036 A G 0.314494 -5.4904e-06
1:87678071 A G 0.463883 2.2834e-06
1:87680273 A G 0.042360 4.6712e-05
1:87687410 C T 0.175225 2.1093e-05
1:87687532 A G 0.319638 4.4605e-07
1:87690626 A G 0.083796 2.0178e-05
1:87697457 A C 0.065077 3.0600e-05
1:87698926 G A 0.128311 -4.1972e-05
1:87699612 G A 0.020604 -4.7469e-05
1:87705031 G A 0.414476 -2.4680e-06
1:87706679 T G 0.028524 2.0044e-05
1:87708804 A G 1.200240 2.3972e-05
1:87721292 G A 0.036190 2.2763e-05
1:87730920 A C 0.665564 -4.0935e-05
1:87734514 G C 0.130437 1.5174e-05
1:87740500 G C 0.083257 -1.8403e-04
1:87743047 G A 0.195881 -1.9637e-05
1:87743989 T C 0.733254 5.7288e-05
1:87745597 A G 0.088986 1.5886e-04
1:87748129 T C 0.331333 9.1889e-05
1:87750413 A G 1.531739 5.4030e-07
1:87752776 A C 0.904503 8.1330e-05
1:87755998 A C 0.075402 -5.2033e-06
1:87757755 G A 0.041955 9.8477e-05
1:87761387 G T 0.086895 -3.9461e-05
1:87761635 A G 0.275480 6.4620e-05
1:87772771 C T 0.373028 6.0103e-05
1:87775754 A G 0.103270 -1.9880e-06
1:87776842 A G 1.103559 7.7121e-05
1:87781747 C T 0.701891 2.3693e-05
1:87784500 T C 0.028787 2.2668e-05
1:87784974 T G 0.117756 -1.3495e-05
1:87785130 A G 0.040851 1.2225e-04
1:87786610 T C 0.038920 -3.9117e-05
1:87787146 A C 0.029494 -8.0335e-05
1:87793081 T C 0.059355 3.2150e-05
1:87793730 A G 0.077960 3.8734e-06
1:87798714 C T 0.101271 -2.2771e-05
1:87798787 G A 0.053088 2.7003e-05
1:87799284 C T 0.070735 4.4866e-05
1:87802398 T C 0.041107 1.2720e-04
1:87802836 G A 0.081180 7.0350e-05
1:87803031 A G 0.057385 -9.7506e-07
1:87803489 C T 0.048612 6.0112e-05
1:87807876 G A 0.134767 -7.0571e-06
1:87808174 C G 0.553154 -7.4538e-06
1:87809112 A G 0.122884 -4.4096e-05
1:87812051 A G 0.032000 1.3817e-04
1:87817380 T C 0.050702 6.4360e-05
1:87818963 A G 0.133608 -2.7970e-05
1:87821431 C T 0.142076 5.4402e-07
1:87825484 C A 0.637625 2.6043e-05
1:87826392 G A 0.030332 5.6900e-05
1:87826767 G T 0.158490 2.0451e-04
1:87834259 G T 0.354783 5.2545e-06
1:87834794 A G 0.767877 -4.2928e-05
1:87834877 T C 0.256531 -2.7594e-05
1:87836312 A G 0.145176 9.1655e-05
1:87847764 G A 1.537338 9.2067e-06
1:87848616 A C 0.059329 -9.2148e-05
1:87851606 C A 0.124267 4.2691e-05
1:87866437 T C 0.024340 -1.1927e-04
1:87871783 A C 0.064045 -2.4550e-04
1:87875341 T C 0.147610 5.4374e-04
1:87875774 A C 0.317925 -2.2343e-05
1:87876393 A G 0.682608 -1.5199e-05
1:87882032 C T 0.038826 4.8277e-07
1:87883732 G A 0.040293 4.4940e-05
1:87889773 A G 0.072030 -6.9802e-05
1:87892804 A G 0.038894 1.6282e-06
1:87893544 A G 0.037693 -2.7830e-06
1:87902882 C T 0.218459 9.0344e-06
1:87904664 A G 0.064951 -3.3634e-05
1:87915254 C T 0.724893 -9.8699e-06
1:87916460 G A 0.081111 -8.4323e-06
1:87925943 G A 0.207397 -6.6096e-06
1:87930889 T C 0.982002 -1.6110e-06
1:87934293 T C 0.805738 -6.5071e-05
1:87934788 G A 0.179597 4.4386e-04
1:87937074 G C 0.051384 9.4852e-07
1:87954542 G A 0.543560 -5.8995e-05
1:87960461 G A 0.087538 2.6118e-05
1:87978631 A G 1.772028 -5.2807e-04
1:87979893 C T 0.060300 4.3694e-05
1:87981249 A C 0.089125 3.9273e-05
1:87985974 A G 1.962122 -4.9108e-05
1:87995645 G A 0.080676 1.3462e-05
1:88004073 G A 0.524942 2.1717e-05
1:88007283 G T 0.049358 -3.6224e-04
1:88021391 C T 0.038504 1.4146e-04
1:88022396 G A 1.882293 2.2997e-06
1:88022810 T C 0.134248 -2.1888e-05
1:88025144 C T 0.502563 1.4482e-05
1:88030913 T A 0.057881 -1.5265e-06
1:88031903 T G 0.025833 5.9289e-06
1:88034019 C T 0.635960 1.9397e-05
1:88034292 C T 0.056109 -2.1275e-05
1:88034754 T G 0.023129 5.1923e-05
1:88036209 C A 0.041942 -9.5369e-07
1:88040156 C T 0.130177 2.8813e-05
1:88041819 C T 0.253075 1.0257e-06
1:88041999 T G 1.394703 -2.0615e-05
1:88046226 A G 0.036547 -7.3576e-05
1:88050115 C T 0.348558 -4.5203e-05
1:88052301 A C 0.034814 -1.4173e-04
1:88055332 T C 0.361252 -3.0704e-05
1:88059754 T G 0.048320 2.3011e-05
1:88062926 G A 1.588624 8.9727e-05
1:88063923 C A 0.536575 -1.7676e-04
1:88064429 T C 0.040669 -9.5483e-05
1:88070065 T C 1.675967 -2.0593e-05
1:88070208 C G 0.105179 -3.7708e-05
1:88082536 C A 0.694169 -1.2402e-05
1:88083782 A G 0.040926 7.6284e-05
1:88098991 A C 0.856522 -2.6343e-05
1:88102690 G A 0.043603 6.3572e-05
1:88109542 G A 0.206855 6.7265e-06
1:88113264 G A 0.669284 -3.1636e-05
1:88114593 T C 0.030607 1.5014e-05
1:88116467 C A 0.957166 7.8702e-05
1:88121386 C T 0.032010 -5.6447e-05
1:88122658 A G 0.291215 -3.8350e-05
1:88124397 T C 0.473906 -1.4257e-05
1:88127152 C T 0.065671 9.6376e-05
1:88129866 T C 0.084454 1.6781e-05
1:88132380 T G 0.361797 4.3354e-05
1:88142569 G A 0.038339 -2.4094e-05
1:88148996 A G 0.048638 -4.5405e-05
1:88149030 C A 0.116467 -1.2140e-04
1:88152408 A G 0.032422 -3.1377e-05
1:88175072 G T 0.047547 3.9338e-05
1:88178165 C G 1.688833 7.1325e-05
1:88178599 A C 0.122329 1.8281e-05
1:88192300 T C 0.145958 -1.9860e-05
1:88205639 A G 0.049822 1.4279e-04
1:88208213 G A 0.046651 6.6187e-05
1:88211845 T C 0.071423 -1.0801e-04
1:88213827 A C 0.204456 -1.1371e-05
1:88215284 C T 0.322719 -2.1859e-06
1:88215837 C T 0.059530 -9.8743e-06
1:88217769 A G 0.194128 -1.0223e-05
1:88218579 T C 0.128730 3.3424e-05
1:88219885 A G 1.035749 5.6235e-05
1:88220548 C T 0.142381 2.4844e-03
1:88221091 C T 0.166234 -4.2197e-05
1:88222429 A G 1.759162 3.6858e-04
1:88225959 A G 0.044188 5.2312e-05
1:88230758 T C 0.033074 -4.0984e-05
1:88231787 T C 0.204476 3.9233e-07
1:88239271 T C 0.090972 -8.1680e-06
1:88240012 A G 0.021049 -3.6288e-06
1:88243027 T C 0.027771 1.2152e-05
1:88244223 A G 0.049352 2.4046e-05
1:88246143 G A 0.331544 -1.1538e-04
1:88253916 A G 0.543680 1.3884e-04
1:88260306 T G 1.915714 -4.8154e-05
1:88262469 T C 0.036070 1.9905e-05
1:88264924 A G 0.065266 -1.1987e-05
1:88270483 C A 1.503377 3.6353e-05
1:88271536 A G 0.038245 -4.0730e-05
1:88271804 T G 0.079605 -5.4350e-06
1:88273221 A G 0.063912 1.1020e-04
1:88273790 C T 0.223249 -4.5915e-05
1:88278154 T C 0.058914 6.5113e-05
1:88279989 A G 0.152868 3.4789e-05
1:88281017 G C 0.161398 -5.2451e-05
1:88292883 A G 0.042685 1.8139e-05
1:88295838 C G 0.085711 -3.5428e-05
1:88297927 A G 0.206667 -5.8594e-05
1:88301139 T C 0.104422 -1.9737e-05
1:88305490 A G 0.057388 -9.7958e-05
1:88310324 A G 0.639076 -4.5569e-06
1:88315363 A C 0.077307 -3.0329e-05
1:88315571 A C 0.023879 1.5808e-05
1:88328100 A G 0.998225 -4.5216e-05
1:88329338 T C 1.280676 -1.5045e-04
1:88330127 T C 0.038005 -2.3751e-05
1:88332717 T C 1.321872 -2.4076e-04
1:88339228 G A 0.075246 -2.2945e-05
1:88346149 C G 0.084282 -2.2259e-05
1:88352895 C T 0.356812 1.6967e-04
1:88353410 A G 0.110203 -1.0674e-05
1:88359411 A G 1.814885 6.7805e-06
1:88365049 A G 0.851854 -5.9632e-05
1:88382412 T G 0.754183 1.0922e-04
1:88387283 C T 0.035846 -9.9934e-06
1:88402784 T C 0.022487 -2.1913e-05
1:88405391 T C 0.304299 5.7068e-05
1:88407597 G C 0.516974 9.0591e-05
1:88413589 T C 0.102319 -6.4733e-04
1:88414374 A T 0.023697 -5.3551e-05
1:88415189 T C 0.549149 1.0614e-04
1:88415637 T C 0.666272 -1.3190e-04
1:88415752 G T 0.149837 5.0740e-05
1:88420509 A C 0.095909 -4.3375e-05
1:88421733 T C 1.949434 -4.5637e-05
1:88425813 C T 0.992700 4.7600e-06
1:88429024 A C 0.481390 2.2654e-05
1:88430943 G A 1.163239 -2.3532e-05
1:88433886 T C 0.386533 -2.2484e-05
1:88438237 G A 0.090368 3.7988e-05
1:88439901 T C 0.056632 5.5706e-05
1:88441464 G A 0.102228 -5.7417e-05
1:88444077 C T 0.193820 4.9692e-05
1:88451917 T C 0.061306 -2.4668e-05
1:88454706 A C 0.447164 3.6406e-06
1:88455507 G A 0.059981 2.4537e-05
1:88456050 A G 0.037475 1.1671e-05
1:88457588 T G 0.535497 1.5652e-05
1:88461129 T G 0.060264 2.5165e-05
1:88463421 G T 0.610403 -3.1830e-05
1:88467166 G A 0.126325 7.1271e-05
1:88468290 G A 0.377374 1.0117e-04
1:88468293 C A 0.312540 -1.7686e-05
1:88469461 A G 0.035142 1.9879e-05
1:88472560 C T 0.901329 -7.8041e-06
1:88480096 T C 0.576007 1.9903e-05
1:88482229 G A 0.760454 -5.5464e-06
1:88482589 C G 1.827027 -2.8317e-05
1:88484289 T C 0.108343 1.6960e-05
1:88485101 C T 0.068862 -1.9549e-05
1:88485260 C A 0.126682 -3.0520e-05
1:88500939 A G 0.066402 8.3686e-05
1:88514430 G A 0.742576 1.2973e-05
1:88521008 C T 0.057460 -1.4013e-04
1:88521629 G A 0.070501 1.2590e-05
1:88541183 C A 0.025242 -7.9550e-06
1:88542156 T C 0.288677 4.9158e-05
1:88542347 C T 1.643107 6.8454e-06
1:88556683 A G 0.045311 3.6325e-05
1:88562079 A G 0.642464 6.7098e-06
1:88562635 A G 0.037440 -4.5798e-06
1:88564117 A C 0.132427 3.5823e-05
1:88571396 C G 0.121820 -4.6878e-05
1:88571772 T C 0.062341 1.3151e-05
1:88574723 T C 0.046710 7.2004e-06
1:88575619 C T 0.809039 1.0241e-06
1:88584102 T C 1.473571 3.8323e-05
1:88589990 G A 0.020283 -2.2534e-06
1:88592058 G A 0.100034 -3.8010e-05
1:88593898 T C 0.125861 -4.9205e-05
1:88602151 T G 0.050984 1.0641e-04
1:88604157 T C 1.172184 1.4331e-05
1:88607012 T C 0.668404 -3.5323e-05
1:88607616 G A 1.796706 1.3186e-04
1:88612006 T C 1.953479 5.6092e-06
1:88615308 T C 0.476473 -1.4471e-05
1:88617092 T C 0.062338 1.1061e-04
1:88620063 T G 0.788069 1.3906e-05
1:88622731 A G 0.096587 4.6181e-05
1:88625312 T C 0.466161 4.5977e-05
1:88628720 A G 0.103783 -3.3818e-05
1:88630356 A G 0.025830 -1.9395e-05
1:88633737 T C 1.169136 2.5764e-06
1:88641601 T C 0.546000 -1.4539e-05
1:88646891 A G 1.347438 5.2957e-05
1:88647198 A G 0.070608 -8.3774e-06
1:88650259 C T 0.050257 -2.0897e-05
1:88661900 C T 0.530239 1.0975e-05
1:88662137 T G 0.027492 4.3281e-06
1:88662801 A G 0.333121 -1.9626e-05
1:88663269 A G 1.075905 7.8189e-07
1:88666710 A G 0.177887 -2.8236e-05
1:88668577 C T 1.097944 5.0346e-05
1:88673529 T C 0.054305 1.7485e-05
1:88677412 A G 0.087424 -8.3739e-05
1:88683713 A G 0.071819 1.4667e-05
1:88685132 T C 0.059102 3.1906e-05
1:88701642 T G 0.037962 -2.9280e-05
1:88717899 C A 0.267638 -1.9805e-04
1:88733168 T C 0.153845 -4.9653e-05
1:88734426 G A 1.642646 -4.4427e-05
1:88741347 A G 0.095058 -7.3743e-05
1:88743681 G A 0.056203 -6.8886e-05
1:88744631 G T 0.023584 -1.4174e-05
1:88748069 C G 0.023632 -4.3246e-05
1:88763866 C T 0.056956 -3.5234e-05
1:88772229 C T 0.098947 -1.7596e-05
1:88772514 C T 1.331706 1.6179e-05
1:88777215 T C 0.084688 -5.6225e-05
1:88779196 T G 0.024869 -2.4748e-05
1:88799101 C A 0.027586 -1.0151e-04
1:88802012 G A 0.346812 3.6226e-05
1:88803687 A G 0.081699 -3.1415e-05
1:88829969 G A 1.802824 2.3836e-05
1:88832814 T C 0.106208 -4.1821e-05
1:88834460 G A 1.750269 1.7028e-05
1:88837685 C A 0.041419 -7.9003e-05
1:88839645 A G 0.120849 -1.0140e-05
1:88840779 C T 0.110677 1.2401e-05
1:88848338 A C 1.325137 9.6500e-06
1:88853195 A C 1.822087 1.5562e-05
1:88866500 A C 0.053792 -1.5513e-06
1:88867185 A G 0.591025 -3.0952e-04
1:88868236 G A 1.655168 -1.5221e-04
1:88873313 T C 0.037378 3.8209e-05
1:88879267 G T 0.261040 2.3335e-04
1:88879620 T C 0.107340 2.5869e-04
1:88907208 T C 0.079352 2.6983e-05
1:88917106 A G 1.395050 -8.7518e-05
1:88926140 T G 0.049832 2.3430e-05
1:88945031 A C 0.026446 8.6212e-06
1:88948648 G A 0.020984 -4.6627e-06
1:88960395 G C 0.119833 -2.7145e-05
1:88967001 C T 0.066314 1.0666e-05
1:88967089 A G 0.069878 -1.3985e-05
1:88971420 C A 0.911050 -1.0659e-05
1:88983513 C T 0.860978 -1.1740e-05
1:88987120 T C 0.051695 1.0120e-04
1:88993995 T A 0.086464 2.6745e-04
1:88996849 T G 0.287295 2.2157e-04
1:89002849 A C 0.288398 -3.3052e-05
1:89009120 A G 0.144975 7.1516e-05
1:89009344 C T 0.025112 5.0341e-05
1:89017852 A G 0.214395 -3.3316e-05
1:89035033 C T 0.128103 -6.6881e-05
1:89040252 T C 0.345390 -6.3309e-05
1:89042590 C T 0.336419 -6.7846e-05
1:89077990 A G 1.499171 1.2242e-04
1:89079544 T C 0.022253 -8.8130e-06
1:89080181 C T 0.647440 -6.1534e-06
1:89091507 A G 0.026511 3.3351e-07
1:89092861 G C 0.027050 -7.9375e-05
1:89093596 T G 0.036739 1.0531e-04
1:89095461 T C 0.140259 1.3034e-05
1:89101107 G T 0.051838 -1.9062e-05
1:89113692 G A 0.030987 2.5116e-05
1:89113820 T C 0.087204 -4.4881e-06
1:89114228 T C 0.033243 4.9744e-05
1:89119930 C T 0.159376 1.4827e-04
1:89123443 T C 1.160827 -3.8689e-05
1:89129083 A T 0.198945 1.6908e-04
1:89129118 G A 0.259439 -1.1566e-04
1:89130766 C G 0.336568 1.6285e-04
1:89135416 G C 0.023791 -6.3905e-05
1:89146234 A C 1.109557 -8.0312e-05
1:89147356 A G 0.021136 9.4547e-07
1:89159119 T G 0.029225 2.4651e-05
1:89188755 G T 0.063821 5.2738e-05
1:89195481 A G 0.060920 -7.9685e-05
1:89201607 A C 0.033840 -6.1621e-05
1:89222196 T C 0.150080 -1.9683e-05
1:89233598 T C 0.033759 -5.5815e-05
1:89244206 C T 0.049316 -2.2313e-05
1:89245371 G A 0.030643 -3.4346e-05
1:89254509 G T 0.041318 1.2889e-05
1:89266081 T C 0.046882 -5.2011e-05
1:89271574 C T 1.082858 -5.9880e-05
1:89286673 A G 1.177893 -1.1632e-04
1:89302955 T C 0.690436 3.8933e-05
1:89322047 C T 0.063539 1.7618e-04
1:89344300 T C 0.035187 -2.3314e-05
1:89344678 C T 0.301683 -5.0773e-04
1:89347312 T C 0.184943 6.4380e-05
1:89350028 G A 0.030669 9.0409e-06
1:89350064 T A 0.074779 2.1557e-05
1:89356862 G A 0.395862 -7.6850e-04
1:89357300 A G 0.026566 2.2534e-05
1:89361767 C A 0.770788 1.0499e-04
1:89376633 T C 0.228024 -6.0146e-05
1:89408073 A C 0.996787 -2.8078e-05
1:89415198 G A 0.037239 -2.1749e-05
1:89428107 G A 1.003389 3.3980e-05
1:89437113 T G 0.209838 -7.9905e-05
1:89438600 T C 0.088246 3.4976e-06
1:89444904 G A 0.061530 -3.4064e-05
1:89452540 T C 0.131034 -1.7364e-06
1:89460872 T C 0.025460 -4.6771e-05
1:89467459 T C 0.124202 -1.5413e-05
1:89470933 T C 0.189292 1.8645e-04
1:89473453 G A 0.033204 1.5452e-05
1:89474818 G A 0.654558 -3.3522e-06
1:89475135 T C 0.654288 -2.0510e-06
1:89478868 A G 0.396254 -1.5048e-05
1:89479063 A G 0.907421 3.1467e-05
1:89490707 G A 1.575251 4.6422e-05
1:89493224 A C 0.321729 4.9100e-05
1:89506982 T G 1.604411 7.8120e-05
1:89515684 C T 0.072695 7.5826e-07
1:89517727 T C 0.874639 2.6326e-05
1:89518623 T C 1.221302 -1.1198e-06
1:89522512 T C 0.971064 2.4916e-05
1:89523911 T C 0.046934 -4.9683e-05
1:89524657 G C 0.067593 2.7126e-04
1:89525345 C T 0.038326 -2.6434e-05
1:89525966 C T 0.069654 2.8721e-06
1:89544523 G A 0.049329 5.3198e-06
1:89548109 A G 0.070611 1.6995e-04
1:89550042 G C 0.043246 5.5957e-05
1:89556260 C A 0.606657 4.7985e-05
1:89556383 A G 0.057619 3.8878e-05
1:89564885 A G 1.548100 1.3165e-06
1:89572626 C T 0.057489 2.7652e-05
1:89580024 A G 0.037157 -1.8580e-05
1:89582690 C G 1.319635 -1.8031e-05
1:89582702 G A 0.037073 6.0141e-05
1:89591094 A G 0.027167 4.7967e-06
1:89591251 C T 0.027569 3.5902e-05
1:89592459 T C 1.366725 -2.0644e-05
1:89595980 T C 0.096795 3.0608e-05
1:89607912 A G 0.073812 -1.3178e-05
1:89628674 G A 0.075035 -6.3286e-05
1:89630721 T G 0.338301 -9.0498e-05
1:89631234 T C 0.136523 1.4849e-05
1:89636947 T C 0.978065 1.9046e-05
1:89637578 A G 1.316477 -1.6522e-05
1:89638344 T C 0.054616 -3.5280e-05
1:89643644 G A 0.468790 1.1060e-05
1:89653720 T C 1.018952 1.9955e-05
1:89655325 G A 0.024723 -5.5891e-05
1:89658689 A C 0.021221 -4.6541e-05
1:89666924 T C 0.020241 5.0166e-05
1:89668037 G A 0.071861 8.2734e-06
1:89668172 C A 0.037573 5.1176e-05
1:89674211 G A 0.114630 -6.7959e-06
1:89701383 C T 1.362310 -1.7861e-05
1:89703464 T C 1.500810 -6.2655e-05
1:89716661 C T 0.436476 -2.0435e-05
1:89721449 T C 0.053863 1.7911e-06
1:89721862 T C 1.517311 -6.3512e-06
1:89729383 C T 0.045603 7.9115e-06
1:89729913 C T 0.055051 1.0240e-05
1:89729950 T C 1.146309 -4.2462e-06
1:89740011 G C 0.071741 -2.5840e-06
1:89744282 A C 1.435492 1.0076e-05
1:89745255 C T 1.756783 -7.1353e-05
1:89748161 C T 0.343874 -8.1776e-06
1:89748907 T C 1.639851 6.6008e-06
1:89749389 A G 0.132053 5.7012e-06
1:89759219 G A 0.583836 1.0298e-05
1:89760096 C A 0.772022 -7.0806e-05
1:89760635 C T 0.445061 8.3791e-05
1:89763254 G A 0.071926 -2.8919e-06
1:89765367 T C 1.799679 8.2594e-06
1:89770213 T C 0.034012 9.2858e-06
1:89773575 A G 0.022551 -1.3237e-05
1:89777587 T C 0.049839 -9.1231e-05
1:89788468 A G 0.089167 9.5362e-05
1:89789410 T C 1.752791 -6.6577e-06
1:89799068 C A 1.120343 -6.3845e-06
1:89801118 A C 0.633441 7.5713e-06
1:89806698 C T 0.487746 -9.9615e-05
1:89806926 C T 0.247453 7.4906e-06
1:89810241 C G 0.050650 -4.2179e-05
1:89820492 T C 0.730129 -1.3646e-05
1:89830271 C T 0.268800 3.0446e-05
1:89832464 G A 0.732862 -1.7793e-05
1:89840340 G T 1.283971 2.9583e-06
1:89846152 T C 0.216118 6.2809e-05
1:89847444 G A 1.478807 5.1271e-06
1:89856040 C A 1.534579 2.2990e-05
1:89888371 G A 1.769149 3.5151e-05
1:89893138 G A 0.032107 7.5626e-06
1:89895648 C A 0.090644 2.4193e-05
1:89896900 G A 0.528159 4.2512e-05
1:89900222 T C 0.092251 -5.4641e-05
1:89914296 G A 1.246599 -1.8042e-06
1:89920078 A C 0.036382 -2.0874e-05
1:89921593 A G 0.102761 -2.2406e-05
1:89927234 A G 1.859599 7.5994e-06
1:89931889 T C 0.113147 7.3462e-05
1:89945690 T C 0.503036 2.0332e-06
1:89955188 C T 0.997712 5.3803e-06
1:89970163 C T 0.367565 5.9401e-05
1:89986413 A G 0.457200 1.9920e-06
1:89999295 T C 0.041091 1.5091e-07
1:90000410 G C 0.026907 3.0683e-06
1:90002266 T G 0.051130 -6.9657e-05
1:90006286 G T 0.024054 -1.0427e-04
1:90014008 C T 0.044194 5.5089e-06
1:90014281 A G 0.036417 3.8685e-05
1:90016519 G A 0.101920 -4.8161e-05
1:90019642 G A 1.850351 5.0105e-06
1:90024647 C G 0.098567 -2.8590e-05
1:90027643 T C 0.074785 7.2092e-05
1:90030830 T C 0.439793 -8.2263e-06
1:90039033 A G 0.977741 -3.3383e-05
1:90042621 T C 0.078008 -1.7877e-05
1:90048248 T C 0.436560 -1.6258e-05
1:90049040 G A 0.491076 -1.2624e-05
1:90059357 C A 0.031873 -6.6031e-06
1:90059965 A G 0.050718 -2.4606e-05
1:90060824 T C 1.943530 4.8633e-05
1:90066415 C T 0.561032 5.9494e-05
1:90066806 A G 0.703575 -8.3999e-06
1:90067221 A G 0.034937 9.4252e-05
1:90068298 T C 0.048462 5.2546e-05
1:90069640 G T 0.761716 -2.2864e-05
1:90071319 T C 0.303004 -9.1298e-05
1:90074307 T G 0.051624 6.5591e-05
1:90091598 G A 0.058979 3.3340e-05
1:90095190 C T 0.030857 -1.1703e-04
1:90100420 A G 0.053857 -1.1163e-04
1:90107904 A G 0.044266 7.4785e-06
1:90117934 C T 1.088372 5.4355e-05
1:90125075 G A 0.027657 -6.5637e-05
1:90132069 G A 0.707814 8.3356e-05
1:90142260 G A 0.334166 2.7860e-05
1:90145252 A G 0.116714 8.1628e-05
1:90153285 G A 0.200211 -1.2890e-05
1:90167123 A G 0.044116 -6.2636e-05
1:90179041 C A 0.041575 3.8922e-05
1:90179532 G A 0.284552 -9.0036e-05
1:90189938 T C 1.164819 6.1033e-06
1:90191460 A G 0.052565 -3.3221e-05
1:90221441 T C 0.877148 -1.4852e-05
1:90222596 A G 0.083977 -1.7732e-04
1:90223400 A C 0.664587 1.7115e-05
1:90224047 T G 0.101771 1.7449e-05
1:90228587 G C 0.182661 -2.6078e-05
1:90235649 T G 0.708002 9.0588e-05
1:90243771 C T 1.134666 -9.7584e-07
1:90247975 A C 0.070660 3.1666e-06
1:90257384 T C 0.043925 5.9341e-07
1:90266436 T C 1.050011 1.8909e-05
1:90268315 A G 0.033026 -1.5820e-05
1:90270409 A G 0.053373 5.2767e-06
1:90277228 C T 0.527840 9.4687e-05
1:90285156 G A 0.038310 7.2808e-05
1:90285190 T C 0.371970 -4.4141e-05
1:90289861 A G 0.125500 1.5266e-05
1:90292165 T C 1.675068 -1.9151e-05
1:90296784 C T 0.387601 -2.8443e-05
1:90298703 T C 0.036849 -9.4411e-06
1:90304187 T C 1.497736 -3.1762e-06
1:90306130 T C 0.035765 6.7239e-05
1:90306968 C T 0.117733 -3.1812e-04
1:90307480 G C 0.078417 -8.4767e-06
1:90309519 A G 0.548123 5.4645e-05
1:90310183 T C 0.102780 7.3740e-05
1:90314147 T C 0.735270 4.1699e-05
1:90315734 A G 0.532560 -7.9502e-05
1:90318033 A G 0.107181 5.4865e-06
1:90321749 G T 1.290933 2.5139e-04
1:90325564 G A 0.362226 -1.9403e-05
1:90327985 T C 0.048978 -1.3761e-04
1:90328483 T C 0.257486 4.0166e-05
1:90339598 A G 0.109246 -2.6653e-04
1:90340943 A G 0.041893 3.5674e-05
1:90345265 T C 0.030617 -3.1783e-05
1:90346108 G T 0.100482 -2.0863e-05
1:90349347 T C 0.275678 1.2957e-04
1:90366278 T G 0.070929 3.4850e-05
1:90366514 A G 0.390565 -4.7803e-05
1:90376985 A G 0.119178 -6.9030e-05
1:90377022 A G 0.070082 -5.3526e-06
1:90381196 A G 0.058271 -3.3487e-05
1:90383951 G A 0.568360 -8.1687e-05
1:90387054 A G 0.122949 4.6703e-05
1:90388160 T C 0.103023 6.4016e-05
1:90388316 A C 0.082085 -1.4445e-05
1:90391493 T C 0.195375 -6.7673e-06
1:90393433 C A 0.023629 3.4639e-05
1:90406538 C A 0.032967 -4.5469e-05
1:90412914 G A 0.026995 1.4984e-04
1:90423039 C T 0.070725 -3.7060e-05
1:90424602 T G 0.040040 1.1410e-05
1:90436138 C T 0.112585 -8.1617e-07
1:90438543 G A 0.234366 -1.2065e-05
1:90446984 A G 0.936507 3.9374e-05
1:90451348 T C 0.091475 -3.8117e-05
1:90452119 G A 0.084370 -1.4396e-04
1:90456097 G C 0.891472 2.3445e-06
1:90460168 C T 0.127055 -1.7159e-05
1:90461776 A G 0.145264 -2.7391e-05
1:90461840 G A 0.028397 -1.1658e-04
1:90466644 A G 0.044993 -9.6255e-05
1:90473851 G T 0.520982 1.3138e-05
1:90486412 G T 1.135117 -1.8984e-06
1:90491999 T C 0.049754 3.7753e-05
1:90506174 G A 0.041633 -1.1688e-05
1:90509157 T C 0.031432 4.1214e-05
1:90513219 C T 0.095630 -5.0062e-05
1:90513773 C T 0.064126 -6.6345e-05
1:90519168 G A 0.037735 2.1912e-05
1:90522730 A G 0.044626 1.6770e-05
1:90529201 A G 0.029770 7.2391e-05
1:90532114 A G 0.260692 -7.4721e-06
1:90532766 T C 0.909294 -3.8367e-05
1:90532951 G C 0.032918 6.1085e-05
1:90533785 A G 0.245856 1.0935e-05
1:90537317 G A 0.193891 6.6931e-07
1:90538821 A G 0.088914 -7.4449e-05
1:90539764 A C 0.882030 3.9609e-05
1:90539813 G T 1.418644 3.6871e-05
1:90540505 T C 0.023963 -3.6306e-05
1:90544935 T C 0.095964 1.9818e-04
1:90550597 T C 0.147123 -4.1495e-05
1:90556150 T G 0.263416 -9.8206e-06
1:90558392 C T 0.979224 3.0519e-05
1:90559504 T C 1.477129 3.8837e-05
1:90573313 G A 0.085844 -1.2100e-05
1:90573935 A G 0.058034 -1.2503e-04
1:90574778 G A 0.123916 -1.6566e-05
1:90582488 G A 0.229020 -1.6408e-05
1:90585850 C T 0.052351 -1.7389e-04
1:90587241 G A 0.681858 -5.7849e-05
1:90592579 C A 0.363820 -5.2448e-06
1:90597346 A C 0.021555 7.5244e-07
1:90598021 G A 0.865412 2.8020e-05
1:90598153 A G 0.048060 -2.7490e-05
1:90600240 G A 0.624424 -2.9262e-06
1:90600783 T C 0.438089 4.3718e-04
1:90600934 T C 0.515669 9.4859e-08
1:90601007 G A 0.725387 -7.5286e-06
1:90601121 C T 0.199955 4.9256e-07
1:90601335 C T 0.109382 1.0009e-04
1:90601373 A G 1.148328 2.1433e-05
1:90604916 T C 0.616092 2.9951e-05
1:90620943 C T 0.028507 1.7341e-05
1:90625022 C T 0.358360 -8.7096e-05
1:90628474 G A 0.037118 -1.4578e-06
1:90630684 T C 0.363021 -3.7496e-05
1:90631201 T C 0.365030 1.6529e-05
1:90638923 G T 0.035755 3.0910e-05
1:90646453 C T 0.104857 5.6680e-05
1:90648270 C A 0.445661 2.7054e-05
1:90652235 T G 0.197491 1.5939e-04
1:90656996 G T 0.484588 -1.0554e-04
1:90657143 T G 0.334777 2.0531e-05
1:90659140 T C 0.434282 3.6817e-05
1:90659441 C A 1.347588 3.2151e-05
1:90660876 T C 0.375683 3.3075e-05
1:90665775 A G 0.067346 3.8646e-06
1:90668105 C T 1.301777 5.1354e-05
1:90670676 G A 0.117694 4.9435e-05
1:90671466 T G 0.058466 -5.7191e-05
1:90675607 C T 0.045723 3.4285e-04
1:90679734 T C 0.345316 -1.5173e-04
1:90686384 T C 0.021234 -1.2642e-04
1:90687868 C A 0.040724 8.4382e-06
1:90689473 T C 0.099424 -1.8509e-04
1:90703415 A G 0.212318 2.6707e-04
1:90705863 C T 0.028303 -5.7273e-05
1:90720587 T C 0.090349 -4.1580e-05
1:90739291 A C 0.976212 -1.7058e-04
1:90740316 T C 0.061585 6.7823e-05
1:90744700 C T 0.213697 -2.5608e-04
1:90789807 G A 0.475081 -2.4955e-05
1:90797817 C T 0.032100 -2.4784e-04
1:90803886 G A 0.700667 -7.0365e-05
1:90808845 T C 0.151859 3.6183e-05
1:90810607 C T 0.027092 -8.6160e-06
1:90819737 A G 0.033808 5.6284e-05
1:90822297 C T 0.724974 2.7974e-04
1:90822472 C T 0.086791 -2.7242e-05
1:90860767 G T 0.045768 -6.4502e-05
1:90863731 A G 0.230400 -8.3611e-05
1:90865805 C T 0.100346 -7.9915e-06
1:90873828 T C 0.137451 -3.6394e-05
1:90874528 T C 0.223528 -3.4784e-05
1:90905799 C T 0.210081 -6.2454e-05
1:90924006 G T 0.045934 -4.6065e-05
1:90930746 C T 0.153053 -9.2110e-05
1:90937631 G A 0.020221 -1.0622e-04
1:90941517 A G 0.327922 8.0407e-05
1:90950076 T C 0.032094 6.4765e-05
1:90952467 C T 0.057937 1.3507e-05
1:90976517 T C 0.059401 1.4045e-05
1:90980497 C T 1.966793 3.2390e-05
1:90981860 G A 0.067138 1.3304e-04
1:90990889 G A 1.929074 7.0823e-05
1:91001525 T G 0.076694 -1.8773e-05
1:91005179 T C 0.052380 -1.1317e-05
1:91009290 G A 0.308226 -1.2994e-04
1:91015977 C G 0.020643 -1.5743e-06
1:91040406 G A 0.405657 -8.2496e-05
1:91042852 C A 0.225950 2.4172e-05
1:91047423 C A 1.546023 6.2484e-06
1:91049339 C T 0.280261 1.2988e-05
1:91049655 A G 0.136588 -2.7115e-05
1:91067663 G T 0.361499 8.1570e-05
1:91074763 G A 0.038050 -1.2146e-05
1:91078572 G T 0.048096 -1.8190e-05
1:91079532 A G 0.119648 -2.7302e-05
1:91088884 C T 1.223243 -1.0478e-05
1:91091581 A G 0.038683 2.8289e-05
1:91092022 A G 0.073643 1.3232e-05
1:91095717 G T 0.381545 -8.8525e-06
1:91099720 G A 1.404661 4.3442e-06
1:91099790 G T 0.247375 -3.3064e-06
1:91102694 A G 0.384495 -2.3012e-05
1:91112769 C T 0.077749 3.9105e-05
1:91122149 A G 1.885474 4.1656e-05
1:91125541 T C 0.021555 -6.7643e-05
1:91126097 G A 0.080498 5.9369e-06
1:91129616 T C 0.206715 1.9086e-04
1:91138209 C T 0.502848 -9.9029e-06
1:91138501 A G 0.037076 5.6237e-05
1:91139490 A C 0.027621 -2.3455e-05
1:91154112 A G 0.064136 3.4622e-05
1:91161769 A G 0.887827 -2.8995e-05
1:91170931 T C 0.053393 -8.1803e-05
1:91178627 A G 0.112559 7.3284e-05
1:91181968 T C 0.289479 -4.0845e-06
1:91190609 C A 0.040653 -5.0777e-05
1:91191582 G A 0.462091 -3.3275e-05
1:91193168 C T 0.057255 -1.6826e-05
1:91205643 A C 0.065074 9.5905e-06
1:91209095 G A 0.041783 2.8359e-05
1:91209842 G T 0.037745 5.2977e-05
1:91209986 C T 0.745270 1.6367e-04
1:91211698 T C 0.049199 -4.1666e-05
1:91224571 G A 0.021552 9.5994e-06
1:91226447 C T 0.182937 -1.8810e-05
1:91228235 C A 0.583619 5.7851e-05
1:91231126 C T 0.119674 1.5328e-05
1:91235489 A G 0.456807 -1.0798e-06
1:91235725 A G 0.815982 -1.7334e-05
1:91240853 A G 0.946568 -2.2304e-05
1:91248685 G A 0.068657 3.1660e-06
1:91249095 T C 0.054110 2.2475e-05
1:91253426 C A 1.861916 1.0412e-05
1:91253715 A G 0.031292 3.4977e-05
1:91257790 C A 0.074931 -1.0851e-06
1:91261769 T C 0.082075 -8.5172e-06
1:91263279 T C 0.118431 9.2807e-05
1:91273613 G A 0.094029 1.0413e-05
1:91274646 A G 0.032302 -1.2058e-04
1:91281546 A G 1.120057 -1.4192e-05
1:91283258 T G 1.213295 -9.2972e-06
1:91286382 T G 0.069511 -7.0248e-06
1:91288130 A T 0.893728 -1.9058e-05
1:91309524 A G 0.087723 -1.6869e-05
1:91311082 G A 0.111196 -1.2950e-05
1:91314868 T C 0.065795 -8.9432e-05
1:91321687 A G 0.550639 1.6141e-05
1:91329840 G A 0.070981 2.8801e-05
1:91334934 A G 0.106730 2.7229e-06
1:91336599 T C 0.332690 -4.5225e-06
1:91355041 T C 0.094448 1.4422e-05
1:91384826 A G 0.889933 2.0550e-05
1:91388013 T C 0.041318 -3.1985e-05
1:91404256 A C 0.074039 -1.0691e-05
1:91405699 A G 0.031653 -5.7520e-05
1:91429120 T C 1.584323 -2.0149e-05
1:91456149 A G 0.400438 3.0674e-07
1:91461434 A G 0.270248 1.1384e-06
1:91488926 C A 0.085383 5.5273e-05
1:91500611 T C 0.022616 1.9486e-05
1:91502560 C T 0.260154 -9.4141e-05
1:91504195 T C 1.536445 1.4102e-05
1:91505343 G A 0.025203 5.9776e-05
1:91512483 T C 0.210867 -1.9079e-05
1:91517927 C T 0.669599 1.2071e-05
1:91520040 T G 0.876717 1.9708e-04
1:91521668 T C 0.052403 1.3673e-05
1:91526198 G A 1.738672 3.9480e-06
1:91527198 G T 0.298671 -5.7910e-05
1:91527454 A G 0.189344 -2.8491e-05
1:91529706 C T 0.067070 -2.7105e-05
1:91533297 G A 0.395933 -2.2666e-04
1:91534586 C T 0.205726 -4.1844e-05
1:91535754 T C 0.076480 -3.5009e-05
1:91541623 G A 0.446375 8.6451e-05
1:91546448 T G 0.164751 -1.5361e-04
1:91550535 C T 0.170642 -1.5456e-04
1:91556657 C T 0.422136 1.4343e-05
1:91562867 T C 0.119200 -8.3194e-05
1:91564223 G A 0.143170 2.9349e-05
1:91564498 A C 0.043938 1.0156e-05
1:91568432 A G 0.169594 5.6214e-05
1:91569689 A G 1.427190 1.3432e-04
1:91572154 T C 0.600010 -2.9499e-06
1:91581776 G A 0.186475 1.3366e-05
1:91582854 A G 0.311310 -1.9528e-05
1:91585576 T C 0.110018 4.6482e-06
1:91586000 C T 0.917853 -2.5243e-05
1:91590150 G T 0.063987 -4.2973e-05
1:91602242 T C 0.090225 2.6023e-05
1:91618183 G T 0.451887 -5.7418e-05
1:91621053 G A 0.634804 2.4351e-05
1:91623097 T C 0.529820 3.0795e-05
1:91628190 C T 1.726821 -2.9037e-05
1:91637456 A G 0.400331 3.6645e-05
1:91639056 A G 0.082887 -7.6254e-06
1:91647308 T C 0.121018 4.5775e-06
1:91647429 C T 0.078963 -1.0211e-04
1:91647825 C A 0.049309 -1.2587e-05
1:91656463 A G 0.025628 -3.0071e-05
1:91658920 G T 0.713309 -2.1486e-05
1:91661340 T C 0.450764 -3.8192e-05
1:91661385 T C 0.431156 1.4147e-06
1:91666230 T C 0.051452 -1.0181e-05
1:91667332 G A 0.810558 2.2491e-05
1:91667363 T C 0.047979 -6.0275e-06
1:91670375 G A 1.076963 -5.6026e-05
1:91671912 A G 0.039676 1.0243e-04
1:91671930 T C 0.096795 -2.7119e-05
1:91686446 A G 0.719606 -6.6883e-06
1:91688531 T C 0.066983 -4.0808e-05
1:91698239 C A 0.661014 -1.8015e-06
1:91699151 C A 0.450131 -5.1654e-06
1:91702910 G T 0.059621 -9.8456e-06
1:91711537 C T 0.066872 1.4103e-05
1:91718575 C T 0.048910 1.3184e-04
1:91745235 G A 0.486655 -3.3726e-06
1:91747647 G A 0.499713 -4.6902e-05
1:91761857 T C 0.203749 -3.7411e-05
1:91783141 G A 0.160045 1.0086e-04
1:91784108 G A 1.285756 4.0157e-07
1:91786579 T C 0.119152 3.9507e-05
1:91787723 G A 0.103192 8.0896e-08
1:91788167 C T 0.061617 -9.7253e-06
1:91789628 T A 0.559538 -4.3529e-05
1:91799679 T C 0.039907 6.6213e-05
1:91802147 A G 0.470686 4.0866e-07
1:91809713 T C 0.022526 1.7004e-05
1:91831370 T C 0.050079 1.5199e-04
1:91841203 G T 0.028848 1.4314e-05
1:91859801 G A 0.562388 -5.2971e-05
1:91875816 G A 0.062922 -3.9729e-05
1:91877129 T C 0.457586 2.0754e-05
1:91887372 C T 0.730732 -2.7218e-06
1:91897236 T C 1.758928 -8.9746e-06
1:91902893 T C 0.496061 -6.2002e-05
1:91906102 A G 0.178516 -1.2426e-06
1:91906970 T C 0.034444 7.8098e-05
1:91917448 T C 1.236563 2.8789e-05
1:91917810 T C 0.028988 -5.1057e-05
1:91920240 A C 0.773284 1.1903e-05
1:91920428 T C 0.482754 2.5844e-05
1:91935966 A G 0.087567 -6.7089e-05
1:91936252 A G 0.059683 6.4506e-05
1:91936560 C A 1.514078 -2.7848e-05
1:91936802 T C 0.501112 -7.7765e-05
1:91954252 G A 0.253399 1.9389e-05
1:91963739 C T 1.943868 -1.3945e-05
1:91964947 A G 0.219513 6.7199e-06
1:91964984 T C 0.078288 2.0423e-05
1:91965850 T C 0.753388 -3.0010e-06
1:91966406 A G 0.295925 -4.3943e-06
1:91974965 G A 0.367299 6.5891e-05
1:91983799 A G 0.030935 3.8061e-05
1:91988919 G T 0.327344 -1.7400e-05
1:91991771 G A 0.093903 2.1091e-06
1:92003919 C T 0.976520 3.1677e-07
1:92005260 G A 0.541359 -3.8182e-05
1:92017120 A C 0.098973 -1.2042e-05
1:92017941 T C 0.496671 2.8434e-05
1:92021705 G A 1.146150 -2.0423e-05
1:92023138 T C 0.029361 1.7934e-05
1:92024668 A C 0.458761 1.4615e-05
1:92025262 G A 1.733073 -4.7308e-05
1:92030790 T C 0.616930 -1.7603e-04
1:92036340 C T 0.679748 9.0338e-05
1:92038225 T C 1.622928 -1.2487e-05
1:92043125 A G 0.020675 -4.0857e-05
1:92045585 T C 0.409481 -1.4496e-04
1:92050680 A C 0.070803 -1.9867e-05
1:92051196 T C 0.042185 -5.0900e-05
1:92056185 A G 0.034389 5.9791e-05
1:92058466 T C 0.060329 1.5922e-05
1:92058781 T C 0.036706 1.5684e-04
1:92066594 C T 1.750002 -3.7019e-05
1:92069466 C A 1.287041 -4.6906e-07
1:92072225 T C 0.064594 -7.7883e-05
1:92077097 A G 1.623402 4.4658e-05
1:92080990 G A 1.221617 2.5710e-05
1:92087522 A G 0.222863 1.0825e-05
1:92097150 T C 0.096710 -3.2793e-05
1:92097631 G A 0.309891 6.1848e-05
1:92100981 G A 0.139564 -3.6404e-05
1:92101761 C T 0.856395 -2.1266e-05
1:92102951 T C 0.052565 5.2271e-05
1:92106637 C A 1.050111 -2.1131e-05
1:92106733 A C 0.228839 8.9246e-05
1:92108899 T C 1.479514 6.4280e-06
1:92111056 G A 0.059439 1.0227e-04
1:92111868 T G 0.638261 -3.2634e-05
1:92116687 T C 0.153027 4.5757e-05
1:92119917 T C 0.281793 4.9630e-05
1:92122312 G A 0.876093 -6.0202e-06
1:92122910 G C 0.553115 -5.9384e-05
1:92122968 A G 0.049481 9.2239e-05
1:92123231 A C 0.202554 1.3928e-05
1:92128510 C A 0.076866 -1.2425e-05
1:92136366 C T 1.357805 9.3343e-05
1:92136911 T C 0.036320 -1.3020e-05
1:92138779 T C 0.121125 2.5285e-05
1:92146890 G A 0.360856 7.5065e-06
1:92148013 T C 0.292426 4.6067e-05
1:92150058 A G 0.807270 3.9333e-06
1:92151273 A G 0.405132 8.3308e-06
1:92152470 A G 0.038628 -1.8543e-05
1:92157808 C T 0.401594 1.0065e-05
1:92158447 G A 0.801691 -4.4668e-06
1:92160300 G A 0.412613 -2.2345e-05
1:92160886 C T 0.201769 1.2321e-05
1:92162920 T C 1.515510 -3.1279e-05
1:92163646 A G 0.026664 -7.8466e-05
1:92164876 C A 0.368545 5.7724e-05
1:92171673 C G 0.026829 6.4534e-05
1:92173796 C T 1.414784 4.9926e-05
1:92174563 A G 0.468242 -3.5820e-05
1:92175052 C T 0.021678 -4.6236e-05
1:92176726 C T 0.177293 1.5902e-04
1:92177031 G T 0.032263 1.8450e-05
1:92177653 G C 0.026927 -3.7490e-05
1:92179256 G A 0.889719 -1.0220e-05
1:92179918 T C 0.132560 2.4023e-05
1:92196053 T C 0.087340 -1.0356e-04
1:92197677 A G 1.379198 2.3997e-05
1:92203190 C T 0.201337 -2.3438e-05
1:92203803 C T 1.111170 -3.7388e-05
1:92206685 T C 0.075658 -3.2849e-05
1:92211020 A G 0.023204 4.4274e-05
1:92212102 G A 0.055191 -4.4893e-05
1:92215089 A G 0.791243 -4.5792e-05
1:92222850 T C 0.352109 4.8100e-05
1:92225054 T C 0.113072 -1.2582e-05
1:92227977 C A 0.300576 1.0836e-05
1:92228645 A G 1.654658 -1.0842e-04
1:92230770 C T 0.022587 -1.6480e-05
1:92236342 A C 0.222519 5.5227e-06
1:92238167 T G 0.745072 -3.0810e-04
1:92241053 G A 0.542362 -8.9819e-05
1:92241731 A C 0.062344 -6.7574e-06
1:92248579 C A 0.186209 -4.8879e-05
1:92252015 A G 0.136860 9.2608e-06
1:92254085 T C 0.038050 2.2306e-05
1:92260126 T C 0.279011 3.4318e-05
1:92263757 C A 0.026602 -1.4347e-05
1:92264654 C G 0.027427 -4.3489e-05
1:92268880 C T 0.032607 2.8284e-05
1:92273644 A C 0.668245 -6.2779e-06
1:92281833 T C 0.072620 1.3633e-05
1:92282764 A G 1.294516 -2.6381e-05
1:92287937 G C 0.456330 1.9907e-06
1:92290111 C T 0.169928 -5.2114e-05
1:92309464 C T 0.041331 -1.3708e-04
1:92327045 A G 0.158247 -4.9916e-05
1:92337958 G A 0.031406 4.1607e-05
1:92340023 G A 1.376407 -5.2671e-05
1:92349247 T C 0.074360 -1.0160e-04
1:92360850 T C 0.152408 -3.0661e-05
1:92362649 T G 0.044593 8.4147e-05
1:92362802 T C 1.039592 -4.0763e-05
1:92371446 T C 0.031614 -2.9852e-06
1:92373747 G A 1.210127 -3.4114e-05
1:92391975 C T 0.154271 -1.8744e-05
1:92393786 A G 0.152362 -2.3987e-05
1:92394726 C T 0.085110 2.1670e-05
1:92395927 C T 0.283036 -2.3138e-05
1:92405478 C G 1.573070 1.0329e-05
1:92416997 C T 0.132329 1.4971e-06
1:92417998 T C 1.575959 1.7782e-05
1:92419269 C T 1.583145 1.4216e-05
1:92428495 A C 1.884974 3.0706e-05
1:92438578 G T 1.066772 3.1426e-05
1:92445257 G C 0.510800 -2.8385e-05
1:92457843 T C 1.712709 -2.5647e-06
1:92464663 A G 1.579815 1.9255e-05
1:92465228 G A 0.127276 -4.4692e-05
1:92489989 A G 0.127883 -3.9088e-05
1:92495178 A C 0.038284 -2.1783e-05
1:92503131 G A 0.945439 -7.9116e-05
1:92503338 C T 0.450040 5.8190e-05
1:92510644 G A 0.061403 -5.3853e-06
1:92515217 A C 0.043045 -4.8789e-05
1:92546425 T C 0.144907 -2.7513e-05
1:92548103 T G 0.022172 5.3797e-06
1:92554283 A G 0.060874 2.8296e-05
1:92568089 G A 0.044094 3.2676e-05
1:92574126 A G 0.039858 -5.2045e-05
1:92574940 A G 0.062536 -6.6068e-06
1:92598554 C T 0.587624 2.1707e-05
1:92598705 C T 1.236278 1.5397e-05
1:92612007 A G 1.293354 1.9198e-05
1:92615311 C T 0.026943 -3.0479e-05
1:92641689 T G 0.031620 5.5596e-05
1:92647223 G A 1.327727 1.4193e-05
1:92647636 G T 0.134608 -2.9480e-05
1:92647861 A G 0.072754 1.5440e-05
1:92652131 C A 0.026304 -1.3050e-04
1:92655377 T G 0.178987 -3.3292e-05
1:92670783 A G 0.051685 1.7708e-04
1:92670857 A G 0.732816 -2.7244e-05
1:92679771 G A 0.274519 4.8040e-07
1:92743268 T C 0.057008 -1.0298e-04
1:92761486 T C 0.029101 -5.6524e-05
1:92804589 G A 0.360934 1.3821e-05
1:92808334 C T 0.625778 -2.4511e-06
1:92820020 G T 0.714971 -9.3996e-06
1:92826716 A G 0.080894 -1.7308e-05
1:92830215 C T 0.056668 1.0562e-05
1:92837949 A G 0.180097 -5.5694e-05
1:92841991 T C 0.070981 -6.3582e-05
1:92862046 C T 0.865324 -2.1421e-05
1:92865697 G A 0.047128 -7.9170e-05
1:92883212 A G 0.063987 -1.6692e-05
1:92883569 G T 0.267418 2.4655e-05
1:92887718 A G 0.397991 4.6683e-05
1:92890898 T C 0.023512 5.4073e-06
1:92931105 A G 0.067226 -6.5038e-05
1:92935411 G T 1.674243 4.1983e-06
1:92948938 T C 0.121008 -1.7554e-05
1:92950711 T C 0.028024 -1.0125e-04
1:92972660 A G 1.586368 -3.4094e-05
1:92976191 A C 0.078232 2.7600e-05
1:92981330 C T 0.081702 -1.6424e-05
1:93001811 C T 0.053182 4.0040e-05
1:93024059 T G 0.172460 -3.7838e-05
1:93026092 T C 0.045616 -3.3997e-05
1:93035991 A G 0.070284 8.5927e-05
1:93042753 A G 0.070391 -6.7306e-05
1:93045786 G A 1.797783 -1.0017e-04
1:93073228 A C 0.511063 -1.3917e-05
1:93075270 T C 0.062094 -5.0313e-04
1:93088923 A G 0.036145 2.2411e-05
1:93103152 C T 1.270008 -1.8373e-05
1:93110600 C T 0.032899 -2.0681e-05
1:93113058 G A 0.346653 8.1435e-07
1:93117972 T C 0.030977 -6.2493e-05
1:93142561 A G 0.079115 2.1018e-05
1:93147487 T C 0.038943 1.8603e-04
1:93160902 C T 1.799958 -1.0163e-04
1:93164011 G A 0.059728 -4.2070e-05
1:93176437 A G 0.037816 -2.4444e-05
1:93176715 C A 0.031825 4.8174e-05
1:93201801 C T 0.051173 -3.1050e-05
1:93211920 A C 0.511865 -1.1655e-05
1:93215892 T G 0.030208 1.4187e-04
1:93226871 C T 0.057086 -1.0923e-04
1:93229909 A G 0.052347 3.2701e-05
1:93257374 G A 1.800123 -9.8180e-05
1:93269824 C T 1.783551 -5.9189e-05
1:93271118 T C 0.049426 8.4245e-05
1:93273459 C T 0.032711 -2.2469e-05
1:93291614 A G 0.067382 -4.3191e-04
1:93294300 T C 0.051565 3.0355e-05
1:93303603 C T 0.553050 -6.5152e-07
1:93306281 G A 0.044324 -1.3140e-05
1:93323394 A G 0.027612 4.1223e-05
1:93323971 C T 1.311605 -1.1440e-05
1:93324269 T C 1.802061 -7.7823e-05
1:93334138 T C 1.265499 -4.6286e-05
1:93342890 T C 0.049585 4.3360e-05
1:93379786 A G 0.105416 1.8255e-05
1:93399337 A G 0.043123 -1.5676e-05
1:93400766 G T 1.247521 -2.6302e-05
1:93401837 G A 0.736870 3.3698e-05
1:93402965 G A 0.087765 -9.0883e-05
1:93425990 G T 0.031945 -2.4738e-05
1:93427987 G A 0.049864 5.6088e-05
1:93429038 A G 0.047099 -7.8694e-05
1:93429154 A G 0.300959 4.5069e-05
1:93440779 C T 0.060605 5.2874e-05
1:93458027 T C 0.066931 6.6656e-05
1:93461692 G A 1.769642 -5.4359e-05
1:93470284 A G 0.749451 2.6527e-05
1:93472100 A C 0.788374 -7.1824e-05
1:93487836 T C 0.395238 2.4105e-05
1:93491275 G A 0.190230 5.8024e-05
1:93494195 T C 0.293309 -1.9548e-05
1:93494724 A G 0.060907 -3.5763e-05
1:93499216 T C 0.038852 3.6534e-05
1:93504636 C T 1.503789 -2.1564e-05
1:93509729 C A 0.034210 5.1363e-05
1:93511004 G A 0.028501 6.1766e-05
1:93518578 G A 1.766621 -6.4124e-05
1:93518718 C T 0.022318 -2.1521e-05
1:93520658 G A 0.068420 -2.3020e-05
1:93526173 C T 0.248608 1.9773e-05
1:93530500 A G 0.709362 4.1076e-05
1:93531475 G A 0.127259 5.4284e-05
1:93531959 T C 0.150158 1.2665e-05
1:93533524 G T 0.047859 6.4903e-05
1:93536459 T C 0.895094 -3.1558e-05
1:93544629 C T 1.501816 1.7591e-05
1:93555000 G T 1.846330 -3.3229e-04
1:93555261 T C 0.048436 -4.1078e-05
1:93576334 C T 0.064581 -7.2721e-06
1:93620393 A G 1.240426 -2.5611e-05
1:93627034 G A 0.040075 3.4215e-05
1:93627626 C A 0.049222 -2.2931e-05
1:93634070 G C 0.034483 4.0840e-05
1:93639101 G T 1.299502 -2.0092e-05
1:93646418 T C 0.621282 -3.5813e-05
1:93658382 T C 1.630951 1.1076e-04
1:93670584 T C 0.143219 1.6645e-04
1:93670720 C T 0.035937 -1.4767e-06
1:93671923 G A 0.043344 3.7581e-05
1:93676478 C A 0.065908 -7.5089e-05
1:93682090 T C 0.178906 5.6021e-05
1:93704952 G A 0.048118 -4.9120e-05
1:93720070 G C 0.329817 3.7743e-04
1:93724029 G A 0.029270 3.7773e-05
1:93725053 T C 0.752638 1.4946e-05
1:93736695 A G 0.028027 -1.8127e-05
1:93767970 A C 0.069164 -7.6203e-06
1:93787741 G C 1.963489 -7.8099e-05
1:93790243 A G 0.036856 2.1577e-05
1:93791403 G A 0.068404 -6.6716e-05
1:93794271 A G 0.035836 -1.3147e-05
1:93797113 A G 0.050241 -7.2817e-05
1:93811023 A G 0.020984 7.1273e-05
1:93812744 T A 0.093994 1.7477e-05
1:93816400 G A 1.262315 -5.2647e-06
1:93831707 A G 1.630134 1.0687e-04
1:93846868 C T 0.047317 7.4820e-05
1:93857986 C G 0.074889 -4.2836e-05
1:93866935 A C 1.130736 1.1719e-05
1:93876429 G A 1.621484 -1.5762e-04
1:93900247 T C 1.751385 -3.3845e-05
1:93907578 G A 0.168185 6.5111e-05
1:93918224 T C 0.057515 -2.2722e-05
1:93926697 G T 0.094072 2.8629e-05
1:93944306 A G 0.067450 -7.5227e-05
1:93948033 T G 0.043639 -2.2049e-06
1:93949937 G A 0.048706 -6.3378e-05
1:93953301 G A 0.194378 5.8646e-05
1:93962993 G A 0.039741 1.3200e-04
1:93981950 G A 0.046307 -3.6294e-05
1:93983839 G A 0.028692 -5.8725e-07
1:93995969 A G 0.036424 -6.0314e-05
1:94003589 A C 0.063685 -2.6789e-05
1:94006292 A C 0.036950 -8.8832e-06
1:94007922 C A 1.216576 -1.7892e-05
1:94016849 T C 0.043444 3.7092e-06
1:94016967 G A 0.022165 1.0061e-05
1:94032097 G A 1.539506 -4.6113e-04
1:94034921 A G 0.028520 2.3353e-05
1:94040287 C T 0.410393 -2.9828e-04
1:94049864 C T 0.032438 7.0121e-05
1:94054382 C T 1.218102 -6.6656e-04
1:94060042 A G 0.093728 2.2876e-05
1:94062625 A G 0.095386 3.6654e-05
1:94064385 C T 0.222091 -7.7989e-06
1:94065453 A G 0.021828 7.2754e-05
1:94065973 G A 0.492296 -1.0743e-04
1:94069238 A G 0.030026 -6.4203e-05
1:94082917 A G 0.388004 -4.9692e-05
1:94085838 A C 0.046518 -1.9387e-05
1:94086147 A G 0.031448 -2.2979e-05
1:94091704 G A 0.280602 -8.0119e-05
1:94104337 T C 0.051134 2.1634e-05
1:94106148 A G 0.264935 1.7426e-05
1:94115299 T C 1.078167 -2.4850e-05
1:94118992 C T 0.089602 5.6886e-05
1:94132082 T C 0.051955 -5.7720e-05
1:94132623 C T 0.057077 1.9610e-06
1:94140763 G A 0.055155 4.7148e-05
1:94140801 A G 0.024567 3.8704e-05
1:94146121 C A 0.364605 -7.5708e-05
1:94153857 C T 0.022762 -7.6993e-06
1:94155521 G A 0.029575 9.5289e-05
1:94158150 A C 0.028413 8.9759e-07
1:94160787 T C 1.607491 2.1879e-05
1:94162459 T C 0.046064 6.2007e-05
1:94166837 T C 0.043341 -2.0659e-05
1:94170616 G A 0.042802 -1.2778e-05
1:94171229 T G 0.065785 1.5878e-05
1:94175632 C T 0.394765 2.3116e-05
1:94175909 C T 0.939736 -3.2709e-05
1:94178591 C T 0.112079 -1.2393e-06
1:94181528 A G 0.155627 -2.5648e-06
1:94184086 G C 0.181726 1.8095e-05
1:94185672 T G 0.098054 1.7165e-05
1:94191124 C T 1.761992 -8.8602e-06
1:94218240 T C 0.024460 5.5566e-05
1:94219943 G A 1.966614 2.1662e-05
1:94227918 C T 0.132284 -7.0156e-05
1:94230987 A C 0.107016 1.4647e-05
1:94234055 C A 0.072085 4.0525e-05
1:94241520 A G 0.074344 1.3310e-04
1:94252029 C A 0.041552 2.2269e-05
1:94264932 C G 0.088233 6.5529e-05
1:94275924 T C 0.038891 1.6176e-05
1:94279478 C T 0.025401 -1.8203e-05
1:94280439 A G 0.029585 -6.3282e-06
1:94281353 A G 0.046336 9.4910e-06
1:94286056 A G 0.142093 -3.2453e-06
1:94286574 T C 0.075090 -1.6031e-04
1:94315213 C T 0.083844 3.4790e-05
1:94330375 T G 0.891488 7.5887e-08
1:94331015 G T 0.027858 -6.4734e-06
1:94332151 A G 0.570249 -1.3571e-05
1:94339851 T C 0.026842 3.2119e-05
1:94339862 A G 0.042685 2.7750e-05
1:94341267 G A 0.854756 -1.1518e-05
1:94342061 T C 0.052961 -1.0648e-05
1:94342564 A C 0.677956 4.0150e-06
1:94353573 T C 0.713024 -4.3254e-06
1:94361019 G A 0.535556 6.2646e-06
1:94369666 C T 0.036197 -1.7918e-05
1:94375307 T C 0.062822 5.0023e-05
1:94385268 A G 0.044642 2.2204e-05
1:94393310 C T 0.040552 -3.9420e-05
1:94400986 G A 0.345926 5.8693e-05
1:94409457 T G 0.040565 1.7690e-05
1:94423602 C G 0.732647 -1.4488e-05
1:94423977 C T 0.069738 3.2139e-05
1:94425257 T C 0.622694 -2.5716e-05
1:94429970 C T 0.050432 9.9350e-06
1:94432010 C A 0.046077 5.6566e-06
1:94444481 A G 0.646612 -3.2514e-05
1:94449342 C T 0.713231 -2.8020e-05
1:94457197 G A 0.062633 -6.8202e-05
1:94457555 G A 0.088986 -3.0619e-04
1:94460343 T G 0.142706 -2.5080e-05
1:94461717 A C 0.073263 -1.0994e-04
1:94462630 A G 0.313501 9.0739e-05
1:94463617 T C 0.026187 4.2149e-05
1:94465132 G T 0.233331 -2.3775e-05
1:94467447 A G 0.116448 -6.9634e-05
1:94468808 T C 1.951898 -6.5624e-05
1:94469543 A C 0.332277 -1.8239e-04
1:94469631 C T 0.452938 -4.2882e-05
1:94471075 G A 1.887398 8.4933e-05
1:94472654 G A 0.040484 6.2212e-05
1:94474328 C T 0.376248 -5.2086e-05
1:94474727 G A 0.135400 2.0276e-05
1:94476388 G C 0.500430 -3.8507e-05
1:94476467 A T 0.136662 2.3191e-05
1:94478847 A G 0.258599 1.9159e-05
1:94481596 G A 0.483958 -1.5746e-04
1:94482263 A G 0.038592 -4.1585e-06
1:94485491 G A 0.248612 -1.3256e-05
1:94486406 C T 0.497817 -1.1142e-05
1:94487354 A G 1.130002 4.0041e-05
1:94489975 C A 1.081339 -1.5946e-04
1:94496602 T G 0.078369 -1.9391e-06
1:94498295 G A 0.102644 -7.1512e-05
1:94500680 G A 0.051069 5.3808e-05
1:94501594 C A 1.099443 -7.3287e-05
1:94503197 C A 1.353871 4.5831e-05
1:94504545 T C 0.381467 2.7251e-05
1:94505971 A G 0.043191 -7.4180e-05
1:94509224 G A 0.040974 6.2678e-05
1:94512565 T C 0.097791 1.6544e-05
1:94512893 T C 1.005696 -7.3318e-06
1:94513101 T C 0.437862 -3.6079e-05
1:94514082 T C 0.026440 -5.3423e-06
1:94517254 G C 0.020052 1.0516e-05
1:94523113 A G 1.086016 -1.5070e-05
1:94525623 G A 1.569123 -8.5683e-06
1:94527088 C T 0.100800 8.8884e-06
1:94529743 G A 0.565540 1.3186e-05
1:94533042 G A 0.096736 -8.8669e-05
1:94534354 A G 0.673150 -1.7687e-05
1:94535689 C A 0.141210 2.2395e-05
1:94536067 T C 0.438400 1.5685e-05
1:94537642 A C 0.405898 -2.4500e-05
1:94538011 A G 0.635168 -3.4536e-05
1:94541849 G A 0.135390 2.4233e-05
1:94542770 T G 1.832133 -1.9633e-05
1:94544233 A G 0.160665 6.3622e-06
1:94544234 C T 0.660300 1.9227e-05
1:94545160 T C 0.502485 1.9892e-05
1:94548080 G C 0.393853 -2.8170e-05
1:94553438 T C 1.086804 1.7466e-05
1:94556894 G A 1.809075 -2.8358e-05
1:94558774 G C 1.530898 1.1715e-05
1:94561271 G A 0.024434 -5.1887e-05
1:94561272 C A 0.415933 -2.2248e-05
1:94563916 C T 0.583336 1.3633e-05
1:94564483 T C 0.076003 2.0017e-05
1:94565787 G A 0.077560 -1.4501e-05
1:94572434 T C 0.409273 -3.5730e-06
1:94573178 A C 0.035573 5.7513e-05
1:94573920 G A 0.187802 2.4492e-05
1:94574053 A C 0.984998 -1.3896e-05
1:94575308 C T 0.802356 -2.8042e-05
1:94577744 A G 0.488917 -9.2537e-06
1:94578763 T C 0.037109 6.4545e-05
1:94580906 T C 0.441828 -8.8951e-06
1:94581001 A C 0.089583 2.1284e-05
1:94594521 C A 0.765024 3.2062e-05
1:94597552 T G 0.334809 3.5635e-05
1:94598043 C T 1.307139 2.0426e-04
1:94599486 G A 0.136857 3.2692e-05
1:94608533 A G 0.531524 9.8172e-05
1:94609670 G T 0.067930 -1.3601e-05
1:94611300 G A 0.163998 -3.7032e-05
1:94623267 G T 0.068813 4.0782e-06
1:94635028 A G 0.684367 5.9848e-05
1:94646439 A G 0.101693 -2.4826e-05
1:94656533 G A 0.128097 7.2924e-05
1:94659778 T C 0.050673 1.6842e-06
1:94660855 C T 0.040926 -9.1462e-05
1:94690795 C T 1.842217 -1.0257e-06
1:94703970 G A 0.025865 -3.3496e-06
1:94716150 T G 0.033568 -3.3051e-05
1:94727624 A G 0.458615 1.2463e-06
1:94729650 A G 0.097577 -1.7822e-05
1:94735720 A G 0.036843 -9.7412e-06
1:94749750 C G 0.093741 1.6445e-06
1:94811410 A C 0.149973 -4.8023e-06
1:94816328 G A 0.053529 -3.6739e-05
1:94827910 T C 0.034548 -4.9877e-06
1:94845537 A G 0.038521 8.8679e-05
1:94848657 T C 0.066496 -2.4309e-05
1:94854214 A G 1.278992 -9.6575e-05
1:94860096 G C 0.070037 -1.5641e-05
1:94860173 A G 0.047466 1.6613e-05
1:94867056 G T 0.132696 -2.6958e-05
1:94875127 A G 0.142816 7.8461e-05
1:94889002 A G 0.044366 -6.8389e-06
1:94889676 C A 0.053957 -5.1972e-05
1:94893508 G A 0.114461 1.8795e-05
1:94917402 C T 0.242555 -3.5648e-05
1:94937670 T G 0.032548 1.2155e-05
1:94940206 T C 0.047761 4.5016e-05
1:94941890 A C 0.192382 -4.3228e-04
1:94947352 G A 0.035885 1.0121e-04
1:94950830 G T 0.037680 1.5385e-05
1:94957565 G T 0.026748 -3.5095e-05
1:94980123 A G 0.629429 -1.5763e-04
1:94987788 G T 0.028780 -2.5579e-05
1:94989777 G A 0.981233 -3.1518e-04
1:95002211 A G 0.900316 -2.4924e-04
1:95022996 G A 0.317866 6.3393e-05
1:95023585 A G 0.291929 1.1065e-04
1:95027644 T C 0.153988 5.4973e-05
1:95028444 A G 0.195485 -5.3442e-05
1:95030752 G A 0.352872 -8.4051e-06
1:95044298 G A 0.371145 2.7896e-05
1:95047798 G T 0.361450 1.6470e-05
1:95051600 T C 0.208897 3.0518e-05
1:95055132 T C 0.376264 1.3243e-05
1:95058328 G A 0.126224 -1.4828e-05
1:95058953 A G 0.180772 6.1606e-05
1:95065020 G A 1.606573 -1.5788e-05
1:95070041 C T 1.606579 -2.4071e-05
1:95072140 C T 0.090790 2.9808e-05
1:95073933 A T 1.757438 1.6570e-05
1:95074230 T C 1.739103 1.9955e-05
1:95081446 A G 0.071825 1.8445e-05
1:95081587 C A 0.598913 4.7384e-06
1:95086409 G T 0.145650 -3.3814e-05
1:95087824 T C 0.046395 -2.2067e-05
1:95090042 C A 1.697389 -5.6312e-05
1:95091670 T C 0.025213 -2.4901e-06
1:95092605 G C 0.083870 -1.6902e-05
1:95098450 G T 0.024168 -5.1320e-05
1:95099540 G A 0.902478 -2.1784e-05
1:95101185 T C 0.081407 -1.3608e-05
1:95110434 A G 0.772947 -1.4036e-06
1:95116807 G A 0.831721 2.4155e-06
1:95119790 A G 0.569668 -9.8998e-05
1:95120174 T C 0.081218 2.8370e-05
1:95121248 G A 0.034389 2.1839e-04
1:95122518 G T 1.007637 7.8169e-05
1:95126836 C T 0.385514 1.2589e-05
1:95132518 A G 0.166828 -1.0540e-04
1:95133615 G A 0.184612 -1.1444e-05
1:95133924 C T 0.065642 -2.9099e-05
1:95134246 T C 0.030913 2.5998e-06
1:95135185 C T 0.965322 -1.8071e-04
1:95136696 T C 0.045395 -1.0504e-04
1:95141527 C T 1.910174 -1.0354e-04
1:95142778 A G 0.085457 8.3722e-06
1:95144800 G A 0.749798 -5.7105e-05
1:95145447 T C 0.043052 8.6462e-05
1:95145769 G A 0.237495 5.4963e-05
1:95146131 T C 0.156974 1.6710e-05
1:95148962 G C 0.021932 4.9242e-05
1:95151837 T C 0.979256 -1.4670e-04
1:95154613 A G 0.970899 -1.5734e-04
1:95160537 T G 0.057151 1.2132e-06
1:95169659 C G 0.067830 -1.1835e-04
1:95171212 C T 0.036891 -2.0114e-04
1:95171460 G A 0.337435 1.5672e-06
1:95171707 A G 1.425372 -8.7992e-05
1:95175811 T C 1.161762 -9.3734e-04
1:95176552 C T 0.056752 -5.8701e-08
1:95184056 C A 0.740992 -3.9165e-05
1:95191055 T C 0.055376 3.7131e-06
1:95195533 T C 0.072549 3.4725e-05
1:95196478 C T 0.079407 -1.2991e-04
1:95198833 G T 0.668554 -5.3030e-05
1:95201507 C G 1.094078 4.6683e-06
1:95202007 C T 0.361561 -1.3944e-05
1:95212662 A G 0.444162 -7.4485e-06
1:95220414 T C 1.350184 -3.5063e-05
1:95220538 A G 0.893439 1.9608e-05
1:95231974 G T 0.354702 9.7620e-05
1:95234857 C A 0.554060 -1.2619e-05
1:95236869 T C 0.052695 7.2056e-05
1:95238755 C T 0.417196 -1.4125e-05
1:95240622 T C 1.862338 4.8088e-05
1:95241901 T C 0.023782 -3.6628e-05
1:95248098 C T 0.144478 -3.8474e-05
1:95269324 T G 0.034756 -2.6932e-05
1:95281724 T G 0.034064 8.0256e-05
1:95289449 G A 0.325127 -3.0753e-06
1:95297449 A G 0.117282 2.4504e-05
1:95297742 T C 1.078904 -4.8872e-05
1:95307974 A G 0.653691 4.0001e-05
1:95312639 G A 0.114513 -6.6080e-05
1:95312671 G A 0.410679 -1.5573e-05
1:95314443 T C 0.093646 -2.2768e-05
1:95315177 A G 0.030556 4.9925e-06
1:95315687 T G 1.741047 -4.1896e-05
1:95316019 A G 0.068950 -4.8185e-05
1:95317344 C T 0.968367 -6.0644e-06
1:95318362 T G 0.051617 -2.6313e-05
1:95321573 C G 0.525413 -5.9148e-05
1:95327187 G A 0.024973 -1.2828e-05
1:95327466 A G 0.394534 1.1636e-06
1:95330372 A G 1.500488 1.4135e-05
1:95330745 A G 0.456190 3.7750e-05
1:95332864 T C 0.641932 1.5041e-05
1:95333551 C G 0.034246 1.1418e-05
1:95335462 G A 0.107240 1.1415e-05
1:95338238 G A 0.401022 9.5741e-06
1:95340172 G T 0.135374 2.4761e-05
1:95342507 A G 0.396248 -2.1678e-05
1:95349437 T C 0.735828 -6.9204e-06
1:95350096 G A 0.187738 -7.5670e-05
1:95351544 T C 1.677716 3.1103e-05
1:95356258 A G 0.241809 -1.0312e-05
1:95358096 G A 1.213992 -9.9283e-06
1:95360198 A C 0.038144 -9.4210e-05
1:95363001 C T 0.215047 -3.5211e-05
1:95364699 A G 0.035018 5.6767e-06
1:95367773 G A 0.085610 -8.2933e-05
1:95368998 C T 0.026242 2.5425e-05
1:95376730 C T 0.092913 2.1764e-05
1:95377723 T C 0.048719 5.5909e-05
1:95380794 G A 0.187342 -7.7500e-05
1:95384905 C T 0.095156 1.9539e-05
1:95391212 T C 0.099330 3.2055e-06
1:95391663 C A 1.957604 -2.8872e-05
1:95396698 T C 0.068985 -2.2060e-05
1:95398039 T G 0.169600 -2.6161e-06
1:95408216 C T 0.055973 -2.0107e-05
1:95412323 G A 0.041757 -6.6272e-05
1:95413168 A G 1.771528 -8.8210e-05
1:95414510 T C 0.054360 -1.6502e-05
1:95416890 C T 0.315386 5.8299e-06
1:95417171 C A 0.032263 6.4297e-05
1:95423291 G A 1.059994 2.2369e-07
1:95424844 C T 0.134786 -8.2160e-06
1:95430699 C A 0.121226 -3.5076e-05
1:95433586 C G 0.021766 4.6214e-05
1:95436390 A G 0.385832 2.4147e-05
1:95482151 T C 0.157185 -2.4986e-05
1:95495325 A G 0.024311 -3.7027e-05
1:95497140 A C 0.038861 2.9698e-05
1:95505835 G A 0.466045 -8.2049e-06
1:95509914 C T 0.053587 -2.2065e-05
1:95524556 G A 0.063714 -3.5873e-05
1:95531645 C T 0.078395 -5.7195e-05
1:95538424 T C 0.028115 -2.0335e-07
1:95539562 T C 0.115081 -1.9202e-05
1:95541060 A G 0.064944 2.4632e-05
1:95544755 G A 0.062880 -2.1651e-05
1:95545604 T C 0.274844 3.0820e-05
1:95549438 T C 0.102855 -4.9646e-06
1:95551154 T C 0.367244 -1.8058e-05
1:95560382 C T 0.847904 2.7829e-05
1:95577624 C T 0.088973 -4.0114e-05
1:95580488 G A 0.071929 8.0706e-05
1:95589180 C T 0.037411 1.5301e-04
1:95593457 G T 0.528811 5.6837e-05
1:95599803 T C 0.062890 1.2591e-06
1:95599964 A G 0.166293 1.4831e-05
1:95602221 G A 0.135241 -3.7198e-05
1:95611650 G A 0.263065 6.3473e-06
1:95621452 C A 1.083568 -4.8410e-05
1:95621857 C G 0.054431 -1.2606e-05
1:95636932 T G 0.481397 1.6246e-04
1:95639195 T G 0.436161 -1.0555e-05
1:95644652 G A 0.020448 5.4203e-05
1:95644959 T C 0.076814 -5.5508e-05
1:95651783 C G 1.082578 7.2849e-05
1:95653238 T C 0.033026 1.2561e-04
1:95657959 C A 0.205677 -1.0154e-05
1:95661200 A G 0.165731 2.1801e-06
1:95664827 T C 0.059621 -1.2115e-05
1:95682938 A G 1.563651 -1.9635e-04
1:95687635 T C 0.056616 5.8226e-06
1:95690116 G A 0.530242 3.7584e-05
1:95692065 T C 0.078401 3.1519e-05
1:95692262 A G 0.068485 4.0973e-05
1:95706336 A G 0.051017 -2.5442e-08
1:95709758 T G 0.053126 -3.4648e-05
1:95709939 G T 1.741129 5.2882e-05
1:95717531 G A 0.472721 1.9333e-04
1:95719656 C T 0.272974 3.0796e-04
1:95732089 T C 0.093666 3.4240e-05
1:95743461 T C 0.988779 -1.1406e-04
1:95743494 T C 0.368201 -3.2617e-06
1:95743595 G T 0.421503 3.4653e-06
1:95748412 A G 0.050192 2.7744e-05
1:95749339 T C 0.047067 -2.8983e-05
1:95757234 T A 0.128431 -1.7745e-04
1:95775349 T C 0.165923 -4.9915e-05
1:95777223 T C 0.059530 1.2593e-05
1:95783037 A G 0.708496 -1.2971e-05
1:95802200 A G 0.023856 7.6786e-05
1:95817008 T C 0.393674 -3.7235e-05
1:95828401 A G 0.157406 -8.0801e-06
1:95833778 A C 0.812279 1.2634e-05
1:95839310 C T 0.136464 -6.1611e-05
1:95841999 A G 0.118963 -5.1532e-05
1:95850173 T C 0.142505 -2.6184e-04
1:95854231 T C 0.241023 9.3767e-06
1:95886801 T C 0.030455 -1.5323e-04
1:95896914 T C 0.117405 -9.3884e-06
1:95898898 C A 0.254990 2.7017e-07
1:95903597 C T 0.891680 -7.0634e-05
1:95914869 A G 0.042380 -3.4999e-05
1:95916885 A G 0.150496 4.3275e-06
1:95917846 G A 0.128029 2.8702e-05
1:95925978 A G 0.044204 -9.2747e-06
1:95946445 G T 0.055278 -1.1337e-04
1:95947071 C T 0.082737 2.0589e-05
1:95947337 A G 0.267469 3.8505e-05
1:95966161 C T 1.135289 1.3726e-05
1:95981281 C T 0.066814 3.3144e-05
1:95982096 T C 0.082105 1.4355e-04
1:95985365 C T 0.117620 -1.3093e-05
1:95986339 T G 0.141077 -5.7497e-05
1:95991004 A G 0.020977 6.2450e-06
1:95993281 T C 1.890823 5.9349e-05
1:96002621 T G 0.037738 7.1357e-06
1:96002732 G A 0.025969 -1.4524e-04
1:96014856 T C 0.050822 -2.2853e-05
1:96016579 A G 1.180084 2.2033e-05
1:96021278 G A 0.032970 7.9469e-05
1:96028036 G A 1.681530 6.0819e-05
1:96029619 G A 0.064087 6.6381e-05
1:96040541 T G 0.068631 6.7265e-05
1:96043511 T C 0.691374 5.2505e-07
1:96047723 C A 0.146121 1.4558e-05
1:96058120 T C 0.045879 1.4629e-06
1:96058550 A G 0.339262 -1.1255e-05
1:96059015 G A 0.064162 6.7349e-05
1:96072754 C T 1.496172 -5.0762e-06
1:96078924 T C 0.217900 -1.4688e-05
1:96080116 T C 0.285039 2.2379e-05
1:96080784 C T 0.528701 1.1635e-05
1:96096192 G A 0.230906 -4.4170e-05
1:96102889 C G 1.939249 -4.0706e-05
1:96105444 G A 0.077875 -3.7079e-05
1:96117681 A G 0.088706 -5.4246e-05
1:96123814 A G 1.139502 -1.3982e-05
1:96124935 C T 1.337389 -2.2807e-05
1:96133997 A C 0.186228 -2.3098e-05
1:96138526 A G 0.463091 2.7191e-05
1:96144179 A G 1.820413 -3.2093e-05
1:96145123 T C 0.060520 1.4204e-05
1:96145968 G A 1.008608 -1.2344e-05
1:96150205 C T 0.043279 -1.8233e-06
1:96155920 G A 0.023752 -4.0719e-05
1:96156562 G A 0.158652 -1.9703e-05
1:96157416 C A 0.093234 -7.2330e-05
1:96158100 A G 0.056879 3.0125e-05
1:96163412 T C 0.842850 4.3106e-05
1:96163518 G A 0.023158 2.9284e-05
1:96164656 A G 0.727393 -1.1356e-04
1:96164887 A G 0.033009 -7.1471e-06
1:96176977 A C 0.080128 -1.2743e-05
1:96176986 T C 0.047024 -1.1267e-04
1:96177309 T C 0.112881 -4.7353e-05
1:96190933 C T 0.020640 -1.6201e-04
1:96193545 A G 0.051822 -5.6338e-05
1:96196776 C T 0.972294 5.3770e-05
1:96207819 A G 0.056298 -2.2747e-05
1:96209290 C G 0.040143 3.3850e-05
1:96233623 T C 1.584278 -3.2568e-05
1:96238561 T C 0.038063 -5.8089e-05
1:96250406 T G 0.714046 -4.3667e-05
1:96255329 T C 0.074467 -6.6506e-05
1:96269860 C T 0.901173 -1.9929e-05
1:96271468 G A 0.444486 -5.6160e-06
1:96282449 A G 0.054856 7.6306e-05
1:96283287 T C 0.045574 3.6983e-05
1:96292998 T C 0.054120 1.3025e-04
1:96296978 G A 1.785524 -4.6981e-05
1:96297639 C T 0.095227 -6.9225e-05
1:96303277 T C 0.073107 -1.0700e-05
1:96306763 T C 0.021276 4.7960e-05
1:96309271 T C 0.299615 -3.1951e-05
1:96309286 A G 1.269631 -2.3690e-05
1:96313905 A C 0.491761 -1.0347e-04
1:96318113 A G 0.027160 -8.6122e-05
1:96329929 G A 0.113387 3.7366e-05
1:96368020 T C 0.768136 3.9195e-05
1:96385539 A G 0.123248 -1.8771e-05
1:96397315 A G 0.973836 -8.1327e-05
1:96400228 C T 0.073299 7.0896e-06
1:96413348 G A 0.034528 -3.8339e-05
1:96413433 C T 0.484601 -1.0875e-04
1:96413879 A G 0.037521 -5.9244e-05
1:96430666 C T 0.052581 -2.1575e-05
1:96441429 C T 0.085006 -6.3761e-05
1:96449073 G A 0.464279 2.4419e-05
1:96461063 A C 0.133631 -3.0164e-05
1:96462513 C T 1.239556 -3.9948e-05
1:96468325 A C 0.038384 1.7437e-04
1:96469262 A C 0.056489 1.0905e-05
1:96474334 A G 0.505802 7.3838e-06
1:96489212 A G 0.381684 -6.5168e-06
1:96492489 C A 1.821409 1.8022e-05
1:96500593 T C 0.556776 4.7793e-06
1:96515589 G T 0.083280 -8.6352e-05
1:96525308 A G 0.114987 1.6226e-05
1:96532142 T G 0.046057 7.4390e-05
1:96537802 G T 0.020935 3.9414e-05
1:96538712 C G 0.059108 -3.6312e-05
1:96539243 T C 1.815855 1.6120e-05
1:96544224 G T 0.062163 4.2916e-05
1:96548258 C T 0.122066 -3.7365e-05
1:96548536 C A 0.732777 9.3631e-06
1:96563522 A G 0.086804 9.4818e-06
1:96570359 G T 1.038764 1.7196e-05
1:96590780 T C 0.028874 7.8412e-06
1:96597055 C T 0.870011 -7.8723e-05
1:96597502 C A 0.627592 -7.3222e-06
1:96603354 T C 0.231773 -5.7819e-05
1:96608470 G T 0.067473 2.5853e-05
1:96610271 C T 0.764375 -2.7843e-05
1:96624520 G A 0.147743 -8.1074e-05
1:96638427 A G 0.184557 -3.0383e-05
1:96641018 A G 0.046116 1.0552e-04
1:96644922 T C 0.044019 8.1062e-05
1:96646424 T C 0.290307 3.4197e-05
1:96649611 A G 1.602915 6.2688e-05
1:96674597 G A 0.506328 -1.1639e-05
1:96691401 T G 1.888375 1.7540e-04
1:96694035 C T 0.090602 -3.6567e-05
1:96717936 C T 1.234869 3.5745e-05
1:96723805 A G 0.084071 3.4322e-05
1:96737029 G A 0.303374 -1.2608e-05
1:96763525 A G 0.244126 3.8262e-05
1:96770142 G A 0.239887 -8.3141e-06
1:96770685 G A 1.235453 3.3048e-05
1:96770732 G A 0.383875 8.6868e-06
1:96773506 A G 0.204116 -3.4865e-06
1:96785327 G A 0.023116 -4.7901e-05
1:96831542 G A 0.082942 -2.2106e-04
1:96851552 G A 0.370253 3.2436e-05
1:96855345 C T 0.045840 -2.7775e-05
1:96861107 A G 0.049913 -8.8897e-06
1:96864652 G A 0.058836 -7.0765e-05
1:96874593 A G 0.883659 1.9671e-05
1:96880566 T C 0.029848 -5.1337e-05
1:96884287 A G 0.568493 1.5647e-05
1:96887339 C T 0.037716 1.4178e-04
1:96887774 T C 1.761249 5.7853e-05
1:96894180 C T 0.131904 2.8957e-05
1:96917476 T C 0.579026 2.7113e-05
1:96943994 C T 1.197371 5.0190e-05
1:96944183 T C 0.739272 2.2923e-05
1:96944797 C A 1.186936 6.1921e-05
1:96949269 A G 0.052701 -4.4192e-05
1:96953839 T C 0.051491 6.1922e-05
1:96957150 A C 0.062500 -4.3616e-06
1:96961160 T C 0.023785 2.5802e-05
1:96961723 G A 0.602928 -1.3523e-05
1:96964159 A C 1.783356 9.0418e-05
1:96975762 T C 1.928743 1.4876e-04
1:96993603 T G 0.498317 1.6965e-05
1:96993993 A G 0.061734 2.1080e-05
1:97000181 C T 0.673653 3.7526e-05
1:97001927 T C 0.029926 -4.5778e-05
1:97031756 C T 0.592509 2.0786e-05
1:97034911 G A 0.032584 4.2344e-05
1:97035383 G A 0.044441 2.2088e-05
1:97036113 A G 0.124517 1.6302e-05
1:97037083 C T 0.720372 9.6286e-06
1:97066695 G A 0.038504 -1.6655e-04
1:97068665 C A 0.041542 3.0758e-05
1:97083638 C T 0.128610 -4.0687e-07
1:97089501 T C 0.618871 2.1500e-06
1:97095657 A C 1.342722 -5.1611e-06
1:97099142 A G 0.526435 -1.7668e-05
1:97099941 C T 1.349457 -7.4354e-06
1:97110912 A G 0.069076 -2.2658e-04
1:97111780 T C 0.673059 1.5328e-06
1:97113915 G T 0.354056 3.7775e-05
1:97123895 A G 0.040741 2.4107e-05
1:97123961 T C 0.057434 -3.2663e-05
1:97151495 T C 1.016388 1.2501e-05
1:97152180 T C 0.101602 6.6932e-05
1:97164226 T C 0.111329 2.9268e-05
1:97164343 G A 0.346861 3.0045e-05
1:97184946 C T 0.045372 5.4415e-05
1:97189091 A G 1.019449 8.7415e-06
1:97213467 A G 0.090456 1.2096e-05
1:97222906 G A 0.117639 -7.4978e-05
1:97226675 G A 0.196251 5.5985e-06
1:97245046 G A 0.281884 -3.5733e-06
1:97250201 C T 0.032759 -1.1427e-04
1:97272456 G A 0.356380 2.5681e-05
1:97276688 C T 0.670313 -1.4153e-05
1:97283126 T G 0.153339 -1.3267e-04
1:97286215 C T 0.082549 -1.9879e-05
1:97286338 C T 0.109784 3.2874e-06
1:97291778 G A 0.194472 5.9109e-05
1:97293254 C T 0.225960 -6.7644e-05
1:97312384 C T 0.189003 2.5954e-05
1:97316509 A G 0.082916 1.7455e-06
1:97329398 A C 0.094075 -6.2100e-05
1:97353273 C G 0.184398 -3.7355e-05
1:97380346 T C 0.044168 -4.5022e-05
1:97398828 C A 0.053860 4.1282e-06
1:97404186 T C 0.062039 3.8658e-05
1:97410506 C T 0.149535 -5.6629e-06
1:97426655 C T 0.037128 8.3168e-05
1:97431052 C A 0.888930 -8.7056e-06
1:97432920 T C 0.257648 -9.0075e-06
1:97445538 C T 0.528509 -4.1855e-05
1:97451677 G A 1.642659 -1.3679e-05
1:97453507 C T 0.071420 3.8718e-05
1:97456509 G T 0.049160 -1.5333e-04
1:97458722 T C 0.453019 -4.8322e-05
1:97462677 C T 0.822334 -9.5396e-06
1:97463424 C T 0.070741 -3.8178e-05
1:97473587 A C 0.381937 5.6997e-05
1:97482757 A G 1.547182 7.0035e-05
1:97515472 C T 0.024541 3.7253e-05
1:97526678 G A 0.176267 2.3937e-05
1:97527976 T C 0.119132 4.1512e-06
1:97529318 A C 0.361466 -4.1683e-05
1:97543470 C T 0.030491 -1.4872e-06
1:97550191 C T 1.650822 1.4026e-04
1:97552480 G T 0.155777 -6.2333e-05
1:97553128 C T 0.303166 -1.8699e-06
1:97560451 T C 0.050806 4.5817e-05
1:97567534 A C 0.570863 1.1533e-05
1:97576002 G A 0.049624 4.5916e-05
1:97576677 C T 0.082348 1.2584e-04
1:97583114 G T 0.036696 3.4175e-05
1:97586731 T G 0.028439 7.6360e-05
1:97588830 T C 0.619212 -1.0433e-05
1:97595899 C T 0.041088 -1.6542e-05
1:97602898 C T 0.385170 2.0231e-05
1:97606375 T C 0.181071 5.3068e-05
1:97606764 T C 0.684708 -2.3709e-05
1:97606979 T C 0.038907 1.7609e-04
1:97607299 G A 0.042036 1.5169e-04
1:97626106 A G 0.329551 5.6149e-05
1:97635830 C T 0.463133 -1.8486e-05
1:97639351 T C 0.048845 -3.2952e-05
1:97641552 T C 0.090936 -1.1011e-05
1:97646993 T C 0.024973 3.6714e-05
1:97649209 T G 0.266953 -5.1921e-05
1:97654726 C G 0.057950 2.8752e-05
1:97657086 C T 1.242428 8.1380e-06
1:97663193 A G 0.038170 3.7845e-05
1:97664561 T C 0.223162 1.7909e-05
1:97667195 C T 0.036632 -5.0044e-05
1:97668221 C T 1.921083 6.8080e-06
1:97668984 T C 0.026034 -1.2828e-05
1:97676684 T C 0.068631 1.1756e-04
1:97680878 T C 0.081082 -8.6316e-05
1:97685484 C T 0.216547 -4.9666e-08
1:97699757 C T 0.283091 3.1371e-05
1:97700245 C T 0.128327 3.8898e-05
1:97714813 A G 0.072929 9.6537e-06
1:97717200 T C 0.187436 -2.1411e-04
1:97717279 C A 0.119437 9.8981e-05
1:97720465 C T 0.805927 -1.4549e-05
1:97721488 A G 1.329246 1.8206e-05
1:97723601 T G 1.554644 6.0853e-06
1:97724009 T C 0.704711 2.3285e-05
1:97730142 A G 0.050238 7.4984e-06
1:97730636 A G 0.055363 1.0394e-04
1:97736555 C A 0.020159 -1.9791e-05
1:97736657 C T 0.032730 6.2961e-05
1:97743702 G C 0.721060 -4.3575e-05
1:97746529 A G 0.078927 4.3314e-05
1:97765025 A C 0.143589 -1.7735e-04
1:97766486 T C 0.046544 2.4177e-05
1:97770920 T C 0.086003 -3.4335e-05
1:97772282 T C 0.060452 1.8210e-04
1:97775113 G A 0.573193 4.9454e-05
1:97779535 G A 0.564329 2.5647e-06
1:97781409 T C 0.020961 3.1539e-06
1:97781484 T C 0.058258 6.6022e-05
1:97789950 T G 0.120589 6.2780e-05
1:97790135 A G 0.070702 1.7764e-05
1:97792597 G A 0.043318 8.3320e-05
1:97792723 G A 0.034752 -2.0247e-05
1:97800505 C G 0.020247 -1.0365e-04
1:97806602 A G 0.107308 -1.1788e-04
1:97813117 C T 0.045671 7.7755e-05
1:97814358 C T 0.041753 4.0804e-05
1:97819667 G C 0.469164 -8.6323e-06
1:97820533 A G 0.121433 -6.7194e-05
1:97830969 T C 0.296701 5.2092e-05
1:97831009 T C 0.111449 -6.4015e-05
1:97845053 G T 0.474584 -1.5625e-05
1:97853443 C T 0.497603 1.3642e-05
1:97856946 T C 0.402292 1.4176e-05
1:97862029 A G 0.112225 4.2981e-06
1:97876523 C G 0.586553 -4.8488e-05
1:97877321 G T 0.362882 1.6713e-05
1:97882937 C T 0.026859 6.9392e-05
1:97884294 C A 0.076538 -8.3505e-05
1:97887414 C T 1.096743 3.6604e-05
1:97888287 C T 0.070017 -2.6202e-05
1:97893792 T G 0.030854 -2.7869e-05
1:97896489 G A 1.754994 -1.0495e-04
1:97901556 C T 0.064999 -5.3932e-05
1:97912721 A G 1.690436 -1.7294e-04
1:97915624 G A 0.093620 -1.2929e-05
1:97917523 A G 0.114484 -7.1172e-05
1:97918306 T C 0.862971 2.4831e-05
1:97918650 T C 0.062241 5.8774e-05
1:97919354 C T 0.046239 -3.6592e-05
1:97931922 C T 0.035677 1.5854e-04
1:97932256 C T 0.436385 8.7971e-07
1:97934085 C T 0.071601 -2.5987e-05
1:97935510 C T 0.177922 -2.4906e-05
1:97936889 A C 0.363102 2.8192e-05
1:97946041 G T 1.753128 -1.1396e-04
1:97953329 G T 0.064006 1.8096e-05
1:97955794 T C 0.027086 -7.9908e-05
1:97959669 C T 0.041844 1.0675e-04
1:97961780 T C 0.036041 1.2327e-05
1:97961878 T C 0.026872 -8.9703e-05
1:97968615 G A 1.209286 5.8205e-05
1:97970943 T C 0.071734 -3.2672e-05
1:97973252 A C 0.395907 -4.2586e-06
1:97974231 A G 0.033360 -1.5559e-05
1:97977364 A G 0.127376 -2.1489e-05
1:97977688 T G 0.103195 -5.5927e-06
1:97979931 A G 0.047875 1.8619e-05
1:97981395 C T 0.406810 -1.6483e-05
1:97981421 T C 0.044710 1.6363e-05
1:97989751 T C 0.188822 1.2522e-05
1:97992505 T C 0.316811 1.5347e-05
1:97999555 G A 0.050754 -6.1934e-05
1:98002240 T G 0.469011 1.5359e-05
1:98004418 T C 0.348169 -1.3578e-05
1:98005263 G A 0.097752 1.0594e-04
1:98006101 G A 0.181340 -3.1543e-05
1:98006991 C T 0.047284 5.0854e-05
1:98010282 G A 0.213272 2.7169e-05
1:98020955 T C 0.264172 1.0135e-04
1:98026801 G A 0.419698 5.1142e-05
1:98030023 T C 0.051351 -4.7631e-05
1:98039419 T C 0.046297 9.7115e-05
1:98039905 A C 0.099408 -8.2200e-07
1:98073410 A G 0.153346 -9.2233e-05
1:98074768 G A 0.077739 -1.0696e-05
1:98075762 T C 0.217923 6.0427e-05
1:98078993 C T 0.251964 1.2284e-04
1:98088937 C A 0.100378 2.2955e-05
1:98098879 A G 0.346679 4.5621e-05
1:98101326 A C 0.060001 -6.5103e-06
1:98112078 C T 0.048667 -4.6666e-05
1:98118470 T C 0.077496 9.3377e-05
1:98124237 T C 0.028602 4.3830e-05
1:98125067 T G 0.045697 6.1262e-05
1:98141828 T C 0.039433 7.8534e-06
1:98143204 A C 0.049011 -6.3372e-05
1:98146504 C T 0.035557 1.1745e-05
1:98162362 G A 0.176832 -1.1115e-04
1:98165091 C T 0.178783 2.9065e-05
1:98194785 T C 0.060498 -1.9426e-06
1:98208612 C T 0.042902 4.4075e-06
1:98209110 C T 0.361684 -1.5903e-05
1:98209131 A G 0.070598 1.2985e-05
1:98210616 C T 0.028978 -6.0572e-05
1:98218887 T C 0.112595 1.2182e-05
1:98241291 T C 0.417482 1.5591e-04
1:98249477 T C 0.057810 2.3995e-05
1:98264873 C T 0.078550 -7.4774e-05
1:98266009 C T 0.109041 -7.0412e-05
1:98268404 C T 0.033441 1.3399e-05
1:98301471 A C 0.077859 1.6661e-05
1:98310643 T C 0.045415 -1.4086e-05
1:98315893 G A 0.450024 8.9868e-04
1:98332868 T C 0.153174 5.2784e-05
1:98334676 C A 0.045492 5.5088e-05
1:98335202 C T 0.160428 -1.4854e-04
1:98342408 C G 0.061247 -3.4179e-05
1:98348277 C A 0.055207 -3.4888e-06
1:98348885 A G 1.566939 -2.9293e-04
1:98352053 T A 1.566660 -4.2075e-04
1:98355399 C T 0.024515 -4.9893e-05
1:98371201 G T 0.068881 -9.4596e-05
1:98377499 A G 0.027092 -6.8825e-05
1:98384122 T C 0.067973 1.4382e-05
1:98391159 T G 0.029062 -3.9176e-05
1:98393340 C T 0.046304 -7.0740e-05
1:98404096 C T 0.138301 5.5720e-05
1:98409565 T C 0.106873 -1.7108e-05
1:98416866 A G 0.046979 2.3620e-05
1:98425905 G A 0.033103 -2.4574e-05
1:98442483 C T 0.047790 -9.4035e-05
1:98449946 T C 0.047089 1.4017e-05
1:98451459 G A 0.995008 6.3115e-05
1:98460525 T C 0.059540 1.5234e-05
1:98464653 T C 0.068618 -1.8348e-06
1:98465840 A G 0.034311 -1.5712e-04
1:98471787 A C 0.060459 7.4890e-05
1:98482877 G A 0.025736 -7.0254e-05
1:98485339 C T 0.047956 -9.6165e-06
1:98492609 A G 0.066269 7.2496e-05
1:98500045 C G 0.620990 -1.8862e-06
1:98502934 T G 1.620757 -1.3406e-04
1:98510109 C G 0.157464 -3.8838e-06
1:98521650 A C 0.039955 1.3418e-05
1:98527700 A G 0.172577 -1.6087e-04
1:98528798 T C 0.045385 2.7578e-05
1:98552832 T A 1.593038 -5.5517e-05
1:98553641 A G 0.065584 2.3852e-05
1:98556115 C T 1.640945 -4.5596e-05
1:98560276 T C 0.168935 -1.3814e-04
1:98565744 T C 0.166491 1.8990e-04
1:98573222 A G 0.054165 3.3481e-05
1:98579686 A G 0.027021 -5.2266e-06
1:98584868 C T 0.053211 -1.1376e-05
1:98586215 A G 0.101014 1.5012e-04
1:98596406 G T 0.051286 6.3230e-05
1:98611758 T G 0.048180 2.2094e-06
1:98611959 T C 0.074610 1.2715e-05
1:98612001 T G 0.065126 -3.0491e-05
1:98622407 T C 0.593028 3.6124e-05
1:98622590 C T 0.552453 -9.8577e-06
1:98622974 T C 0.110310 2.4420e-05
1:98624368 T G 0.036823 3.5696e-05
1:98631919 C T 0.087613 -7.0427e-05
1:98637193 C T 0.535965 -3.1002e-05
1:98644672 A G 0.206144 2.7215e-05
1:98646441 C A 0.042854 6.3904e-05
1:98651527 G A 0.862179 -6.9153e-06
1:98652088 G T 0.622094 4.7257e-05
1:98653072 C T 0.048677 -1.2263e-05
1:98654113 A G 0.927999 -6.5813e-07
1:98659529 T C 0.485493 6.1910e-06
1:98661480 T C 0.163897 1.5387e-05
1:98663176 G T 0.176835 -1.0349e-04
1:98663557 G A 0.032214 -1.3914e-05
1:98669432 T G 0.304393 2.3966e-05
1:98672549 C T 1.241513 5.5842e-05
1:98674895 G A 0.055132 -2.7280e-05
1:98683104 T C 0.097041 1.1708e-05
1:98687691 T C 0.533456 -1.6073e-04
1:98698077 T C 0.021325 3.4235e-05
1:98708633 T C 0.100089 5.4099e-05
1:98709161 G A 0.082299 -3.4511e-06
1:98722783 A G 0.081215 -1.5149e-05
1:98727701 T C 0.270916 7.6645e-07
1:98727780 A C 1.307217 3.4819e-05
1:98728204 G A 0.797718 2.0346e-05
1:98733591 A G 0.047764 1.2012e-04
1:98741545 G T 0.176189 -2.1699e-05
1:98745188 G A 0.067839 -5.1631e-06
1:98758989 C T 0.660170 1.4943e-05
1:98759512 G A 0.051192 -4.1861e-05
1:98768569 T G 0.027427 7.6930e-05
1:98775586 G T 0.033003 1.0501e-05
1:98779892 T C 1.120437 2.6967e-05
1:98780457 T C 0.058492 -7.8276e-06
1:98783413 C T 0.827962 1.0154e-04
1:98784279 C T 0.164563 1.6002e-04
1:98784785 C T 1.973687 1.2090e-05
1:98790075 C T 0.085844 -4.5140e-05
1:98790932 T G 0.096545 -1.0394e-05
1:98800142 C T 0.923063 -6.4411e-05
1:98807555 C G 0.031708 3.7456e-05
1:98808593 T G 0.025333 6.2344e-06
1:98808760 T C 1.510492 2.8974e-05
1:98809131 C T 0.057810 9.9607e-05
1:98811537 G T 0.059491 7.8874e-05
1:98814316 C T 0.064730 -2.7714e-05
1:98814370 A G 0.568581 2.0871e-06
1:98814626 C T 0.312472 3.8051e-05
1:98816298 C T 0.679138 -5.6262e-05
1:98818587 G A 0.249118 5.2976e-05
1:98820506 G A 0.057677 -4.4153e-05
1:98821573 A G 0.051358 2.3725e-05
1:98825164 T C 0.217696 -5.7531e-05
1:98825637 C T 0.049105 -1.9387e-05
1:98827096 T G 0.534877 -2.0061e-05
1:98833455 G T 0.085071 -1.2843e-06
1:98835554 C T 0.033493 4.6710e-05
1:98836767 T C 0.031416 -3.4393e-05
1:98838141 G A 0.768101 1.1535e-05
1:98851189 T C 0.962820 -1.2609e-04
1:98854006 A G 0.066019 -2.8852e-06
1:98862739 G C 0.053561 5.6500e-05
1:98874734 G A 0.025301 8.6869e-06
1:98875469 T G 0.907970 -4.4412e-05
1:98878330 A G 0.363015 2.0830e-04
1:98891837 G A 0.289265 2.1057e-05
1:98891908 A G 1.197803 -2.8804e-05
1:98893133 T C 0.375868 2.7459e-04
1:98895137 G A 0.031438 -2.4404e-05
1:98902121 C A 0.044973 -7.1028e-05
1:98908831 T C 0.055947 2.0611e-05
1:98911086 C A 0.061861 8.6092e-05
1:98911334 C T 0.063860 -2.0339e-04
1:98920735 C T 0.524780 1.5063e-04
1:98926885 C T 1.726253 2.1281e-05
1:98934687 T C 0.059216 -2.2164e-05
1:98937471 C G 0.319187 6.8851e-05
1:98939709 T C 0.083536 4.5140e-05
1:98941719 G A 0.033201 1.8787e-05
1:98948007 A G 0.119187 -5.3546e-05
1:98953131 C G 0.059160 -1.7865e-05
1:98956298 G A 0.031419 9.8839e-06
1:98956593 A G 0.089829 2.4815e-05
1:98957516 C T 0.055015 3.6107e-05
1:98960728 A G 1.776364 5.8464e-05
1:98964498 G A 0.321706 4.8150e-05
1:98964518 C T 0.132326 5.6828e-05
1:98974898 C T 0.023931 -8.2782e-05
1:98983475 T C 0.047531 -3.9247e-05
1:98990865 A G 0.035755 4.1681e-05
1:98993681 A G 1.393210 4.6368e-05
1:98999861 C T 0.044288 2.3642e-05
1:99006987 G A 0.022853 -8.4473e-05
1:99012285 T C 0.031730 -5.9658e-05
1:99026183 T C 0.084555 -1.2044e-05
1:99027481 T C 0.229192 8.4510e-05
1:99034320 A G 0.071988 3.3297e-05
1:99040868 T C 0.551976 -2.6807e-05
1:99059684 C T 0.133800 3.3960e-05
1:99064622 T C 0.035479 8.6325e-06
1:99093871 G A 0.219254 5.6436e-05
1:99096030 A G 0.062111 -5.7702e-05
1:99118506 A C 0.261001 -5.0202e-05
1:99119617 G A 0.020633 1.5597e-05
1:99121504 T C 0.030575 -4.9947e-05
1:99121829 G A 0.034950 -5.1847e-05
1:99124683 A G 0.064282 2.0231e-06
1:99125746 C T 0.093429 -5.2566e-05
1:99130461 G A 0.498291 2.5866e-05
1:99135001 C T 0.121969 1.7850e-05
1:99149370 T C 0.023720 3.4824e-05
1:99170631 G A 1.932066 -5.2154e-07
1:99177253 A G 0.715971 1.1337e-05
1:99179608 T C 0.684987 -7.8210e-06
1:99183608 C T 0.033123 -1.1544e-04
1:99200416 G A 0.577020 -1.7108e-05
1:99200470 A G 0.027401 4.8017e-05
1:99220941 A G 1.044314 7.2469e-06
1:99225045 A C 1.620984 -7.1924e-06
1:99225627 A G 1.974914 -5.0094e-05
1:99229595 G T 0.032993 -1.1814e-04
1:99242094 C G 0.068518 -8.9921e-05
1:99243315 A G 1.975235 -7.5754e-05
1:99249098 A G 0.542135 -2.6740e-05
1:99257749 C T 0.030176 5.0787e-05
1:99283988 T G 0.061257 7.8482e-05
1:99293779 T G 0.613619 1.4284e-05
1:99310348 C T 0.458307 -4.0125e-05
1:99324312 A G 0.075697 1.5871e-04
1:99326002 T C 0.114562 1.4359e-06
1:99326083 G A 0.164024 5.3365e-05
1:99328439 G C 0.710618 -1.2674e-05
1:99348836 G A 0.209659 1.4718e-04
1:99352578 A G 0.027307 5.9216e-05
1:99354511 T C 0.052617 -5.0288e-05
1:99360740 C T 0.032964 -2.1525e-05
1:99362433 T G 0.074380 1.4998e-07
1:99365592 G A 0.035349 -1.0619e-05
1:99377017 A G 0.027527 -1.4303e-04
1:99378914 A G 1.545270 -4.4598e-05
1:99392575 G A 0.432328 -1.1798e-05
1:99396796 T C 0.053688 -1.1373e-04
1:99399788 C T 0.063760 9.5492e-05
1:99400981 A G 0.038024 6.9332e-05
1:99401474 T C 0.027761 -1.8487e-04
1:99401931 T C 1.857869 4.2370e-05
1:99410385 C T 0.465490 -3.0866e-06
1:99413510 T C 0.101495 1.0946e-05
1:99414053 T C 1.206582 -1.0551e-05
1:99416814 A G 0.163398 1.4112e-04
1:99418392 T C 0.026433 -1.3648e-04
1:99419230 A C 0.270475 -2.9220e-05
1:99423838 C T 0.253688 3.1978e-05
1:99429789 T C 1.546844 -9.3806e-06
1:99432899 A G 0.051913 -4.4993e-05
1:99434899 T C 0.182879 -3.9163e-05
1:99440612 T C 0.041159 -5.8226e-05
1:99445471 T C 0.330469 -2.2403e-05
1:99445922 T C 0.038378 1.9366e-05
1:99446721 A G 0.060238 2.1950e-05
1:99457011 G A 0.056651 -2.2134e-05
1:99464107 C T 0.055992 1.0357e-04
1:99469397 G T 0.033399 -1.4957e-04
1:99478764 G A 0.048634 2.9371e-05
1:99480755 G A 0.045807 5.6491e-05
1:99482158 A G 0.488291 -3.7133e-05
1:99484386 C A 0.177020 3.3982e-06
1:99492338 T C 0.076288 2.3117e-05
1:99494582 C A 0.127850 -2.1609e-05
1:99517636 A G 0.027888 1.0868e-05
1:99520159 C T 0.035109 1.3210e-04
1:99521314 A G 1.356231 -1.1400e-06
1:99522062 A G 0.183132 -2.9274e-05
1:99524047 G A 1.852617 -1.0839e-04
1:99532399 G A 0.060835 3.7560e-05
1:99536344 T C 0.040734 -1.6363e-04
1:99541927 C A 0.043980 3.6156e-06
1:99542001 T C 1.830497 -3.1590e-05
1:99542463 G A 0.313215 -4.3233e-05
1:99550710 G A 0.152742 -4.8192e-05
1:99551140 G A 0.065704 2.0026e-05
1:99551808 C T 1.688492 -1.6246e-04
1:99558971 C T 1.395563 -1.4440e-05
1:99564128 C A 0.173171 3.7244e-06
1:99567164 C T 0.194008 8.5533e-05
1:99580658 C T 0.149334 3.2101e-05
1:99581029 C T 1.162291 -3.2046e-05
1:99588970 A G 0.070868 -8.6705e-06
1:99589425 A G 0.047258 3.9193e-05
1:99595775 T C 0.051432 2.7971e-05
1:99603449 T C 0.145309 -8.8982e-05
1:99610115 C T 0.306263 -3.9455e-06
1:99614315 G A 0.023905 2.3306e-05
1:99615891 G A 0.386144 1.3406e-04
1:99633193 T C 0.027849 -5.6472e-05
1:99636186 C T 0.385079 6.9657e-05
1:99636587 G A 0.130476 8.3563e-05
1:99643963 T G 0.684883 3.7537e-05
1:99644928 G A 0.074694 8.2763e-05
1:99655264 G T 0.058459 3.7196e-05
1:99665296 A G 0.188435 6.8111e-05
1:99669654 T C 0.061361 5.4579e-05
1:99671728 T C 0.043928 -3.7270e-06
1:99689054 A G 0.067142 -5.0265e-05
1:99689845 C T 0.028024 -3.7622e-05
1:99692027 G A 0.401415 4.6245e-06
1:99692996 G A 0.038134 4.3349e-05
1:99694037 G A 0.133125 -2.8292e-05
1:99705201 A G 0.020805 2.8193e-05
1:99705540 A G 1.074548 -9.2134e-06
1:99728698 A G 0.064250 7.4237e-05
1:99728806 G A 0.066223 2.2505e-05
1:99730942 G A 0.027258 8.3374e-05
1:99732202 T C 0.552018 8.2512e-06
1:99733964 T G 1.013317 -8.7922e-06
1:99746347 T A 0.192515 3.0233e-05
1:99747869 C T 0.030776 -4.1774e-05
1:99751185 A G 0.891563 6.6832e-06
1:99753878 C T 0.027323 -1.7795e-05
1:99754070 A G 0.050277 3.6982e-05
1:99762785 A G 1.032776 1.9922e-05
1:99775704 T G 0.167546 4.3945e-06
1:99776168 A C 0.152297 -1.6651e-05
1:99780284 C T 0.915669 2.1895e-05
1:99780991 C A 0.120693 3.0616e-06
1:99781455 A G 0.039559 5.4050e-06
1:99790208 G C 0.067859 -4.5457e-05
1:99791342 G A 0.068411 3.3099e-05
1:99792544 A C 0.912839 -2.3572e-05
1:99800813 G A 0.360317 1.2429e-05
1:99800965 T C 0.449215 2.2992e-05
1:99802789 T C 0.148324 -1.2978e-05
1:99811487 G A 0.217936 -6.6655e-06
1:99813716 G T 0.026346 4.0258e-05
1:99815439 C T 0.031445 -1.9570e-04
1:99825186 C T 0.027647 -4.4216e-05
1:99826204 C T 0.036427 -3.4592e-05
1:99834791 G C 1.913543 -5.4895e-05
1:99841806 G A 0.080715 -3.4790e-05
1:99843013 T C 0.059316 -1.7289e-05
1:99845402 G A 0.217569 4.1757e-06
1:99852417 C A 0.061393 8.3205e-06
1:99874416 T G 0.033545 -1.4988e-06
1:99890696 T G 0.092192 -4.5351e-06
1:99894554 T G 0.628176 9.1038e-08
1:99901988 A G 0.054597 -3.4865e-05
1:99903100 G A 0.655424 1.7596e-05
1:99905884 T C 0.037953 -6.8350e-05
1:99906088 A G 0.050296 -6.2672e-05
1:99907647 G A 1.897437 -4.0876e-05
1:99920286 A G 0.082445 1.2830e-04
1:99920416 C T 0.079294 -2.8167e-05
1:99931618 T C 0.064600 -1.6010e-05
1:99951627 A G 0.115899 -6.1862e-06
1:99952500 C T 0.458524 -3.3260e-05
1:99954194 C T 0.502085 -7.0619e-06
1:99956689 C T 0.987705 -1.0870e-05
1:99957207 G A 1.150950 1.7326e-05
1:99959579 T C 0.081218 9.5743e-06
1:99962833 A G 1.194911 -1.0996e-05
1:99963687 G A 1.398257 2.3886e-05
1:99969159 C G 1.205787 -2.0841e-05
1:99992372 T G 0.856035 -5.0402e-05
1:99998481 T C 0.083740 2.9479e-06
1:100003419 T C 0.085711 8.1011e-06
1:100005950 A G 0.026414 -5.7314e-05
1:100007258 T C 0.094721 -1.5002e-05
1:100010999 A G 0.568273 2.2124e-05
1:100012891 A G 0.097301 3.4858e-05
1:100023153 G T 0.203937 9.1567e-05
1:100023657 G A 0.063532 -1.7619e-04
1:100026125 A G 0.041318 5.9302e-06
1:100027217 A C 0.267768 -4.5283e-05
1:100032054 T C 0.112839 -5.8168e-06
1:100039250 T C 0.079722 2.5839e-05
1:100040100 G A 0.269222 -2.3844e-05
1:100040528 A G 0.183956 -6.7421e-06
1:100042449 A G 0.095412 7.5636e-07
1:100049785 A C 1.027871 2.4539e-05
1:100051383 A G 1.951995 1.0087e-04
1:100059601 A G 0.087168 2.2811e-05
1:100060529 A G 1.388455 1.8975e-05
1:100065823 G A 0.052419 -5.4493e-06
1:100069727 C T 0.077606 -4.4914e-05
1:100075104 A G 0.052237 -1.2456e-05
1:100075329 G C 0.102183 2.2122e-05
1:100079353 C A 0.161486 -4.9181e-05
1:100081772 A G 0.344326 5.2544e-05
1:100083263 G A 0.246901 -2.7752e-05
1:100086858 G A 0.532498 4.7873e-06
1:100087162 G A 0.407530 -5.6938e-05
1:100091422 C T 0.159370 7.3888e-05
1:100091852 C A 0.364245 9.6931e-06
1:100093163 G A 0.060046 -2.2786e-05
1:100100105 T C 0.084672 1.5385e-05
1:100103934 C T 0.249741 6.0742e-06
1:100107131 C A 1.059650 -1.0958e-05
1:100108685 C T 0.277651 8.9046e-06
1:100112736 A C 1.916162 -1.4382e-05
1:100116900 C T 0.025839 -9.2411e-05
1:100130710 G A 1.233165 -4.0413e-05
1:100143603 T G 1.240004 -4.7943e-05
1:100146431 A G 0.080719 4.3183e-06
1:100148203 A G 0.059238 -1.0180e-04
1:100151835 A G 0.061494 1.4038e-05
1:100154899 C T 0.023279 -1.0772e-05
1:100159300 C T 0.135192 -1.2287e-04
1:100166084 T C 0.020964 2.0124e-05
1:100172901 A G 0.340385 1.6398e-05
1:100174670 T C 0.070368 -1.0631e-04
1:100185458 C T 0.035947 1.4708e-06
1:100188316 T C 0.507954 5.1887e-05
1:100200184 T C 0.419254 4.9837e-05
1:100203648 T C 0.637193 3.6701e-06
1:100205588 G A 0.048281 -4.9708e-05
1:100206823 C T 0.183447 -1.9754e-05
1:100234367 A C 0.147912 -1.0050e-04
1:100237108 A G 0.064876 3.8855e-05
1:100254060 A C 0.032302 -5.7648e-05
1:100254636 T C 0.046249 -4.4329e-05
1:100257778 C T 0.415476 9.0307e-05
1:100275417 A G 0.240397 2.7662e-05
1:100276239 G C 1.058602 -7.6921e-05
1:100281679 A C 0.651224 6.1413e-05
1:100290107 A G 0.046521 -5.4590e-05
1:100291462 A G 0.137211 -5.5019e-05
1:100292878 T C 0.056771 6.9291e-05
1:100292904 C T 1.762521 -3.2752e-05
1:100307760 A G 0.085035 4.7248e-05
1:100316589 G A 1.008345 -6.8410e-05
1:100318245 G T 0.032782 4.5958e-06
1:100327026 T C 0.331440 5.4419e-05
1:100327183 C T 0.028582 -1.1828e-06
1:100335626 A G 0.046632 -6.0974e-05
1:100335977 G A 0.036125 -4.2969e-05
1:100340782 T G 0.021146 -3.5104e-05
1:100353675 A G 1.393382 6.6811e-06
1:100354674 T G 0.032155 6.5941e-05
1:100358103 T C 0.285967 6.0474e-05
1:100361925 A G 0.102855 1.5175e-05
1:100365849 A G 0.040958 6.3767e-06
1:100368640 G A 0.919950 -1.5132e-05
1:100372065 T C 0.098736 1.4313e-06
1:100377295 A G 0.059355 -1.4858e-05
1:100377973 C T 0.023038 -3.8376e-05
1:100394941 T C 0.037167 -8.2573e-05
1:100411287 C T 0.298573 1.9439e-05
1:100430720 A G 0.606920 1.1948e-05
1:100443397 T C 0.089609 -3.4604e-05
1:100458794 A G 0.083169 3.7707e-05
1:100468560 G A 0.116221 -1.1026e-05
1:100500416 C T 0.093273 1.8582e-05
1:100515033 C T 0.022454 -7.2611e-05
1:100543521 C T 0.038417 -1.3782e-04
1:100575933 A G 0.832487 -5.2008e-06
1:100580608 G T 0.059099 -7.9318e-06
1:100598867 T C 1.698100 5.3770e-06
1:100616955 G A 0.024379 -4.5801e-05
1:100617033 A G 0.127529 -9.3187e-05
1:100623922 C T 0.089472 -4.0084e-05
1:100632949 T C 0.050666 -1.4920e-04
1:100643730 G A 0.093371 1.0651e-05
1:100644474 T C 0.822688 -1.2079e-05
1:100656661 C T 1.701190 1.0786e-07
1:100672060 C T 1.812175 -3.2842e-06
1:100678671 T C 0.051805 -1.4277e-04
1:100703069 T C 1.714971 2.6161e-07
1:100707296 T C 0.101722 -3.7830e-05
1:100709301 G A 1.706250 5.5858e-06
1:100709949 C A 0.042393 1.1437e-04
1:100716167 G A 1.680621 7.8135e-06
1:100732601 C A 0.108863 -2.4867e-05
1:100732855 C T 0.200312 1.2630e-04
1:100739833 A C 0.050423 -4.9798e-05
1:100740485 C T 0.034175 5.4198e-06
1:100757176 G T 0.107084 5.8203e-05
1:100757824 T C 0.068547 3.1389e-06
1:100764242 G A 0.026596 -7.0955e-05
1:100764827 C T 0.046904 -1.9696e-04
1:100766593 G A 0.092549 5.8576e-05
1:100768163 T C 0.068836 2.7547e-05
1:100784154 C T 0.206810 3.1495e-05
1:100788209 C T 0.091615 -1.6467e-05
1:100790248 C G 0.154394 -1.3378e-05
1:100794061 T C 0.408773 2.3935e-05
1:100796120 C T 1.053350 -4.8080e-06
1:100800092 G A 1.122793 -4.7189e-04
1:100814398 T C 0.365761 3.1383e-05
1:100818728 G T 0.558081 1.5043e-05
1:100821493 G C 1.872130 -4.4034e-05
1:100822776 A G 0.717960 -1.1493e-04
1:100833965 A G 0.345066 5.3986e-06
1:100861729 A G 0.063114 2.0647e-06
1:100863864 A G 0.346082 4.1167e-06
1:100864133 G A 0.052786 -3.6144e-05
1:100877778 C T 0.165981 3.1965e-05
1:100883188 G A 0.787361 3.7566e-05
1:100894096 G C 0.051302 -4.2242e-05
1:100898871 T C 0.036034 -4.8948e-05
1:100901900 G C 0.123387 2.0370e-05
1:100914270 G A 0.026489 -4.7164e-05
1:100920240 T C 0.346241 4.8754e-06
1:100931073 C A 0.752907 1.6866e-05
1:100965313 C T 0.036839 4.4483e-06
1:100975680 T C 0.200049 8.0069e-05
1:100975996 G C 0.077158 -1.9427e-06
1:100991834 A G 1.108113 1.0884e-05
1:100995524 T C 0.046830 8.0773e-05
1:100995710 G A 0.020977 -4.6950e-06
1:100998783 C G 0.056103 5.7599e-06
1:101002833 T C 0.267207 -1.0107e-05
1:101007055 T C 1.846369 -9.0904e-05
1:101012650 C A 0.096373 -2.8180e-05
1:101013907 C A 0.076298 -1.0922e-05
1:101027524 C T 1.118428 3.4990e-05
1:101029715 G A 0.166202 1.0214e-05
1:101031293 C T 0.095860 -7.2159e-06
1:101031689 A G 0.401418 4.1096e-05
1:101041174 A G 1.100407 5.3196e-05
1:101041488 A G 0.146822 -1.9452e-05
1:101045590 G A 0.064474 -3.8602e-05
1:101050425 A C 0.044908 -2.8924e-05
1:101056656 C A 0.028748 -5.3922e-05
1:101071668 C T 0.224801 3.8508e-05
1:101074905 G A 0.140109 4.3828e-05
1:101077834 A G 1.635999 -7.6645e-05
1:101084092 T C 1.966604 -7.7039e-05
1:101092090 T G 0.277197 4.3620e-05
1:101092222 T C 0.053954 -2.5374e-06
1:101092594 G A 0.921232 1.5313e-05
1:101094662 A G 0.198069 3.5459e-05
1:101105069 C T 0.079037 1.5996e-05
1:101105310 T C 0.723342 -4.3283e-07
1:101108366 A G 0.144926 -1.9733e-05
1:101108849 T C 0.038793 -8.5504e-05
1:101110600 T G 0.065158 1.2711e-04
1:101111633 G C 0.110803 1.1868e-04
1:101122198 C G 0.061059 1.7305e-04
1:101123278 A G 0.153657 -1.8560e-05
1:101138519 A G 0.060407 -4.2345e-06
1:101139367 T C 0.425281 -2.5494e-05
1:101141256 T G 0.047083 -2.1049e-05
1:101157297 A G 0.051792 -4.7760e-05
1:101170837 A C 0.070770 -4.6624e-06
1:101170999 T C 0.290605 3.3080e-05
1:101177133 T G 0.945994 3.7644e-05
1:101178176 T C 0.035921 -4.1192e-05
1:101189459 A G 0.062919 4.3997e-05
1:101192142 G A 0.061225 -7.5861e-05
1:101197289 G A 1.953712 -1.1465e-04
1:101197585 T C 0.049511 7.4794e-05
1:101198708 T C 0.379536 1.8974e-05
1:101199147 G A 0.330891 -1.3007e-05
1:101199886 G A 0.239007 1.7918e-05
1:101199979 G A 1.950428 -6.6023e-05
1:101203827 A G 1.936520 -5.0440e-05
1:101204644 G A 1.357318 -3.3906e-05
1:101210049 G C 0.050494 5.5606e-05
1:101215043 C A 0.156335 -6.3130e-05
1:101220815 G A 0.086243 -2.1695e-05
1:101226787 A C 0.818975 -6.0630e-06
1:101230427 C T 0.048764 1.0810e-05
1:101238110 G A 0.086288 -2.1310e-05
1:101255080 A C 0.541586 2.1770e-05
1:101255697 T C 0.066671 1.5984e-04
1:101260583 A G 0.871488 1.5419e-05
1:101262806 T C 0.110086 4.4784e-05
1:101271534 G A 0.328282 -5.3533e-06
1:101274933 G A 0.039377 -2.4116e-05
1:101276203 G T 0.053376 -1.5503e-05
1:101296067 C T 0.883890 -7.0059e-06
1:101297277 G A 0.117422 4.1214e-05
1:101298178 T C 0.045058 -3.1999e-05
1:101302813 A G 0.119574 3.1393e-05
1:101315036 G A 0.175228 4.5085e-06
1:101315934 G A 0.245616 -9.4246e-06
1:101324152 G A 0.335439 -2.2363e-05
1:101331536 C T 1.231195 -5.7304e-06
1:101335803 C T 0.067541 2.3237e-05
1:101348100 A C 1.287681 -1.2592e-05
1:101362582 A C 0.067557 2.8165e-05
1:101364772 T C 0.020166 -3.2298e-05
1:101378647 G A 1.674331 -2.3916e-05
1:101393037 G A 0.050166 -4.0691e-05
1:101407519 G A 0.593375 -1.2169e-05
1:101424561 G A 0.588578 -6.2624e-06
1:101428415 T C 0.087976 3.8592e-05
1:101437177 C T 0.034814 -6.7244e-05
1:101438051 G A 0.139486 2.5387e-05
1:101442367 G T 0.313682 3.2613e-06
1:101447140 A G 0.050900 -5.1270e-05
1:101447628 T C 0.041364 -4.1729e-06
1:101462232 A G 0.187984 1.6034e-05
1:101507607 T C 0.043389 3.6384e-05
1:101549316 G A 0.552609 -2.3201e-05
1:101551926 C T 0.180710 1.0764e-04
1:101552751 A G 0.074185 8.2725e-06
1:101555154 C T 0.041231 -3.8170e-05
1:101558483 G A 0.021915 3.2210e-05
1:101563652 T C 0.445687 1.2341e-04
1:101566957 A G 0.054457 9.5427e-05
1:101573408 T C 0.219948 -9.0171e-06
1:101589141 C T 0.042409 -2.0360e-05
1:101595983 C A 0.470787 -1.5283e-05
1:101602275 T C 0.031789 3.1925e-05
1:101604215 T C 0.034970 7.2096e-06
1:101604554 A G 0.325984 1.0124e-04
1:101604781 A G 0.230523 -1.8848e-05
1:101609690 T C 0.041507 -1.1921e-05
1:101613653 T C 0.021062 -1.7164e-05
1:101620729 G A 0.227193 -2.0989e-05
1:101623138 A G 0.102105 8.6047e-05
1:101623846 T C 0.024596 3.1516e-05
1:101633006 A G 0.051400 -9.7029e-06
1:101638999 A G 0.398734 -4.5011e-06
1:101655220 T C 0.497934 -3.7800e-05
1:101656160 C T 1.390470 -3.4161e-05
1:101659269 C T 0.194544 -3.5552e-05
1:101659430 C T 0.495282 -6.1544e-05
1:101659587 G T 0.283753 -1.8596e-05
1:101660122 G T 1.055710 -9.4932e-06
1:101661568 C A 0.912929 -4.0109e-05
1:101664634 C T 0.316662 2.3841e-07
1:101664777 T C 0.283835 -6.2087e-09
1:101667109 T G 0.322125 5.7462e-06
1:101667758 G A 0.609909 -1.4630e-05
1:101673366 C T 1.252954 6.5805e-06
1:101680399 A G 0.091621 -1.7837e-05
1:101682050 C T 0.206144 3.8186e-06
1:101684595 C T 0.060196 3.9619e-05
1:101687757 A G 0.784112 5.3337e-05
1:101688079 T C 0.294013 -1.9383e-05
1:101690323 G T 0.194966 3.9541e-05
1:101698388 C A 0.099856 3.7464e-06
1:101701432 C T 0.722440 -1.6350e-05
1:101703249 C T 0.060650 -1.3182e-05
1:101704496 C T 0.120382 -3.0097e-05
1:101704577 G C 0.042010 2.1917e-05
1:101706246 C T 0.038793 4.1501e-06
1:101709563 C T 0.102647 8.7176e-05
1:101711964 G T 1.539658 1.6699e-05
1:101718276 A G 0.360230 -4.2620e-05
1:101721067 A C 0.057106 5.9065e-06
1:101724951 T C 0.181058 -4.3470e-05
1:101725425 C T 0.048160 -1.0799e-04
1:101725544 G A 1.900170 -1.8463e-05
1:101733328 C T 0.167056 -1.0959e-04
1:101747088 G A 1.635853 -2.9526e-05
1:101748071 T C 0.112040 2.5193e-05
1:101749974 G A 1.025739 -4.9590e-05
1:101754800 T C 0.245281 -1.1393e-04
1:101755242 G A 0.989162 -9.4769e-06
1:101761668 A G 0.037277 -2.1421e-05
1:101762215 A G 0.181502 -3.4747e-05
1:101763998 G A 0.064905 -9.9009e-05
1:101765894 G A 0.219598 -3.4767e-05
1:101768868 C A 0.964978 -1.2237e-06
1:101769433 T C 0.617809 1.4737e-05
1:101770502 G T 0.330635 -3.0528e-06
1:101773104 A G 0.581902 1.9143e-05
1:101774695 C T 0.043762 -1.1684e-05
1:101779472 C T 0.456752 9.0316e-05
1:101779915 T C 0.064766 -4.8820e-06
1:101780415 T G 0.044944 -1.0703e-05
1:101789837 G T 0.066879 5.8678e-05
1:101793457 G A 0.899693 2.7761e-05
1:101796311 T C 0.051104 -1.0725e-05
1:101796616 G A 1.732592 2.3750e-05
1:101810561 C T 0.131641 3.3627e-05
1:101812021 C T 0.058041 -2.9462e-06
1:101815407 G C 0.050900 1.4549e-05
1:101834003 C A 0.140411 6.3217e-07
1:101837079 T G 0.554819 8.7648e-05
1:101842746 G A 0.060868 6.3698e-05
1:101843254 G A 0.228864 -2.2609e-06
1:101845454 T C 0.081514 3.2962e-05
1:101846849 C A 0.863065 -8.7892e-05
1:101849429 A G 0.099161 1.7507e-05
1:101851025 C A 0.249241 -7.4160e-05
1:101855146 G T 0.517662 1.6691e-04
1:101857117 T C 0.859177 -2.8201e-05
1:101859432 G A 0.950136 -4.8307e-05
1:101864021 C G 0.175228 -1.6408e-05
1:101867800 A G 1.867979 -3.7009e-05
1:101870673 C T 0.045918 1.0536e-05
1:101884637 A G 0.025726 -9.9486e-06
1:101895945 C A 0.192915 -4.4875e-05
1:101899294 G T 0.042604 8.4013e-05
1:101904701 A G 0.044600 5.6872e-05
1:101909451 T C 0.044035 -8.9774e-05
1:101927483 G T 0.175462 1.9643e-05
1:101931879 A G 0.069680 2.5157e-05
1:101931907 T C 0.029884 -1.7766e-04
1:101937089 C T 1.872523 4.2325e-05
1:101937381 G A 1.395748 -2.1375e-05
1:101937714 G A 0.233061 -1.5700e-05
1:101938477 A G 1.021445 1.7201e-07
1:101940474 T G 0.188987 -7.3708e-05
1:101953743 A C 0.472234 4.9120e-05
1:101965251 T C 0.316052 1.2807e-05
1:101972663 G A 0.838884 7.8293e-06
1:101972985 T C 0.250338 -8.7422e-06
1:101974800 T C 0.050553 -3.7561e-05
1:101976328 A C 1.682640 1.7062e-05
1:101985888 T C 0.671533 2.4428e-05
1:101992136 C G 0.138866 2.0797e-05
1:101998590 A C 1.913679 4.6702e-05
1:102013455 A G 0.082692 -4.0921e-05
1:102013815 C T 1.573537 2.7932e-05
1:102022363 G A 0.563544 1.7855e-05
1:102023226 T C 0.492192 -4.5561e-05
1:102027865 A G 0.051283 -2.9993e-06
1:102028329 T G 0.183972 -1.3749e-05
1:102033588 C G 1.778987 1.8768e-05
1:102034837 C A 0.809400 -4.5383e-06
1:102034953 C T 0.029754 -1.5200e-06
1:102039674 T C 0.025700 -1.0934e-05
1:102039854 A G 0.253052 7.1612e-05
1:102040140 T C 0.082332 1.6963e-05
1:102040534 C T 0.874698 -8.3065e-05
1:102052957 C A 1.456547 2.8032e-05
1:102056844 G A 0.369513 2.5215e-07
1:102062792 G A 0.073081 -4.2051e-05
1:102075464 C T 0.075639 -1.8135e-05
1:102086116 G T 0.088041 -1.8047e-05
1:102088369 A G 0.077875 -2.0460e-05
1:102091296 A G 1.544511 1.9405e-05
1:102096132 T C 0.041575 1.9878e-05
1:102097044 C T 0.079868 -1.2871e-05
1:102107148 C T 0.129772 3.8194e-05
1:102115372 C T 0.081644 -2.4433e-05
1:102135141 C T 0.099090 -2.4838e-05
1:102148528 A G 0.060540 1.1174e-04
1:102149506 G A 0.084639 -9.2065e-06
1:102149562 G A 0.062601 -1.1866e-04
1:102155106 T C 1.591295 2.7171e-05
1:102155565 T C 0.024145 -1.3345e-05
1:102159815 G A 0.029608 1.4727e-05
1:102165584 T C 0.053350 8.0242e-06
1:102178555 A C 0.032341 6.4589e-06
1:102178629 A G 0.085389 2.0712e-06
1:102178886 A C 0.046181 -4.2135e-05
1:102179093 G A 0.032454 5.5813e-05
1:102179536 C T 0.125880 -6.3636e-05
1:102188345 C T 0.730327 6.5350e-04
1:102190696 G A 0.112147 -3.9844e-05
1:102192265 T C 0.104533 -1.0979e-05
1:102201064 T C 0.027793 3.4543e-05
1:102201856 C T 0.366533 -1.1751e-05
1:102205531 T G 0.030218 -1.2150e-05
1:102205555 A T 0.066690 4.5895e-05
1:102210368 T C 0.037258 -7.4459e-06
1:102211705 G A 1.473283 8.7128e-05
1:102219810 A C 0.035476 2.9614e-05
1:102226192 G A 0.030520 4.0499e-05
1:102235232 G A 0.160532 -2.7159e-05
1:102236122 A C 0.269125 -5.2406e-06
1:102238288 G A 0.614521 -1.6683e-05
1:102248457 C A 0.063097 1.8317e-05
1:102253122 C A 0.180746 -3.1837e-05
1:102256664 C A 0.066116 1.1490e-04
1:102257615 T G 0.041916 1.9760e-05
1:102259925 G T 0.030929 4.0463e-05
1:102261644 G T 0.053286 -7.5379e-05
1:102261905 G A 0.029410 6.0775e-05
1:102263363 G A 0.023480 4.6321e-05
1:102268924 C T 0.052815 6.6936e-05
1:102274126 A G 1.313695 2.6195e-06
1:102275190 C T 1.138821 3.0863e-07
1:102275732 C T 0.409192 5.9847e-06
1:102283539 T C 0.792314 5.7822e-05
1:102284828 G A 1.396994 -7.3023e-07
1:102285043 C T 0.228258 -2.5989e-05
1:102285115 C T 0.555605 3.0242e-05
1:102285285 C T 0.880797 8.0640e-06
1:102285522 T G 1.007144 -1.8228e-05
1:102286699 G A 0.055863 3.4306e-04
1:102287652 C A 1.418705 2.8961e-05
1:102291558 A G 0.120330 -1.6314e-04
1:102294664 A G 0.154598 -3.0090e-05
1:102295275 A C 0.094416 -5.4389e-05
1:102296144 G T 0.335332 7.5193e-05
1:102297302 T C 0.079362 -6.6453e-05
1:102297422 G A 0.078567 -2.1668e-05
1:102297845 C T 1.092611 2.3293e-05
1:102298789 G A 0.058521 3.3113e-05
1:102299395 C T 0.061384 4.4675e-05
1:102302831 T C 0.422120 2.8762e-05
1:102302923 C T 0.705652 2.1304e-05
1:102307177 T C 0.056200 -1.2716e-04
1:102308337 T C 0.067135 -5.0044e-05
1:102310279 A C 0.269274 5.2141e-05
1:102312412 A G 0.050407 4.2508e-05
1:102322439 C T 0.269543 1.2002e-05
1:102322817 C T 1.070371 2.8071e-06
1:102326254 G A 0.072247 1.6692e-05
1:102329179 T C 0.130031 2.1487e-05
1:102332466 G T 0.023006 -2.1697e-04
1:102333308 A G 0.022081 1.9063e-05
1:102344571 C A 1.201285 4.9379e-05
1:102348047 G A 0.051432 -3.9420e-05
1:102350747 T C 0.610838 3.4630e-05
1:102360950 T C 0.492257 2.0319e-05
1:102364026 T C 0.060647 2.5714e-06
1:102373256 T C 0.064977 -5.5449e-06
1:102379172 T C 0.222915 2.7494e-05
1:102389733 T C 0.664389 1.9114e-05
1:102390166 T C 1.962901 -4.9772e-05
1:102390702 A G 0.893293 1.2924e-04
1:102390730 C A 0.035255 -8.2666e-05
1:102400105 A G 0.805930 6.5995e-05
1:102404450 C T 0.035246 -7.6369e-05
1:102405061 T G 1.915127 1.7436e-04
1:102407882 A G 0.181343 5.8839e-05
1:102409194 G A 0.357029 -5.5103e-05
1:102413971 C T 0.787062 8.0768e-05
1:102415679 T G 0.035963 -6.7090e-05
1:102416505 A G 1.146831 5.4953e-05
1:102418734 T C 0.094270 2.9262e-05
1:102425314 G A 0.536487 -2.6106e-05
1:102440444 C T 0.590792 -2.7547e-05
1:102443026 A C 0.046258 2.4291e-05
1:102447624 T G 0.997666 1.7990e-05
1:102449173 G C 0.051001 5.3251e-05
1:102451815 T C 0.042049 4.6654e-05
1:102457605 G A 0.021925 -4.3247e-05
1:102469192 A G 0.052159 -5.2892e-06
1:102471839 C T 0.335815 1.3594e-05
1:102481822 T C 0.171963 2.4280e-05
1:102481916 A G 0.021990 1.0873e-05
1:102482950 G A 0.096149 1.1196e-05
1:102492861 T C 0.098872 1.0106e-05
1:102493402 T G 0.066733 -2.2304e-05
1:102495987 C T 0.413405 5.9572e-06
1:102512503 A G 0.033499 -4.8867e-06
1:102515357 A G 0.457080 -1.3102e-05
1:102518281 C T 0.021974 -7.0238e-05
1:102520742 G A 0.025356 6.2567e-05
1:102536498 C T 1.484192 2.4070e-05
1:102537880 A G 0.341839 4.6991e-05
1:102540084 G A 0.996277 3.4978e-05
1:102542809 T G 0.051796 -2.3449e-05
1:102548596 A G 0.039235 8.7377e-05
1:102549355 C T 0.063445 -4.5508e-05
1:102550857 T C 0.042448 4.4080e-05
1:102551496 C T 0.148464 -1.3389e-05
1:102565922 G A 0.021841 -6.2947e-05
1:102581401 C T 0.361947 1.9370e-05
1:102582730 G A 0.041422 1.6721e-04
1:102586302 C T 0.626969 1.2139e-05
1:102590165 C T 0.037427 -3.4395e-06
1:102594735 C A 1.535598 1.1045e-05
1:102602296 T C 0.081939 3.4794e-05
1:102602900 T G 0.021049 2.9865e-05
1:102609018 G T 0.069787 1.6904e-05
1:102612262 C T 0.084120 1.4758e-05
1:102628005 G A 1.068771 -7.1926e-06
1:102631256 T C 0.083484 -1.8975e-05
1:102635376 T G 0.192885 2.9264e-06
1:102641434 T C 0.046800 -1.4321e-05
1:102653180 C T 0.384553 -2.6669e-06
1:102660815 A G 0.027917 -3.5378e-05
1:102685962 T C 0.684338 1.0883e-05
1:102688814 A G 0.359019 3.5522e-05
1:102690753 T C 0.185959 9.2971e-06
1:102701336 T C 0.049238 -2.1360e-07
1:102705824 T C 0.145491 4.9869e-05
1:102716057 T G 0.047807 -2.0962e-05
1:102718935 T G 0.157179 -5.4562e-05
1:102719558 T G 1.161479 5.9696e-05
1:102723298 C T 0.020568 -6.4918e-05
1:102724015 A G 0.374466 -3.5683e-05
1:102748457 C T 0.180039 -1.1128e-04
1:102762381 A C 1.339983 -2.0904e-06
1:102770163 G A 0.053467 -1.2042e-05
1:102780313 C T 1.159168 -2.3215e-05
1:102784618 C T 0.066476 8.1279e-05
1:102799326 C T 0.037901 1.5242e-04
1:102800134 A G 1.331722 2.8653e-06
1:102810199 G A 0.031114 1.2396e-05
1:102810767 G A 0.080238 3.9569e-05
1:102830525 C T 0.072627 6.0467e-06
1:102831130 G A 1.336958 4.2536e-06
1:102831181 C T 1.511832 -9.4958e-06
1:102835103 T C 0.070822 -6.1688e-06
1:102858539 A G 0.082913 9.4307e-05
1:102862866 G A 0.024077 4.8399e-05
1:102863256 G T 0.021792 -1.0901e-05
1:102865643 C T 1.835960 4.5194e-05
1:102867281 T C 0.060595 -3.1868e-05
1:102873193 C A 0.081907 4.3615e-05
1:102888976 T C 0.176066 1.0704e-04
1:102899784 T C 0.262137 -9.4215e-05
1:102903379 A G 0.056846 1.0651e-04
1:102905078 T C 0.028235 1.6334e-04
1:102907413 A G 0.183706 5.0727e-05
1:102915381 T C 0.026784 8.4038e-05
1:102915865 T G 0.023512 -1.2129e-04
1:102917169 G C 0.341239 -4.7906e-05
1:102917259 A G 0.084269 -6.2421e-05
1:102925699 G A 0.067723 5.3748e-06
1:102930513 T G 0.227112 -1.4325e-05
1:102934791 G T 0.046336 9.3957e-05
1:102936218 G A 0.050118 -1.9930e-05
1:102950021 T C 1.059813 1.4112e-05
1:102953358 G T 0.050381 3.1885e-05
1:102958686 T G 0.036096 1.6715e-05
1:102959155 A G 0.029264 5.6828e-05
1:102965671 T C 0.205677 -6.7256e-05
1:102966514 C T 0.057077 6.1722e-05
1:102967821 A C 0.094503 2.1286e-04
1:102979871 T G 0.074386 5.1073e-06
1:102992058 A G 0.071215 7.2476e-05
1:102996034 T C 0.025453 8.0708e-05
1:102996777 C T 0.031607 -7.9492e-05
1:103005209 A G 0.073575 -1.7532e-04
1:103012510 G A 1.441127 -4.8093e-05
1:103021627 C T 1.229637 7.9687e-06
1:103040283 T C 0.149597 1.0172e-05
1:103052006 T G 0.059037 1.3029e-04
1:103068339 C T 1.221201 -7.4489e-06
1:103076998 A G 0.025729 -9.4965e-05
1:103118164 G A 0.199114 -2.6077e-05
1:103120154 A G 0.076489 9.0672e-05
1:103124515 G A 0.044035 1.9524e-05
1:103133909 G A 0.259118 2.5799e-05
1:103145177 T G 0.047752 1.3104e-05
1:103148597 G A 0.303403 4.7682e-05
1:103151830 G A 0.102705 -7.1000e-05
1:103158653 A C 0.070040 1.1811e-05
1:103159575 C T 1.830452 -7.3771e-06
1:103162108 T G 0.255045 5.3807e-05
1:103166038 C T 0.196319 -8.6782e-05
1:103166467 G T 0.036226 8.3522e-05
1:103195633 G A 0.057391 -2.7247e-05
1:103199671 C T 0.029215 -6.0160e-05
1:103205689 C T 0.070699 -4.2399e-05
1:103206316 C T 1.349197 -6.1034e-06
1:103208363 C T 0.068576 -7.8388e-05
1:103220360 C T 0.048913 2.9071e-05
1:103224917 T C 0.036745 7.0239e-05
1:103227523 T C 0.202129 2.0884e-05
1:103231524 G A 0.099839 -1.6935e-05
1:103240890 T C 0.071053 -5.3933e-05
1:103252593 C T 0.045671 -8.9073e-06
1:103254944 A G 0.153271 -9.6024e-05
1:103255084 A G 1.568656 -2.7791e-06
1:103258990 A G 0.044275 -2.0143e-06
1:103264964 A G 1.183265 6.5616e-06
1:103265070 C G 0.022496 -5.8403e-05
1:103269298 A G 0.052545 -3.6629e-05
1:103281217 T G 0.075425 -6.6920e-05
1:103284892 T G 1.575196 -9.2980e-06
1:103308746 G A 0.096243 -4.2597e-05
1:103329509 A C 0.061536 9.9670e-05
1:103336601 C T 0.068988 -6.1781e-05
1:103338858 C T 0.050692 3.5708e-05
1:103348100 C A 0.149139 -1.8034e-05
1:103358773 A G 0.029351 4.1731e-05
1:103361491 G A 0.128181 -5.2342e-05
1:103362909 C T 0.215002 -5.1193e-05
1:103374651 T C 0.184008 -7.0604e-05
1:103378614 C T 0.077093 -6.1049e-05
1:103379918 A G 1.222100 1.5292e-05
1:103381129 T C 0.226940 1.9738e-06
1:103386260 C A 1.837501 -1.6853e-04
1:103418177 G A 0.038534 4.9631e-05
1:103418736 T C 0.169951 -5.7696e-06
1:103419168 C T 0.048748 1.2948e-05
1:103432419 G T 0.335322 -6.2486e-07
1:103432765 G A 0.032633 3.4459e-05
1:103440497 G A 0.028553 3.4897e-05
1:103444679 G T 1.398085 2.1862e-03
1:103450912 C T 0.163440 -1.1079e-04
1:103465570 T C 0.029179 1.1088e-04
1:103466407 T C 0.060601 5.4149e-05
1:103469146 A G 0.098784 -3.3947e-04
1:103483358 A T 0.127169 4.0873e-06
1:103483514 T C 1.400415 1.3533e-04
1:103491461 G T 0.123806 -2.2438e-04
1:103493361 A C 0.083585 -3.8775e-05
1:103496267 G A 0.162041 4.9379e-05
1:103499781 G A 0.120606 -2.8614e-04
1:103499896 T G 1.537234 5.9446e-05
1:103500144 T C 0.281004 7.4201e-06
1:103509525 T C 0.078992 -1.1241e-04
1:103510114 G A 0.363894 -6.1590e-06
1:103510815 T C 1.938743 1.6064e-06
1:103517605 T C 0.037316 -3.8503e-04
1:103525253 T G 0.061056 -4.2701e-05
1:103540638 C T 0.317425 -4.1194e-05
1:103544540 G T 0.075756 -1.2657e-05
1:103544890 T C 0.221490 1.5130e-04
1:103548497 C A 0.173167 -1.6528e-04
1:103551329 T G 1.207426 -1.5012e-05
1:103565898 T C 0.077314 6.1858e-05
1:103570432 T C 0.073247 3.1456e-05
1:103573491 G A 0.032490 3.6681e-05
1:103575476 C A 0.097207 9.1406e-05
1:103575991 A C 1.008231 9.3613e-06
1:103578830 C G 1.647898 7.5738e-05
1:103584570 C T 0.589078 2.7305e-05
1:103605954 A G 0.188922 -3.9082e-05
1:103610780 C T 0.138451 -5.4299e-05
1:103613364 T C 0.035625 8.3217e-05
1:103615309 T C 0.025489 1.0563e-05
1:103642806 G T 0.138470 -4.2350e-05
1:103646698 T C 0.025862 -2.3570e-05
1:103658852 G A 0.020354 -5.9911e-05
1:103660922 T C 0.778331 6.8971e-06
1:103678371 C T 0.980840 -4.7270e-06
1:103682794 A G 0.057846 1.4755e-05
1:103684177 A G 0.088447 -1.3997e-04
1:103706560 A G 0.059433 -1.6960e-05
1:103710333 A G 1.797962 2.0706e-05
1:103712396 C G 0.098726 -1.5351e-05
1:103719926 A G 0.094494 -4.9566e-05
1:103725225 C T 0.262838 6.1080e-06
1:103750188 C T 0.137925 -3.9246e-05
1:103755828 C A 1.165449 7.6299e-06
1:103762066 A G 0.392658 -4.7624e-05
1:103764536 A C 0.317902 4.0308e-04
1:103765450 G T 0.030052 1.7771e-05
1:103767297 T C 0.249796 -1.5760e-05
1:103770771 T C 0.273610 -3.7146e-05
1:103773789 A G 0.280553 2.2381e-05
1:103773843 T C 0.365507 -8.3157e-05
1:103784956 C T 0.027767 1.6756e-05
1:103917590 G T 0.793849 3.6175e-05
1:104016534 A G 1.268920 6.8329e-05
1:104019631 C T 0.215197 5.4069e-05
1:104023668 A G 0.043139 8.9473e-06
1:104033295 C T 0.095581 -8.6423e-05
1:104046455 G A 0.449086 -3.5520e-05
1:104050133 C T 0.164823 -1.7029e-04
1:104059255 T C 0.187812 5.3961e-05
1:104061746 A G 0.055830 2.2314e-05
1:104110651 T C 0.108833 -2.1141e-04
1:104122394 A G 0.082400 2.8802e-05
1:104123531 G A 0.375770 1.3575e-04
1:104313812 A G 0.386845 1.4994e-04
1:104315458 G A 0.091929 1.7012e-05
1:104323004 C A 0.022639 3.8847e-05
1:104326900 T C 1.243042 5.1709e-05
1:104331283 C T 0.105289 1.8741e-04
1:104346487 A G 0.477070 4.7108e-05
1:104356228 C A 0.043977 1.2276e-05
1:104356345 A G 0.026070 -1.0558e-04
1:104359541 A G 0.389698 -8.0412e-05
1:104386747 C A 0.783284 -4.0190e-05
1:104396920 T C 0.072062 7.2721e-05
1:104409230 A C 0.103137 -1.2669e-04
1:104412449 T C 0.024892 1.1733e-04
1:104423098 G A 0.815216 -5.5058e-05
1:104424461 T C 0.059650 1.9601e-05
1:104424707 C T 0.955575 -3.8491e-05
1:104434795 C T 1.975994 -2.5761e-05
1:104442392 C T 0.056758 3.7048e-05
1:104446681 A G 0.395612 -4.9130e-05
1:104457967 A G 0.087759 2.5335e-04
1:104458492 C T 0.046995 1.0393e-04
1:104459298 T C 0.082926 -7.2656e-06
1:104476678 A C 1.229744 8.6733e-05
1:104476797 G T 0.029244 -5.2456e-05
1:104483838 T C 0.053980 4.3843e-06
1:104484485 C A 0.024574 1.0102e-04
1:104485147 T G 0.147838 -2.2279e-05
1:104492281 C T 0.908733 -1.1622e-05
1:104495906 C T 0.070783 -1.6831e-04
1:104523918 A G 0.104513 -4.8029e-06
1:104533512 A C 0.080183 -3.4016e-05
1:104540003 T G 0.026579 4.2966e-06
1:104543209 A G 0.045226 4.8348e-05
1:104544187 A G 0.948990 -2.0792e-05
1:104560981 T C 0.059848 1.3612e-04
1:104569468 T C 0.244558 1.0235e-04
1:104580702 G A 0.272715 -5.5489e-05
1:104583923 G T 1.915409 -3.9864e-05
1:104585313 A G 0.022879 -1.1529e-05
1:104598572 C G 1.026239 -1.4164e-06
1:104605650 A G 0.338224 -3.9815e-05
1:104628567 G A 0.071624 5.2595e-05
1:104629240 T G 0.313640 1.4700e-04
1:104629654 G A 0.076298 3.1765e-06
1:104629698 G C 0.048417 2.3965e-06
1:104630948 C G 0.032165 2.4505e-05
1:104632857 T C 0.023801 1.1062e-04
1:104638440 G A 0.045187 -1.9572e-06
1:104669154 A G 0.101394 -1.7290e-05
1:104678507 T C 0.031185 -4.8815e-06
1:104682747 G C 0.106208 6.1351e-05
1:104683629 G A 0.023902 -1.8271e-05
1:104687617 A G 0.130418 4.9372e-05
1:104690071 T C 0.594115 3.7788e-06
1:104709932 A G 0.051569 1.2785e-05
1:104710885 C T 0.049712 -1.0152e-04
1:104731777 T C 0.063097 2.6406e-05
1:104732899 T C 0.048375 -3.6793e-05
1:104737095 G T 0.087616 -4.0965e-05
1:104747620 A T 0.087953 -4.9647e-05
1:104748288 T C 0.116029 9.9546e-05
1:104750209 C T 0.072633 1.5344e-05
1:104751785 A G 1.137922 2.0019e-06
1:104753346 A G 0.082802 1.2552e-06
1:104755080 G A 0.096600 4.8504e-05
1:104768799 G A 0.662562 -1.1733e-05
1:104768887 T G 0.890910 6.4354e-05
1:104772735 G T 0.070949 5.1348e-05
1:104779267 T A 0.058732 3.2986e-05
1:104779346 C T 0.796238 -3.2810e-06
1:104786538 T C 0.065684 -3.2838e-05
1:104789898 A G 0.966656 7.2375e-06
1:104800593 A G 0.045587 1.0176e-04
1:104807344 A G 0.125364 -2.9254e-05
1:104809893 G A 0.061118 -2.0706e-05
1:104818975 G A 0.033370 1.6349e-05
1:104822489 A G 0.051156 5.2450e-06
1:104832206 T C 0.137097 -5.7716e-05
1:104834014 A G 1.047521 4.8473e-06
1:104837149 T C 0.066415 1.7374e-05
1:104842819 A G 0.074899 5.4120e-05
1:104846977 T C 0.171347 2.6535e-05
1:104852738 C T 1.000321 -6.6778e-05
1:104855701 T C 1.641679 -1.4300e-05
1:104857681 A T 0.137626 -1.2438e-05
1:104865085 A C 0.052507 -3.9924e-05
1:104866453 C A 0.050566 1.1528e-04
1:104867829 G A 0.052497 1.3557e-05
1:104872294 G A 0.874490 -1.5295e-04
1:104873636 T G 0.085759 2.3739e-06
1:104889278 T C 0.034678 -5.6266e-05
1:104889539 A G 0.209900 -3.4527e-05
1:104895687 G A 0.063620 6.2553e-05
1:104896806 C T 0.037342 -6.5610e-05
1:104902834 C G 0.049972 2.6159e-05
1:104927727 G A 0.162265 -9.6353e-06
1:104933470 G A 0.038332 -1.8323e-06
1:104933508 C A 0.553430 1.8487e-05
1:104948336 A G 0.552985 1.9804e-05
1:104949264 C T 0.845340 -8.8360e-06
1:104949858 T C 1.830007 2.5979e-05
1:104950352 T C 0.431883 1.9731e-06
1:104962264 G A 0.023490 -6.9288e-05
1:104967997 G A 0.062620 2.3550e-05
1:104970519 G A 0.070530 6.9698e-05
1:104973407 T C 0.472481 -9.5636e-05
1:104978076 T C 0.941051 -4.5826e-05
1:104978179 T C 0.567637 2.0722e-05
1:104978403 G A 0.430205 2.8772e-05
1:104979953 G T 0.052789 2.1758e-04
1:104980138 A G 0.083374 7.2502e-06
1:104986052 T C 0.290271 2.9229e-04
1:104987061 A G 0.151551 1.0406e-04
1:104991540 T G 0.059228 1.2548e-04
1:104992063 C T 0.423684 -6.2717e-06
1:104997692 T G 1.194206 1.3390e-05
1:105004302 A G 0.167056 -1.1514e-05
1:105012660 G T 0.045564 1.9319e-06
1:105013789 A C 0.191889 -4.0852e-05
1:105018874 A G 0.057817 6.5298e-06
1:105020351 G A 0.025891 -6.4748e-05
1:105027397 G A 0.527311 -5.1730e-05
1:105032576 T C 0.037028 4.5144e-05
1:105032593 G A 0.115322 -1.6745e-04
1:105057389 C T 0.349512 2.6732e-05
1:105064435 T C 0.031344 -1.1503e-05
1:105065972 A G 0.111703 1.4951e-05
1:105069259 T A 0.051624 -3.2867e-05
1:105071396 A G 0.059936 -4.1289e-05
1:105072074 T C 0.191808 -4.3115e-05
1:105077987 G A 0.785745 6.8566e-05
1:105087795 A G 0.033305 -6.1000e-06
1:105091696 C T 1.068894 4.8429e-05
1:105109180 T C 0.038319 -2.9596e-05
1:105109353 A G 0.771652 1.9458e-06
1:105115578 A C 0.291167 1.1379e-04
1:105119612 T C 0.038394 -2.5978e-05
1:105121581 G A 0.913592 8.2703e-05
1:105144390 A G 0.051283 -7.4411e-05
1:105147115 T C 0.053707 -2.4055e-04
1:105149704 T C 0.553764 3.7465e-05
1:105156121 T C 0.447726 6.4369e-06
1:105156854 G A 0.183898 -4.1462e-05
1:105162861 A G 0.201934 9.3769e-05
1:105179904 T C 0.031494 7.1619e-06
1:105180089 T C 0.423509 5.7004e-05
1:105180373 T C 0.968873 -8.3184e-06
1:105180746 C T 0.085652 -2.2477e-06
1:105181382 A G 0.033357 -5.0480e-05
1:105181524 T C 0.484669 -3.9104e-05
1:105187159 A G 0.220367 -1.0639e-05
1:105189899 A G 1.811276 5.3502e-06
1:105190039 G A 0.063497 5.8265e-05
1:105190881 A G 1.046424 1.0028e-05
1:105192909 G A 0.546159 9.4918e-06
1:105193022 A G 0.222720 3.5684e-05
1:105193317 C T 0.867544 1.5964e-05
1:105193347 C T 0.139574 1.3267e-05
1:105199780 C A 0.031357 -5.7689e-06
1:105200440 C T 1.879852 3.2722e-05
1:105208161 C A 0.123988 4.0936e-05
1:105208518 G A 0.058333 6.8544e-05
1:105224501 C A 0.176202 -6.3499e-06
1:105227533 A G 0.114604 4.9132e-05
1:105227645 A G 0.165290 3.9712e-06
1:105231427 T C 0.358935 9.7497e-05
1:105233096 T C 1.065785 -4.3355e-05
1:105248824 G A 0.362781 9.3251e-05
1:105249893 C T 0.024165 -2.8913e-06
1:105249982 T C 0.532037 7.1879e-05
1:105265441 A G 0.042360 -3.9731e-06
1:105267426 C T 0.117714 -6.6830e-05
1:105272672 T C 0.021153 -5.9997e-05
1:105273563 G C 0.053779 6.9211e-05
1:105278396 C T 0.042049 1.5181e-05
1:105288567 T C 0.465616 3.4115e-05
1:105294636 T C 1.892140 5.7425e-05
1:105304134 G A 0.043191 1.0482e-04
1:105304918 A C 0.255859 1.8482e-05
1:105305633 T C 0.058505 -2.0639e-04
1:105306752 T G 0.044746 -2.8002e-05
1:105319960 C T 0.031659 -2.1736e-05
1:105320343 G A 0.026274 -1.8238e-05
1:105323139 A G 0.171889 -4.2083e-05
1:105333083 A G 0.043110 -9.3178e-06
1:105350369 A G 0.099109 -7.2866e-05
1:105359158 C T 0.034804 -1.2138e-05
1:105364905 T C 0.285529 4.3521e-07
1:105365300 T G 0.609741 -2.4214e-04
1:105367515 T C 0.351898 -6.4108e-05
1:105373389 T C 0.028287 2.3003e-05
1:105382578 G A 0.049121 6.3928e-05
1:105385756 A G 0.035655 -5.7083e-05
1:105394500 T C 0.285409 -2.4072e-05
1:105395366 G A 0.045814 2.7489e-05
1:105396240 T C 0.286642 -2.1836e-05
1:105402565 G A 0.034856 -2.9120e-05
1:105402772 G A 0.284708 -2.2212e-05
1:105403089 G A 0.320979 -2.7358e-05
1:105405115 T C 0.055804 1.9448e-04
1:105409048 C T 0.021974 -7.2534e-05
1:105414656 C G 1.964501 1.8437e-05
1:105416903 G A 0.056690 -1.5897e-05
1:105424155 A G 0.158574 7.7801e-06
1:105436710 G T 0.060274 5.4541e-05
1:105449139 T C 1.173414 9.7905e-05
1:105465148 T C 0.240565 -2.1334e-05
1:105474530 T C 1.161875 7.5238e-05
1:105474934 T C 0.061948 8.2709e-05
1:105483952 T C 0.244554 -1.2748e-05
1:105487305 T C 0.025353 2.7247e-05
1:105494263 G A 0.522615 -2.3572e-05
1:105497927 T C 0.038001 -2.6501e-05
1:105499849 T C 0.093883 1.1684e-04
1:105502253 G A 0.041435 1.6008e-05
1:105503634 T C 1.184787 7.1445e-05
1:105504760 C T 0.763307 -3.0609e-05
1:105513511 A G 1.946331 1.2414e-04
1:105521728 G A 1.184813 5.1466e-05
1:105530258 A C 0.045139 1.4308e-05
1:105535330 T C 0.033986 1.6276e-05
1:105535421 A G 1.212999 2.9765e-05
1:105538640 A G 0.066752 2.0469e-05
1:105538785 T C 0.068881 3.8228e-05
1:105541996 C A 0.052325 2.2418e-04
1:105551983 C T 0.037109 -2.5904e-05
1:105554147 T G 0.065113 3.0503e-05
1:105556330 T C 0.203207 -8.1731e-05
1:105561005 G A 0.032656 7.7275e-06
1:105567942 T C 0.053324 2.7854e-05
1:105568426 T G 0.101946 5.1543e-05
1:105569243 T C 0.419666 -1.1747e-04
1:105569484 C T 1.957870 4.7445e-05
1:105571370 A G 0.231029 -9.9678e-06
1:105583224 C G 0.030354 -9.1140e-05
1:105604568 T C 1.667031 -1.5480e-05
1:105605484 T C 0.071407 9.9413e-05
1:105621108 T C 0.049926 -2.6463e-05
1:105621709 C T 1.737120 1.3670e-05
1:105643169 T G 0.293497 9.3969e-06
1:105645195 T C 0.245492 -1.7620e-05
1:105646216 G A 1.306259 3.0159e-04
1:105648613 T G 0.044739 -3.7883e-05
1:105665934 T G 0.086382 2.0453e-05
1:105666227 T C 1.496126 -5.0364e-05
1:105673424 C T 1.405518 -2.9643e-05
1:105674536 T G 0.220968 -1.8514e-05
1:105674998 A G 1.130619 -2.4200e-05
1:105681811 G A 0.024684 1.2424e-04
1:105682777 C T 1.427706 -6.9514e-05
1:105687630 C T 0.032185 -8.7448e-06
1:105690448 A G 0.058277 3.8202e-05
1:105690865 G A 0.521774 6.0355e-05
1:105700950 A C 1.364235 -9.3179e-05
1:105704229 G C 0.205028 -1.4073e-05
1:105727164 T C 1.961648 1.8877e-05
1:105729527 A G 1.261494 -1.8458e-05
1:105739726 C T 0.056681 7.6551e-06
1:105750312 G A 0.033331 2.7334e-05
1:105759371 T C 1.050053 -6.1104e-05
1:105765207 T C 1.029783 -5.8874e-05
1:105777366 G T 0.295068 1.6583e-05
1:105794585 T C 0.100284 4.4896e-06
1:105801603 G T 0.260952 2.0621e-05
1:105809373 C A 0.041701 -9.9757e-05
1:105815599 A G 0.980675 9.4717e-06
1:105830385 G A 0.186825 1.4909e-05
1:105847278 T C 0.271621 5.1518e-05
1:105868661 A G 0.936662 6.4907e-06
1:105868669 C T 0.804602 -3.2394e-05
1:105869563 G C 0.068534 -4.9943e-05
1:105873714 A G 0.051293 -5.5703e-05
1:105908130 C T 0.034353 9.6073e-06
1:105911560 A G 0.054613 -2.0229e-06
1:105925791 G T 0.052351 -1.1770e-05
1:105929753 T C 0.082108 2.1451e-04
1:105944997 T C 0.922511 -2.3387e-06
1:105948481 G A 0.048780 -5.5303e-05
1:105955670 C A 1.063922 3.0413e-09
1:105970217 G T 0.025012 -4.1621e-07
1:105977406 T C 0.045100 -4.6388e-05
1:105995881 G A 0.060718 3.3223e-05
1:106001572 C T 0.472517 2.2354e-05
1:106002516 T C 1.235005 -6.8522e-06
1:106009370 T C 1.131716 1.1029e-05
1:106010152 G T 1.416414 -7.4689e-06
1:106010402 C T 0.285178 -3.0693e-05
1:106026554 G A 0.096957 8.5462e-07
1:106033915 G A 0.888784 1.0182e-05
1:106039986 T C 0.408897 1.5675e-05
1:106040066 T C 0.227884 -8.2999e-06
1:106041586 A C 0.069443 -6.5915e-05
1:106043271 T G 0.081144 -4.5366e-05
1:106052657 A G 0.076123 -1.8843e-05
1:106053803 T C 0.635713 8.1489e-06
1:106066162 G A 0.049722 -2.5027e-05
1:106077012 C T 0.022866 4.5037e-06
1:106079482 T C 1.585631 -2.4136e-05
1:106081237 T C 0.089067 -6.9624e-06
1:106082397 T C 1.320236 -1.6782e-05
1:106086980 G A 1.852825 -1.8550e-05
1:106087842 A G 0.044515 1.9483e-05
1:106087974 C T 0.595417 -1.0831e-06
1:106088010 T A 0.106354 3.3755e-05
1:106091316 C A 1.030585 -5.7623e-04
1:106094813 C T 0.059978 -7.4714e-05
1:106095704 T C 0.163901 1.9836e-05
1:106100293 T C 0.088093 8.2568e-06
1:106101064 A G 0.032834 3.7862e-06
1:106102233 T C 1.965410 -3.1333e-05
1:106112216 A C 0.045333 4.5059e-05
1:106117471 T C 1.965296 -3.1703e-05
1:106127496 G A 1.184135 -1.6907e-04
1:106130032 G C 1.000279 -6.4769e-06
1:106132024 A G 0.960356 -9.1506e-07
1:106132314 G A 0.053467 7.5821e-05
1:106136725 T C 0.024875 -8.4673e-05
1:106136729 G A 0.722803 8.2325e-05
1:106152752 G T 0.035100 -3.7389e-05
1:106154416 A T 0.265551 -5.3762e-05
1:106161451 T C 1.075574 1.4299e-05
1:106165592 T C 0.044149 2.9141e-05
1:106165842 T C 1.685431 2.1105e-04
1:106181998 G T 1.147029 -4.4822e-06
1:106182222 T C 0.026239 5.0512e-05
1:106182519 C G 0.025794 1.1816e-05
1:106184453 C T 0.109297 -1.2618e-06
1:106184853 A G 0.506169 3.4252e-04
1:106187520 C T 0.101251 4.7952e-05
1:106196929 T G 0.100398 1.6616e-05
1:106204062 T C 0.039436 2.3868e-05
1:106205853 T C 0.060020 2.7300e-05
1:106208725 G A 0.033331 -3.3602e-05
1:106210496 C A 0.799627 5.1573e-05
1:106215908 A C 0.039939 -4.5341e-05
1:106216140 C T 0.023392 1.6151e-05
1:106221029 T C 0.155793 -1.4727e-05
1:106228186 T C 0.060371 8.2894e-05
1:106229705 T C 0.053084 -4.2306e-05
1:106234182 A G 0.058813 6.3859e-05
1:106234189 G A 0.113312 2.1204e-05
1:106243672 G A 0.583606 1.3531e-04
1:106244640 G A 0.158922 -3.6062e-05
1:106244938 C T 0.035781 2.1190e-05
1:106245620 T C 0.048219 6.8661e-05
1:106251840 A G 0.079807 -9.5196e-06
1:106259935 C A 0.026969 -9.9090e-05
1:106264393 A C 0.069771 -9.9310e-06
1:106266297 A C 0.059488 5.4967e-05
1:106281046 T C 0.058641 -4.2035e-05
1:106287307 T C 0.044898 3.5196e-05
1:106297294 G A 0.149136 -1.2510e-05
1:106298276 T C 0.447281 5.7990e-05
1:106316907 C T 0.059592 4.0339e-05
1:106319412 C A 0.120836 1.8857e-04
1:106323502 C T 0.026323 -1.2702e-04
1:106333836 T G 1.379497 -7.8609e-05
1:106357676 C T 0.156640 6.6929e-05
1:106358028 G T 0.048109 4.6974e-05
1:106372356 G A 0.140515 -2.7027e-05
1:106373548 C T 0.155845 6.0968e-05
1:106377167 C T 0.042954 -2.5507e-05
1:106384094 C T 0.065223 1.0698e-05
1:106384407 A G 0.818017 -3.0232e-05
1:106404633 G C 0.071611 -7.1341e-05
1:106407763 C A 0.121498 1.0268e-04
1:106409163 C T 0.802882 3.0493e-04
1:106409205 T C 0.068420 -7.8374e-05
1:106409831 C A 0.209302 1.0600e-04
1:106413666 A C 0.042753 -2.1668e-05
1:106418440 G A 0.035732 3.0674e-05
1:106428801 A C 0.122625 3.6221e-05
1:106430051 C T 0.056450 6.1905e-05
1:106433405 A C 0.049313 -2.7752e-05
1:106453318 T C 1.186021 -1.8338e-04
1:106453669 A G 0.058177 4.1848e-05
1:106454611 A G 0.031594 1.1876e-05
1:106460231 C T 0.060621 6.4279e-05
1:106463029 T C 0.040277 -2.7340e-05
1:106466064 T C 0.072039 3.2080e-05
1:106475951 A G 0.108577 -6.7586e-05
1:106476238 T C 0.277246 1.7171e-05
1:106496047 C A 0.040958 -7.5791e-06
1:106496398 C G 1.228391 -5.6727e-06
1:106508601 T C 0.059809 9.6703e-05
1:106514329 T C 0.077142 -2.7269e-05
1:106516283 A G 0.088281 3.1642e-05
1:106517637 T G 0.054009 1.5351e-05
1:106522943 C T 0.062335 -6.6426e-05
1:106530496 A C 0.270712 -1.0677e-04
1:106534049 C G 0.109742 -3.0880e-05
1:106540583 T G 0.869303 -1.9487e-05
1:106544540 G A 0.198630 -1.4447e-05
1:106577890 G A 0.271150 -3.6377e-05
1:106578319 G A 0.035061 7.9980e-06
1:106581139 T C 0.200260 5.2715e-05
1:106584391 G T 0.028332 -3.3751e-06
1:106592144 A G 1.969036 -2.0433e-05
1:106592222 T C 0.059079 2.2543e-05
1:106595902 C T 0.064156 -4.5957e-05
1:106598234 T C 0.145994 5.1348e-05
1:106609740 A C 0.420909 -2.5723e-04
1:106614679 A C 0.022513 1.5353e-06
1:106617673 G A 0.315364 -3.2876e-05
1:106623165 A C 0.159577 -1.4581e-06
1:106623651 A G 0.020666 -4.0738e-05
1:106630863 C A 0.225168 -9.9920e-06
1:106634336 T C 0.192502 -7.1890e-05
1:106641877 G A 0.220620 6.5592e-06
1:106642968 T G 0.058005 -8.6265e-06
1:106643819 G A 1.946182 1.4605e-05
1:106650424 C T 0.132641 9.2922e-06
1:106669276 A G 0.115124 2.7402e-06
1:106680126 C G 0.119632 -2.9874e-05
1:106694765 C T 0.066970 -1.6966e-05
1:106695706 C T 0.034067 -5.0063e-05
1:106697866 C T 0.056122 -2.6256e-05
1:106698906 T C 0.036291 -1.6826e-05
1:106699400 C T 0.035489 -1.8012e-05
1:106702568 C T 0.034213 2.6991e-05
1:106703302 A G 0.156705 -3.2206e-05
1:106718673 T C 0.175459 -2.6048e-05
1:106729765 A G 1.932044 6.1992e-05
1:106732612 A G 0.030345 1.1893e-05
1:106744393 G A 0.244866 2.4673e-05
1:106748582 A G 0.056031 -5.3567e-05
1:106753306 G A 0.271020 4.0300e-06
1:106758061 C T 0.092867 8.5448e-06
1:106765746 T C 0.639277 -3.7448e-05
1:106767987 G A 0.054113 4.3678e-05
1:106772363 G A 0.296347 3.8867e-04
1:106773475 C T 0.047959 -1.4839e-05
1:106775179 A G 0.370188 -8.5279e-06
1:106777330 G C 0.050163 2.3425e-06
1:106784046 T C 0.293101 -1.8479e-04
1:106786462 C T 0.066791 -2.4482e-05
1:106789934 G A 0.084247 2.2150e-05
1:106797334 C T 0.117616 -1.0990e-05
1:106806310 G C 0.124702 -1.2613e-05
1:106807637 C T 0.975926 3.7888e-05
1:106816150 C T 1.840286 1.3343e-05
1:106819287 A C 0.101810 4.9871e-05
1:106825160 C T 0.033178 -8.3227e-05
1:106834386 C T 0.036054 2.8890e-05
1:106834690 G A 0.056041 -2.2675e-05
1:106839800 T G 0.034249 -2.4944e-05
1:106845127 T C 0.891069 -3.5143e-05
1:106845922 T C 1.222620 3.8024e-05
1:106846560 A G 0.033292 6.2222e-05
1:106848964 C T 0.034028 -3.8997e-05
1:106857821 G T 1.282828 5.0113e-05
1:106860402 T C 0.049274 5.8984e-05
1:106861638 G A 0.051422 3.1506e-05
1:106862519 T C 0.043149 -9.5546e-06
1:106862799 A G 0.267973 -8.2482e-05
1:106866217 C G 0.057362 4.1613e-05
1:106870651 C A 0.342511 4.7444e-04
1:106894685 C T 0.562443 -2.3766e-05
1:106896977 C T 0.024294 -1.5838e-04
1:106903246 A G 0.094847 -6.0402e-05
1:106904564 C A 0.059923 6.7577e-05
1:106909949 A G 1.953131 1.7990e-05
1:106933318 C T 1.659034 -7.9264e-05
1:106947571 A G 0.098200 1.5914e-05
1:106956715 C T 1.686470 -7.5232e-05
1:106957647 A G 0.043947 4.8051e-05
1:106967707 A G 0.799598 -2.7745e-04
1:106979038 G A 1.947782 -4.3563e-07
1:106982478 T C 0.103598 9.8274e-05
1:106993829 A C 0.047281 -1.7059e-05
1:107002379 G A 0.323481 1.3848e-04
1:107009397 C A 0.339142 -2.8249e-05
1:107018829 A G 0.261341 4.8067e-05
1:107029067 A G 0.313189 -1.4221e-04
1:107029506 C T 0.038965 -4.4426e-05
1:107034466 T G 0.065094 6.7015e-06
1:107035359 C A 0.056457 2.6171e-05
1:107040980 C T 0.035606 3.5491e-05
1:107046027 G C 0.091952 -9.1723e-06
1:107052510 T C 1.068716 9.8264e-06
1:107054049 A G 0.048355 4.7716e-05
1:107074218 A G 0.091300 -5.7936e-07
1:107074488 G A 0.207170 -3.0934e-05
1:107083314 A G 1.640406 1.3984e-05
1:107084770 A T 0.046142 2.4909e-05
1:107091050 C T 0.061085 3.7017e-05
1:107092899 G T 0.528149 -3.3432e-05
1:107095337 C T 0.066074 4.2898e-05
1:107100653 A G 0.111894 -7.5923e-06
1:107109535 A C 0.027479 -7.5202e-07
1:107111499 G T 0.055668 3.9712e-05
1:107111878 T C 0.036515 -1.3123e-04
1:107119373 C T 0.179925 -1.0105e-04
1:107127183 G C 0.094237 -6.9390e-05
1:107137366 A G 0.512725 -3.2645e-05
1:107156616 A G 0.059339 4.8225e-05
1:107171134 C T 1.078833 5.1388e-06
1:107173290 A C 0.027735 4.7290e-05
1:107178235 C G 0.057044 -2.0313e-05
1:107178534 T G 0.085678 1.6560e-05
1:107183892 A G 0.160249 7.3016e-05
1:107189203 G A 1.553881 5.2835e-05
1:107192397 A G 0.833217 4.7284e-06
1:107210490 T G 0.026953 -3.1978e-05
1:107219888 G A 1.521229 3.7260e-05
1:107223494 G A 0.053931 2.6658e-05
1:107245176 G A 0.034369 3.5705e-05
1:107252104 G A 0.259316 1.6571e-05
1:107259785 A G 0.217926 -4.8186e-05
1:107283121 T C 0.039546 1.4682e-05
1:107283568 G A 0.021101 -6.1789e-05
1:107286083 T C 0.046956 -2.2145e-05
1:107286693 G A 0.039364 2.0742e-05
1:107299963 A G 0.058583 6.5587e-05
1:107300214 C T 0.047054 -4.1003e-05
1:107309260 A G 0.553771 3.1818e-05
1:107315368 T C 0.278716 -3.1690e-05
1:107315845 A G 0.056041 -4.6582e-06
1:107328314 G A 0.052065 7.7454e-06
1:107329273 A G 0.124666 5.2816e-05
1:107331898 C T 0.792895 -2.7556e-05
1:107336301 T G 0.277437 -3.5728e-05
1:107338996 A G 0.258105 1.2122e-05
1:107339654 A G 0.064165 -3.6296e-07
1:107372496 C A 0.407238 3.5052e-05
1:107373585 C T 0.650007 2.0584e-05
1:107376243 A T 0.056466 3.2727e-05
1:107381578 A G 0.080809 4.0134e-05
1:107383545 A G 1.793619 7.6279e-05
1:107387624 G T 0.076980 -3.0656e-05
1:107389497 T C 0.045755 -2.7454e-05
1:107431656 G A 0.316769 1.9067e-05
1:107432576 A G 0.416449 -1.4792e-04
1:107441688 C T 1.312933 -6.2910e-05
1:107442739 G A 0.400036 4.6703e-06
1:107451319 C T 0.144520 3.2193e-05
1:107456268 C T 0.057333 5.4621e-05
1:107456822 G A 0.074019 3.0485e-05
1:107460560 A G 0.026008 -1.8607e-05
1:107463430 T C 0.027430 -6.5045e-05
1:107463643 T C 0.149418 -1.5420e-05
1:107468315 T C 0.405440 4.9446e-05
1:107480064 A G 1.821935 2.5185e-05
1:107488331 A G 0.982278 -4.1290e-05
1:107489123 A G 1.153005 -4.0548e-05
1:107489399 G A 0.327581 -4.9011e-05
1:107490247 C T 0.763148 -8.1704e-06
1:107490554 C A 0.919739 5.7149e-06
1:107492923 C T 0.670430 8.8572e-05
1:107498611 T G 0.152742 -6.9549e-07
1:107500550 A G 0.042425 1.2609e-05
1:107503159 A G 1.287249 -2.7343e-05
1:107505185 T C 0.053951 -5.0154e-05
1:107507214 C A 0.032282 2.1732e-05
1:107508918 A G 0.294812 1.4259e-05
1:107510942 G T 0.029299 3.3462e-05
1:107515651 T C 0.055668 8.4353e-05
1:107521743 G A 0.023025 -5.0873e-05
1:107522546 A T 0.120563 3.7109e-05
1:107522860 T C 0.398841 2.6100e-06
1:107524025 A G 0.041779 -6.7297e-05
1:107528655 G C 1.284880 -2.5266e-05
1:107529588 A C 0.036339 -1.3758e-04
1:107546375 G A 0.677330 9.3933e-05
1:107549757 T C 0.073192 -5.5748e-06
1:107553670 G A 0.379837 -1.1234e-05
1:107558617 C G 0.248894 -8.4913e-06
1:107570604 C G 0.117464 3.5577e-05
1:107573565 G A 0.701904 1.0740e-04
1:107577832 A G 0.388481 -1.3275e-05
1:107590290 A G 0.069946 -8.1583e-05
1:107599918 T C 0.434090 6.5187e-05
1:107608380 A C 0.076334 2.1168e-05
1:107614177 A G 0.078508 4.9771e-05
1:107621748 C T 0.072095 4.0731e-06
1:107632399 T C 0.047502 -9.5769e-07
1:107647398 T C 1.615161 2.8209e-05
1:107652941 T C 0.070722 -2.0218e-05
1:107666871 A C 0.025992 -8.4931e-06
1:107677286 T C 0.065960 8.2110e-06
1:107687605 T C 0.091748 6.7430e-05
1:107690692 A G 0.031500 -4.3478e-05
1:107690816 C G 0.033775 1.0876e-05
1:107690843 T C 0.052575 2.3809e-05
1:107693167 C T 0.595174 -1.8648e-05
1:107698007 G A 0.307373 -1.7650e-05
1:107703873 C T 0.573891 2.6391e-05
1:107707343 C A 0.299580 -2.0943e-06
1:107707793 G T 0.448901 1.1207e-05
1:107709047 G A 1.620124 -7.6596e-06
1:107710378 C T 1.063993 -1.7418e-05
1:107714451 T C 0.069881 -4.4542e-05
1:107715476 C T 0.201250 6.2633e-05
1:107717297 C G 0.380233 -5.1189e-05
1:107722803 T C 1.695286 2.3251e-05
1:107726185 G A 0.025265 4.9462e-05
1:107727964 G A 1.607095 2.2252e-05
1:107729118 T C 1.776881 -1.9324e-05
1:107735800 A C 0.102890 -3.4764e-05
1:107735942 A G 0.102085 -8.1357e-07
1:107747694 T C 0.060459 5.4783e-05
1:107750031 T G 0.028722 -4.5176e-05
1:107756316 A G 0.020552 -4.5802e-05
1:107763762 A G 0.049501 -1.5499e-04
1:107765475 T C 0.166630 -1.4461e-05
1:107766776 G A 0.037771 -3.6730e-05
1:107766888 T C 0.118934 3.9276e-05
1:107769396 T G 0.067456 5.6320e-06
1:107769536 T C 0.023649 8.1474e-05
1:107776729 A G 0.054168 3.5305e-05
1:107781563 A G 1.740470 -1.6004e-05
1:107790632 G A 0.836236 4.6865e-05
1:107792708 G T 0.170094 -3.5550e-04
1:107794217 A C 1.563398 -3.1814e-06
1:107800807 A T 0.216031 1.0826e-07
1:107812652 G A 0.031646 -5.0412e-06
1:107830858 C A 0.126753 -3.9084e-05
1:107835148 G A 1.451422 -1.3479e-04
1:107836837 T C 0.034463 -1.9476e-05
1:107837591 G A 0.427268 -2.9047e-06
1:107841255 A G 0.839296 -5.8413e-05
1:107842343 C G 0.021230 -1.2861e-04
1:107842548 A G 0.030147 1.7376e-05
1:107846098 T C 0.158266 3.7357e-05
1:107852455 T C 0.072484 5.8550e-05
1:107855013 T C 0.142174 9.7538e-06
1:107856318 G A 0.039098 -9.5716e-06
1:107864842 G A 0.161444 -6.2370e-05
1:107865978 A G 1.246148 5.4724e-05
1:107870899 A G 0.184693 -3.9508e-05
1:107872936 G A 1.409802 7.3032e-06
1:107874951 A G 1.875422 2.7943e-05
1:107875116 T C 0.024570 -1.1935e-04
1:107875369 C G 0.071699 3.3518e-05
1:107878687 A G 0.041964 9.6004e-06
1:107883950 C T 0.041396 -1.4434e-04
1:107884526 T C 0.406875 -3.6249e-05
1:107886278 G A 0.424074 -1.6943e-05
1:107886439 T C 0.072422 -2.2689e-05
1:107887822 T G 0.043522 1.2864e-05
1:107888185 G A 0.069290 1.6802e-04
1:107889648 T G 1.269157 4.1807e-05
1:107892556 T C 0.087447 -1.9614e-05
1:107898606 A G 0.330599 -1.9121e-04
1:107905111 A C 0.135384 -2.4644e-05
1:107906195 A G 0.035035 -7.9005e-06
1:107908063 A C 0.025401 6.6350e-06
1:107919523 T C 0.587082 -1.6978e-05
1:107921268 T G 0.273299 -1.4179e-04
1:107925625 A G 1.571158 -2.4914e-05
1:107926050 A G 1.114559 -2.4196e-05
1:107927932 C T 0.318648 -1.9016e-05
1:107930887 G A 0.041520 -1.2610e-05
1:107932862 T C 0.080618 1.3061e-05
1:107933317 T C 0.067265 -1.7721e-05
1:107944721 G A 0.034765 2.0755e-06
1:107951452 C T 0.051569 2.5618e-05
1:107961196 A G 0.149162 -4.2309e-05
1:107962435 A G 0.066973 3.1931e-05
1:107971847 A T 0.031773 -2.9276e-05
1:107979049 C G 0.023006 2.7298e-05
1:107984880 T G 0.055038 -2.3295e-05
1:107989087 G T 0.322728 2.1256e-05
1:107990347 G A 0.594703 -7.4064e-05
1:107993450 C T 1.138811 1.4144e-05
1:108000098 G A 0.086775 4.2925e-05
1:108002842 T C 0.039819 -8.4222e-05
1:108005538 T C 0.683497 -6.0711e-06
1:108009207 C T 0.042130 5.6367e-05
1:108011220 A G 0.269556 8.2139e-05
1:108014380 T C 1.026476 -1.0066e-05
1:108015234 C A 0.032117 -1.6874e-05
1:108015382 T G 0.041507 2.6266e-06
1:108016331 C T 0.359318 1.1200e-04
1:108018847 T C 1.654691 -9.1245e-05
1:108019492 C T 0.040143 4.4749e-05
1:108020853 G A 1.898940 7.4265e-05
1:108021328 A G 0.036651 -6.1386e-05
1:108023589 C A 0.149740 8.6390e-05
1:108025636 A G 0.052925 3.9430e-05
1:108027807 A G 0.161463 -4.0411e-05
1:108028555 C T 0.236300 -2.1967e-06
1:108029715 T A 0.618384 1.2097e-05
1:108030374 T G 1.131323 3.7252e-05
1:108033949 A G 0.045859 2.5798e-05
1:108040279 C A 0.273860 1.0973e-05
1:108042059 T C 0.027086 -1.9526e-05
1:108042525 G A 0.193995 7.1025e-07
1:108047973 T C 0.073867 -2.3130e-05
1:108055112 C T 0.150015 6.1061e-05
1:108055253 C T 0.052643 -2.4769e-05
1:108056555 A G 0.021844 2.1932e-05
1:108064727 C A 0.296003 2.6939e-04
1:108067232 A G 0.376426 4.3464e-05
1:108070732 A C 0.050647 -2.2147e-04
1:108073587 G A 1.526179 9.7244e-05
1:108078183 G A 1.105740 4.5986e-05
1:108079638 G A 0.992561 -1.5057e-05
1:108083184 A C 0.240069 -4.1094e-06
1:108085686 C T 0.344881 9.9472e-05
1:108089450 T C 0.043341 -5.5024e-05
1:108097237 C A 0.192827 5.5906e-05
1:108099890 A G 0.797767 8.3544e-06
1:108104234 C T 0.020471 4.3271e-05
1:108104318 A G 0.059923 6.0571e-05
1:108109126 T A 0.128824 2.1437e-05
1:108110616 C T 0.024996 7.5297e-05
1:108114344 G A 0.032412 1.7494e-05
1:108117279 A G 0.058833 -1.3412e-05
1:108121699 T C 0.321342 -4.7651e-06
1:108135527 T C 0.276298 6.1405e-05
1:108151303 T C 0.081647 6.2990e-05
1:108157410 T G 0.788922 -7.0703e-06
1:108164135 G A 0.187504 -2.6012e-05
1:108164920 A G 0.096821 6.6324e-05
1:108183522 T C 0.121067 1.1862e-05
1:108185301 G C 0.305075 -6.1529e-07
1:108190038 G A 0.028725 -1.0950e-06
1:108193932 G A 0.065470 -1.2755e-05
1:108198617 C T 0.033921 3.5105e-05
1:108205163 T C 0.077265 1.5827e-04
1:108214210 T C 0.074393 1.0218e-05
1:108216191 A G 1.197958 5.5438e-05
1:108227130 A T 0.069430 2.3700e-05
1:108229087 G A 0.647222 -2.6931e-05
1:108232390 G A 0.265116 -4.2704e-05
1:108236860 C T 0.654866 -3.8251e-05
1:108237661 G A 0.070952 4.7566e-05
1:108239958 T C 1.783813 1.3545e-05
1:108245256 C T 0.525013 5.2263e-05
1:108245664 C T 0.287570 -2.6297e-06
1:108246125 C T 0.241692 -4.3273e-05
1:108252843 C T 0.024252 -1.1573e-05
1:108265966 G C 0.202236 -2.1859e-05
1:108266763 G A 0.290553 7.0097e-06
1:108269128 G C 0.109456 -2.2001e-05
1:108276899 A C 0.504195 3.0221e-06
1:108286971 G A 1.194171 1.5041e-05
1:108287630 A C 0.108395 -2.7306e-05
1:108287658 G A 0.101800 -1.0885e-05
1:108297908 C T 0.046531 8.7195e-05
1:108302754 A G 0.091361 -2.6472e-05
1:108313258 T C 1.594541 1.0750e-04
1:108316189 G T 0.371366 1.6552e-04
1:108319170 G A 0.162554 1.0379e-05
1:108319389 G T 0.166462 3.1481e-05
1:108327340 T C 0.746981 -2.0433e-05
1:108331296 C T 0.283552 1.8759e-06
1:108331320 G A 0.172986 -6.4524e-05
1:108332669 A C 0.050786 -6.4990e-05
1:108337961 A G 0.091258 2.1106e-05
1:108348373 C T 0.215492 2.0260e-05
1:108351706 A G 0.024025 -7.5888e-05
1:108366016 C T 0.178987 3.9612e-05
1:108381339 T C 0.037654 -2.8938e-05
1:108393718 A G 0.229861 -1.6789e-05
1:108398394 G A 0.050225 4.7544e-05
1:108408033 C T 0.178997 4.6503e-05
1:108408983 C T 0.583375 6.9436e-06
1:108409080 G A 0.152784 1.9856e-04
1:108415339 T C 0.144452 1.5591e-04
1:108418299 C T 0.537620 1.4192e-05
1:108425236 T C 1.437352 7.9393e-06
1:108425465 A G 0.038543 -1.7364e-05
1:108426593 G T 1.666866 3.7592e-05
1:108432145 T G 0.156474 1.2731e-05
1:108441642 C T 0.480355 3.4544e-05
1:108443697 G A 0.040556 2.7573e-05
1:108450627 G A 0.341576 -3.7123e-05
1:108452826 G A 0.121011 1.8436e-05
1:108455638 G T 0.061955 -1.4412e-06
1:108456797 C T 0.046557 -6.1387e-05
1:108459947 C G 0.081825 3.2404e-05
1:108462013 T C 0.024158 -6.3129e-05
1:108462934 C A 0.078301 -1.8131e-05
1:108477011 C T 0.027206 1.5154e-05
1:108484426 T C 1.436619 8.1292e-06
1:108500386 A G 0.093036 -1.2511e-04
1:108509659 C T 0.063211 -1.7787e-05
1:108518378 C T 0.139681 -7.4532e-06
1:108524174 G T 1.416855 5.6117e-05
1:108525472 A G 1.929385 -4.1069e-05
1:108525951 A G 0.034126 -1.9738e-05
1:108526266 T C 1.490102 -9.0201e-05
1:108527052 T C 0.040702 1.3476e-05
1:108528710 A G 0.851646 -7.1912e-05
1:108529861 C G 0.039248 6.7728e-05
1:108530811 C T 0.459517 1.2776e-05
1:108532666 G A 0.042773 -8.5687e-07
1:108537567 A C 0.053117 -4.0578e-05
1:108540129 T G 0.731485 -9.3494e-06
1:108543453 T C 0.029244 -1.0797e-05
1:108546679 G T 1.551135 -2.4351e-05
1:108553754 A G 0.066726 -3.5021e-05
1:108554161 A G 1.421042 -2.7078e-05
1:108554190 A G 0.067541 -1.6131e-05
1:108555998 C T 0.389425 -9.2021e-05
1:108567785 C T 0.740298 -2.1867e-06
1:108574647 T C 0.072296 2.8852e-05
1:108581203 G C 0.039507 -9.4437e-05
1:108582593 G A 0.169422 1.1696e-05
1:108587369 A G 0.046414 1.3521e-04
1:108588708 G A 0.053445 1.2699e-04
1:108589487 T C 0.093835 6.5816e-05
1:108596672 C T 0.090251 6.5926e-06
1:108597303 T C 0.059848 -1.8749e-05
1:108609194 C T 0.373917 -1.9313e-05
1:108622916 T C 0.053925 -3.5991e-05
1:108636051 C T 0.256119 7.6325e-05
1:108641712 G A 0.203158 1.8231e-05
1:108662369 C G 0.033366 -1.1709e-04
1:108663053 T C 0.033785 -5.1312e-05
1:108665210 A G 1.662370 2.3730e-05
1:108669577 T C 0.452789 -1.4880e-05
1:108679151 G A 0.113822 3.1286e-05
1:108680707 A G 0.129931 -3.4844e-05
1:108681482 T G 0.073432 -3.7902e-05
1:108690285 C T 0.023451 -7.0387e-05
1:108692121 T C 0.027216 -5.2201e-05
1:108692734 G A 0.802119 1.2330e-05
1:108692779 C T 0.513299 9.3541e-06
1:108694377 T C 0.094659 -1.8462e-05
1:108695802 C T 0.928240 3.2208e-05
1:108703834 T C 0.170496 -6.1732e-05
1:108711259 C T 0.029358 -1.4074e-05
1:108719246 A G 0.045840 -3.4195e-05
1:108721153 A C 0.175900 4.8050e-05
1:108724518 G A 1.351155 1.2677e-05
1:108726246 C A 0.418637 -2.3005e-05
1:108731481 G A 0.454996 -1.1218e-05
1:108732537 G A 0.142612 -2.6596e-05
1:108733296 A G 0.358204 -1.7938e-05
1:108739035 G A 0.461913 -3.7192e-05
1:108744934 A G 1.066337 -5.7690e-05
1:108745206 G A 1.945218 -4.3811e-05
1:108753610 A G 0.028728 -1.5340e-05
1:108753833 G A 0.302066 -6.5633e-06
1:108763904 T C 0.774131 2.2773e-06
1:108870014 G A 0.079135 8.1307e-06
1:108872753 C G 0.157922 2.5058e-05
1:108873421 C T 0.767818 2.9108e-05
1:108878131 C T 0.109129 6.0829e-06
1:108888029 T C 0.063575 3.8983e-05
1:108888654 G A 0.070180 7.9841e-06
1:108892311 A C 0.111612 2.6403e-06
1:108897902 A G 0.123056 2.6956e-05
1:108899366 T C 0.088054 4.2536e-05
1:109023455 C T 0.406255 9.7389e-05
1:109027349 A C 0.113851 -2.0479e-05
1:109044224 G A 0.129090 -7.8227e-06
1:109051616 A G 0.060342 6.0646e-05
1:109054827 T G 0.115938 -2.4275e-05
1:109065121 A G 0.044149 -1.0633e-05
1:109070032 A G 1.527438 -1.3027e-05
1:109071835 G T 0.065470 -5.7375e-05
1:109072823 C T 0.357370 6.8866e-05
1:109076326 T C 0.077317 -2.8383e-05
1:109084300 T C 0.120684 1.3309e-05
1:109100720 T C 0.045259 -5.9457e-05
1:109104742 T C 0.072533 6.3866e-04
1:109108395 A G 0.213152 1.8118e-04
1:109113777 G C 0.105503 1.7237e-05
1:109126224 T C 1.873481 -3.1384e-05
1:109127532 A G 0.052679 -9.3838e-05
1:109128474 G C 0.033457 -1.0687e-05
1:109135869 T G 0.621935 -3.9236e-05
1:109155260 A G 0.041611 5.7579e-06
1:109167705 C T 0.021045 -1.0394e-05
1:109173710 A G 0.128545 3.0536e-05
1:109181298 C A 0.044012 3.8553e-05
1:109187595 G T 0.370951 9.1625e-06
1:109190375 T C 0.132777 4.7498e-06
1:109203232 A C 0.048556 1.3436e-06
1:109204626 C T 1.870787 -3.7402e-05
1:109208333 C T 0.043947 -3.0839e-05
1:109241669 A G 0.584346 -6.9498e-05
1:109242056 A G 0.021604 -4.3426e-05
1:109242392 G A 0.077466 4.0984e-04
1:109245042 T G 0.024431 -4.0972e-05
1:109254672 C T 1.219591 -1.2856e-04
1:109255513 T G 1.972775 1.1983e-04
1:109260034 C T 1.828183 -3.6334e-04
1:109260477 C G 0.029975 -9.5182e-06
1:109261509 G A 0.146903 -3.3888e-05
1:109261925 G T 0.306779 -1.9343e-04
1:109261971 G A 0.580146 6.9029e-06
1:109265029 T G 1.184508 -7.2321e-05
1:109268441 A G 0.266652 -1.9316e-05
1:109268573 C T 1.457557 2.8149e-05
1:109270563 C T 0.030468 -3.4169e-05
1:109271348 A G 0.039199 -5.8754e-05
1:109274125 A G 0.040380 3.1379e-04
1:109275195 T C 0.036265 -7.1664e-06
1:109283654 G A 0.038482 2.9527e-05
1:109292062 A G 0.138912 -2.9553e-05
1:109311384 C T 0.524270 -2.2046e-06
1:109316631 G A 0.030744 -2.7733e-05
1:109321537 T C 0.068975 7.3004e-05
1:109322296 C A 0.035797 -2.4220e-06
1:109329123 T C 0.152463 -4.1690e-06
1:109332774 A C 0.528529 -3.8155e-06
1:109346418 A G 0.426339 -4.3212e-05
1:109346564 A G 0.049572 -5.7943e-06
1:109347309 T G 0.030338 -3.6728e-05
1:109351043 G A 0.057294 5.5733e-05
1:109366286 T C 0.622844 -2.7843e-05
1:109372876 A G 1.377731 -1.0043e-04
1:109377070 A C 0.223911 -2.9241e-05
1:109377436 T C 0.094838 2.4748e-05
1:109385463 C A 0.221704 -1.9640e-05
1:109388801 A G 0.153965 -3.4748e-05
1:109391074 C T 1.758302 -5.0189e-05
1:109391662 C G 0.148467 -2.5482e-05
1:109392901 A G 0.410945 -4.7345e-05
1:109394564 C T 0.080871 -1.3840e-04
1:109394976 A G 0.052821 1.4567e-06
1:109394978 A G 0.278979 4.0605e-05
1:109395105 T C 1.627355 5.3435e-05
1:109399023 T C 0.266564 -1.8026e-05
1:109399710 T G 0.186563 1.8089e-05
1:109405951 C G 0.021964 5.6672e-05
1:109417681 C A 0.080469 2.5956e-05
1:109430060 T C 0.053126 5.9442e-05
1:109440215 A G 0.188922 1.2719e-05
1:109442759 G A 0.128210 -5.3650e-05
1:109446750 A G 0.070436 -3.0421e-05
1:109452745 C T 0.025839 -2.7386e-05
1:109454356 A G 0.282552 -5.8124e-05
1:109454796 G A 0.057200 1.1476e-05
1:109455635 T G 0.796293 5.2903e-07
1:109459015 G A 0.085821 5.8396e-05
1:109461131 G A 0.088291 -4.5500e-05
1:109463616 A G 0.087324 -5.5673e-05
1:109464275 C A 0.560035 -6.6883e-05
1:109468708 A G 0.471994 -3.7849e-05
1:109472773 A G 0.751109 8.2140e-06
1:109475436 C T 0.059868 2.0807e-05
1:109475448 C T 0.089937 1.3230e-05
1:109476273 C T 0.116299 -1.6017e-05
1:109479959 A G 0.050890 -4.2815e-06
1:109479978 T G 0.518379 -1.1090e-04
1:109482304 A G 0.042734 -5.4630e-05
1:109486016 G A 0.183749 -1.0828e-05
1:109490457 C T 1.078167 -1.7934e-05
1:109504663 T C 0.185420 -1.1782e-06
1:109504780 A G 0.044671 -1.1016e-04
1:109505818 A C 0.105497 4.5546e-05
1:109506765 A G 1.446447 -7.3703e-05
1:109511353 T C 0.096292 -3.6258e-05
1:109515028 C A 0.870449 -1.6912e-05
1:109522884 A G 0.082335 5.3383e-05
1:109527709 T C 0.146354 5.5377e-06
1:109527861 A G 0.195615 -1.7551e-04
1:109530575 A G 0.053678 -1.3852e-06
1:109542410 C T 0.172758 -4.5193e-05
1:109554910 A C 0.082082 1.4671e-05
1:109592633 G C 0.090144 2.7015e-05
1:109602029 A G 1.429452 -2.6704e-05
1:109605109 G T 0.073643 4.4470e-06
1:109605378 A G 0.394732 6.9506e-06
1:109612806 C T 1.878073 -4.1451e-06
1:109623117 T C 0.140554 3.6862e-05
1:109626522 T C 0.020714 2.9148e-05
1:109634513 G A 0.165147 -1.2212e-04
1:109643380 C G 0.599117 1.3185e-05
1:109648870 G C 0.355089 -1.8699e-05
1:109649162 A G 0.077599 1.8093e-05
1:109650000 C T 0.072004 4.6991e-06
1:109652136 G A 0.199445 6.7721e-05
1:109653580 C T 1.975618 1.2538e-04
1:109655015 G A 0.370444 1.1838e-04
1:109655637 A C 0.171389 6.7239e-05
1:109656946 C T 0.722102 2.6032e-06
1:109663420 A G 0.144199 2.5838e-05
1:109674087 A G 0.372174 -3.7966e-05
1:109679313 C T 1.329389 9.8820e-05
1:109686967 T C 0.187530 -5.8305e-05
1:109688390 G A 0.116185 -1.4207e-04
1:109691269 T G 1.742904 5.4122e-06
1:109692641 A G 1.122404 5.1835e-05
1:109700028 C T 0.080219 5.5445e-05
1:109703023 A C 0.290615 -9.5193e-05
1:109704361 G A 0.318103 5.6983e-06
1:109704525 T C 0.091819 -1.3542e-05
1:109711263 G A 0.727737 -5.9790e-05
1:109714635 T C 0.062565 1.5068e-04
1:109727422 G A 0.644074 -4.6889e-05
1:109728977 G A 1.742729 -5.5404e-05
1:109730511 C T 0.231815 -6.3306e-05
1:109735416 C A 1.509220 -1.6175e-06
1:109737802 G A 1.529661 -1.3530e-05
1:109740364 G T 0.476171 -1.2121e-04
1:109740972 T C 0.208656 2.8928e-05
1:109743122 C T 1.803733 -7.1746e-05
1:109743622 T C 1.116341 1.8182e-05
1:109745618 C T 1.805424 -7.9284e-05
1:109752204 C T 0.493254 5.1747e-05
1:109753873 C T 0.057421 7.7902e-05
1:109754718 G T 0.064211 -1.6818e-04
1:109757295 A G 0.143141 -3.4659e-05
1:109765011 A G 0.268333 1.5904e-06
1:109770595 T C 0.020133 -3.2078e-05
1:109771063 C T 1.593547 5.4661e-05
1:109776170 T C 0.585092 -1.1368e-05
1:109777764 A G 0.043785 -1.6038e-04
1:109779073 A G 0.027167 5.6372e-06
1:109783261 C T 0.335244 -2.9820e-05
1:109789795 T C 1.691157 2.7191e-05
1:109794123 C G 0.033688 4.2555e-05
1:109794252 C T 1.931891 1.3171e-05
1:109795608 C T 1.931911 1.1749e-05
1:109798914 A G 0.069521 -1.1049e-05
1:109800086 C A 0.058875 -4.8001e-04
1:109801121 T C 0.196459 -6.4392e-06
1:109801345 T C 0.025833 -8.3361e-05
1:109806313 C T 0.195466 -2.3541e-05
1:109806834 T C 0.921346 1.0603e-04
1:109810200 A G 0.084701 -4.2187e-05
1:109817245 T C 1.343462 1.5066e-04
1:109817590 T G 0.442704 -2.3832e-04
1:109817838 C T 1.569626 4.2330e-04
1:109818530 T C 1.555637 2.2775e-04
1:109820884 G A 0.183044 -1.2039e-04
1:109821511 G T 1.565929 2.0207e-04
1:109822166 A G 1.543975 1.6983e-04
1:109823457 A T 0.042834 2.6539e-05
1:109823458 T C 0.025674 -4.2199e-05
1:109823537 A G 0.023652 1.8402e-05
1:109823962 C T 0.088878 -1.8137e-04
1:109832283 G A 1.056674 1.5034e-05
1:109834039 G A 0.024178 -3.3122e-06
1:109835383 C G 0.271997 3.1448e-05
1:109835757 C T 0.594794 4.6517e-05
1:109837129 T C 0.063831 -3.3080e-05
1:109837853 A G 0.020302 2.6070e-05
1:109838215 A G 0.029085 -7.4284e-05
1:109838264 G A 0.138973 -3.6061e-04
1:109838918 T C 1.858985 3.4498e-04
1:109839400 T C 0.166799 1.9851e-05
1:109840169 T C 0.050643 -2.1855e-05
1:109840918 T C 0.275658 4.6675e-05
1:109846278 T C 1.412613 -5.9571e-05
1:109855020 G A 0.094877 -5.1298e-05
1:109857815 C A 0.128395 2.1039e-05
1:109861799 G T 0.035265 1.3921e-05
1:109878903 G C 0.026790 1.2981e-06
1:109884936 G T 0.037956 4.1695e-05
1:109894693 C T 0.356653 -2.8159e-07
1:109894756 C G 0.033022 -5.8836e-05
1:109896004 T C 0.044830 -6.3100e-05
1:109912051 G A 0.129963 -2.4079e-04
1:109914809 T C 0.032675 -7.3143e-05
1:109925829 A G 0.037177 -1.6328e-05
1:109931990 C T 0.107340 4.1619e-05
1:109933450 A G 0.049705 -1.9829e-05
1:109942924 T C 0.059108 5.3685e-06
1:109945166 G A 0.036628 -5.9723e-05
1:109958697 A G 0.025499 -7.2368e-06
1:109984491 G A 0.046904 -2.5511e-05
1:109994387 A G 0.039942 -4.9669e-05
1:110006665 T C 0.159227 5.6931e-05
1:110018148 T C 1.963680 6.7275e-06
1:110019439 G A 0.119265 5.4814e-05
1:110023170 C T 0.026524 -2.2131e-05
1:110025208 T C 0.071751 -2.3475e-05
1:110031188 G T 0.304646 -4.8924e-06
1:110035159 C T 0.495558 3.1439e-05
1:110048436 A C 0.575673 8.2590e-05
1:110055211 C T 1.018166 2.8525e-07
1:110061974 C T 0.037355 -7.2183e-05
1:110067787 C T 0.085477 4.8277e-06
1:110068291 T C 0.044009 -1.0428e-04
1:110071230 C T 0.481511 5.2327e-05
1:110077056 C T 0.055665 5.4596e-07
1:110086451 A G 0.385196 -2.2037e-05
1:110088735 C T 0.022824 -1.1285e-05
1:110091447 A G 0.069621 -3.3648e-05
1:110093460 G T 0.026388 -6.7388e-06
1:110095897 G A 1.596946 -2.7897e-05
1:110109039 G A 0.214596 -4.0871e-04
1:110109893 T A 0.042818 -4.5398e-06
1:110111960 G T 0.026271 1.6025e-05
1:110114192 A G 0.043341 3.2479e-05
1:110119732 T C 0.362700 1.5460e-06
1:110122950 T C 0.041289 -4.0418e-05
1:110123513 T G 0.203557 6.0667e-05
1:110138538 T C 0.041088 3.6635e-05
1:110144625 T C 0.880069 2.2893e-05
1:110150159 T G 0.234519 5.7757e-05
1:110151395 T G 0.047764 -5.6473e-06
1:110155137 T C 0.301160 -3.7611e-04
1:110162995 G A 0.021084 -1.1294e-04
1:110163879 A G 0.109035 1.0206e-05
1:110169198 T C 0.033350 3.8615e-06
1:110170640 T G 0.058566 -1.0170e-05
1:110170728 A G 0.048995 -3.3092e-05
1:110170896 C T 1.288839 -1.1518e-04
1:110172236 C T 0.156572 -1.7647e-05
1:110173775 T G 0.329713 -1.2453e-04
1:110178720 T C 0.044441 -6.0572e-05
1:110179447 A G 0.088797 -1.5332e-04
1:110181629 C T 0.802538 -5.5448e-06
1:110195152 A G 0.115867 5.1501e-05
1:110195901 C T 0.059397 -3.9013e-05
1:110200360 C T 0.741051 5.2011e-05
1:110201699 C T 1.733728 1.8312e-04
1:110201812 G A 1.734027 1.4686e-04
1:110201860 A C 0.059563 -4.4156e-05
1:110204918 A G 0.283348 1.3569e-04
1:110205645 G A 0.104549 3.7285e-05
1:110205811 A G 0.125552 -4.2037e-05
1:110209906 A G 1.006245 1.1297e-04
1:110210780 G C 1.839290 5.2754e-05
1:110210914 A G 0.059082 -4.0944e-05
1:110213514 T A 1.842052 2.6566e-05
1:110220086 G C 0.964874 -1.9275e-05
1:110232983 G A 1.461689 4.9044e-04
1:110250168 A G 0.678489 1.8432e-04
1:110250497 A G 0.041760 -3.0213e-05
1:110257590 C T 0.154254 -5.3064e-05
1:110257947 C A 0.159188 -1.1501e-05
1:110259362 A G 0.669595 7.2083e-05
1:110260040 G A 0.022295 -4.0837e-05
1:110260742 C T 0.394855 -1.3754e-05
1:110266754 C A 0.484990 -5.7514e-06
1:110274983 T G 0.052279 8.6778e-05
1:110275210 A G 0.169253 2.7742e-06
1:110277949 C T 1.163615 9.0537e-05
1:110279602 G T 0.155452 -2.4039e-05
1:110279701 T C 0.605969 1.7474e-04
1:110280680 G T 0.035109 8.4090e-06
1:110281941 A G 1.157481 8.5212e-05
1:110295553 T C 0.142381 -1.1612e-04
1:110295643 T G 0.600792 -2.4741e-05
1:110295772 C T 1.210620 6.3151e-05
1:110299691 A G 0.115769 2.6314e-05
1:110300277 T C 0.107298 5.0733e-05
1:110300441 A G 0.979120 2.0188e-05
1:110300504 G A 1.951638 -4.8251e-05
1:110301260 T C 0.435025 -4.5106e-06
1:110304777 A G 0.077382 -9.5558e-06
1:110305188 T G 0.495659 1.1364e-06
1:110309065 A C 0.702189 5.4810e-06
1:110311650 A G 0.310453 4.5871e-05
1:110314653 T C 0.158214 4.8650e-06
1:110320483 G A 0.632402 -2.1907e-05
1:110323378 T C 0.472033 -1.7912e-05
1:110324049 T C 0.313140 -1.7588e-05
1:110324792 G C 0.094886 -2.3905e-05
1:110327116 C A 0.024122 -3.2867e-05
1:110330456 A G 0.050387 -6.6237e-05
1:110331728 G A 0.052266 -6.9915e-05
1:110332816 T G 0.415820 3.2485e-05
1:110333018 T G 0.051916 -2.2482e-05
1:110334034 G A 1.710174 1.2583e-05
1:110336490 G A 0.069612 4.2022e-05
1:110337014 C T 0.098966 2.0408e-05
1:110339102 G C 0.451001 -1.9616e-05
1:110339828 G A 0.065597 9.1674e-06
1:110344557 C T 0.127652 1.3614e-05
1:110346355 G A 1.132952 -3.9973e-05
1:110348040 C T 0.382528 -1.2886e-04
1:110352477 G A 0.417936 3.2296e-04
1:110357600 C T 0.038378 -1.0961e-05
1:110362021 G C 0.271478 6.4276e-04
1:110366083 C T 1.069917 1.3812e-06
1:110366265 C T 0.186193 -4.6328e-05
1:110367610 G C 0.046161 5.2271e-06
1:110368353 G T 0.363378 -3.4418e-05
1:110369963 A G 0.044155 5.4968e-05
1:110371170 C G 0.045265 1.7065e-05
1:110371629 G C 0.296094 -6.4684e-05
1:110372486 C T 1.321690 1.9594e-05
1:110388129 T C 1.804070 1.4719e-04
1:110389658 G A 0.088362 -1.9381e-05
1:110390086 G A 0.803749 2.2926e-05
1:110393162 A G 0.046622 4.9207e-06
1:110393510 A C 0.072250 -5.5432e-05
1:110396805 G A 0.066791 1.8131e-04
1:110408241 T C 0.170811 -1.2223e-04
1:110409786 A G 1.036093 1.3171e-05
1:110411333 T C 0.091248 -1.4041e-05
1:110411400 T C 0.050738 -1.3676e-05
1:110415560 A G 0.070378 4.0819e-05
1:110415799 G A 0.078304 -2.2124e-04
1:110415838 C T 1.189237 7.0342e-05
1:110419544 C A 0.063727 -8.2217e-05
1:110423676 A G 0.251971 2.4273e-04
1:110424529 G A 1.926795 1.1187e-04
1:110426357 A G 0.139837 -4.6399e-06
1:110428249 G A 0.651601 -4.1640e-06
1:110429079 T C 0.060546 1.8997e-05
1:110430571 T C 0.041396 -1.8445e-05
1:110431378 T C 0.851348 -6.6461e-07
1:110432464 T C 1.974524 7.6162e-05
1:110434258 T C 0.400104 2.3580e-05
1:110434583 A G 0.056953 1.2866e-05
1:110435513 C T 0.079897 -2.9906e-05
1:110436022 T C 0.030332 -2.0243e-05
1:110437185 T C 0.188676 9.4435e-05
1:110438662 C T 0.102971 -2.5349e-05
1:110440117 T C 1.493335 8.2927e-06
1:110443414 T C 0.024489 -6.2352e-05
1:110443938 T C 0.050488 -1.6028e-05
1:110444259 A G 0.099849 -6.8658e-05
1:110448747 T C 0.040968 7.7156e-06
1:110449207 A G 0.247719 5.9684e-05
1:110451118 C T 0.731839 -2.1286e-05
1:110451690 C T 1.485451 -8.3919e-06
1:110452920 A G 0.042578 3.4512e-06
1:110454405 G T 0.055087 -6.9062e-05
1:110457772 A G 0.366322 1.0443e-04
1:110460145 A G 0.048527 3.0491e-04
1:110461748 T C 0.162638 2.2323e-05
1:110463934 C T 0.070086 -1.0831e-05
1:110466338 A C 1.213347 -3.8138e-05
1:110466466 C T 0.746620 4.7137e-05
1:110469057 T C 0.062422 3.6876e-05
1:110470764 A G 0.298525 -1.2335e-05
1:110476488 T C 0.343462 9.8164e-05
1:110478327 A G 0.387809 -2.7958e-05
1:110483773 A G 0.790883 -1.9931e-05
1:110491212 T C 1.010321 4.8836e-05
1:110500175 C T 1.048540 -1.4415e-05
1:110500971 T C 0.054516 -3.6884e-05
1:110503433 A G 0.138853 1.4039e-04
1:110520359 A C 0.039991 3.6507e-05
1:110530995 C G 0.896905 -4.3292e-05
1:110536203 G A 0.112125 1.9232e-04
1:110538926 G T 0.360360 3.0154e-06
1:110543223 C T 0.157101 1.9407e-05
1:110575945 C T 0.067385 -1.7787e-05
1:110578531 T C 0.044918 -5.1188e-05
1:110583440 C T 0.041510 1.0195e-05
1:110584257 T C 0.048800 -2.3230e-05
1:110585137 G A 1.180516 1.3018e-05
1:110598577 C A 1.170701 1.7394e-05
1:110603214 T G 0.053613 -4.3811e-05
1:110608419 G A 0.478135 -2.7988e-05
1:110614400 A G 1.170262 5.4862e-05
1:110616963 T C 0.051708 -6.3413e-05
1:110628664 G A 0.088171 -1.2644e-05
1:110629469 T C 0.053584 7.1048e-04
1:110636625 A G 0.711349 1.4291e-04
1:110640433 A G 0.268820 2.0046e-04
1:110645327 T C 0.128071 1.6726e-04
1:110649964 A C 0.126951 1.7743e-04
1:110653291 G T 0.486739 1.7232e-05
1:110661341 T G 0.139489 3.3169e-05
1:110661387 C T 0.048063 5.3856e-05
1:110662887 C T 0.050692 -1.1070e-05
1:110663047 T C 0.447002 -7.2724e-05
1:110667810 T G 0.059965 -5.2760e-05
1:110668739 G T 0.162203 4.9259e-05
1:110668860 T C 0.050692 1.4202e-04
1:110673169 T G 0.105273 -1.8568e-06
1:110673700 A G 0.204960 -1.7687e-05
1:110677921 C A 1.118006 -6.2061e-07
1:110681023 T C 0.056966 -7.1869e-05
1:110685011 T C 0.976949 -1.1720e-05
1:110697202 C T 1.085113 -7.2066e-05
1:110697374 A G 0.091043 -3.8371e-05
1:110704767 T C 0.023126 6.2677e-06
1:110704930 G T 0.080426 3.4761e-05
1:110707051 A C 0.083202 5.1305e-06
1:110708008 C T 0.023817 -4.8116e-05
1:110719089 G A 1.820549 -3.5185e-05
1:110723699 A G 0.151057 -2.7447e-05
1:110723845 A G 0.929353 -5.8868e-05
1:110727018 T C 0.736461 2.7318e-06
1:110730043 G A 1.110625 -3.1597e-05
1:110733674 T C 0.203765 -3.2710e-05
1:110735290 T C 0.100531 -1.8587e-05
1:110736841 T C 0.061027 1.5879e-05
1:110738990 C A 1.290644 -4.3029e-05
1:110740472 G A 1.043120 -1.8902e-05
1:110745015 G T 1.626346 -5.4035e-05
1:110751647 G C 0.063706 -1.9918e-05
1:110751850 C A 0.128402 -3.7584e-05
1:110752139 G A 1.249926 -7.6743e-05
1:110757441 C A 0.020150 7.9599e-05
1:110760444 G A 1.297941 -7.1626e-05
1:110762568 G T 0.064162 -2.1376e-05
1:110766454 A G 0.205119 -2.0238e-05
1:110768590 T C 0.082023 -1.5461e-05
1:110770153 G C 0.187689 5.3100e-05
1:110770223 T G 0.407777 -3.1020e-05
1:110770265 G A 0.093809 -3.2195e-04
1:110770293 A G 0.323877 5.3669e-06
1:110770863 C T 0.031523 -2.4341e-06
1:110776759 G A 0.744231 1.4051e-05
1:110781200 G A 0.025265 7.9431e-05
1:110781469 T C 0.625398 3.0367e-05
1:110781792 A G 0.122134 7.4949e-05
1:110788825 C T 1.521015 1.2548e-05
1:110802444 G T 0.063110 1.8450e-05
1:110803843 C T 0.117720 1.6227e-05
1:110805807 A G 0.652322 8.6656e-05
1:110806303 T G 1.109651 3.7002e-05
1:110807126 A G 0.045178 1.1821e-06
1:110815957 T G 0.494188 -4.0946e-06
1:110830871 C T 0.494695 3.3888e-06
1:110834838 G A 0.178169 -2.5419e-05
1:110840416 T A 0.686529 6.3618e-05
1:110840992 C T 0.047037 -6.8633e-05
1:110856012 C T 0.035129 -3.4319e-06
1:110860768 A G 0.072497 -1.1352e-05
1:110861635 C T 0.479923 -1.8546e-05
1:110865403 T C 0.020068 6.6056e-05
1:110882444 G A 1.460293 2.0033e-05
1:110883569 T A 0.354384 -2.0271e-05
1:110885736 A G 1.453224 1.4048e-05
1:110887222 A G 0.173206 -4.2098e-05
1:110889438 A G 0.153449 1.0732e-05
1:110904307 C T 0.042292 3.3987e-05
1:110904813 A G 0.063253 -6.5996e-06
1:110912679 G A 0.072189 -4.5215e-05
1:110921715 G T 0.104568 -3.1576e-05
1:110922140 A G 0.513955 -3.4868e-06
1:110941510 T C 0.132255 -3.6374e-06
1:110950277 A G 0.255084 -2.8390e-05
1:110950439 T C 1.032701 2.7985e-05
1:110967732 T C 0.036482 3.9851e-05
1:110967949 C T 0.024233 6.5431e-05
1:110977863 T C 0.181558 1.2984e-05
1:110983809 C G 0.044412 5.3094e-05
1:110984327 A G 0.040952 4.2990e-06
1:110993457 A G 0.316386 -1.3574e-06
1:110994384 C T 0.158516 -5.0267e-06
1:110997238 C T 0.145072 3.9079e-05
1:110998854 A G 0.829160 -4.6746e-05
1:111002370 C T 0.057498 6.7319e-05
1:111003777 C T 0.553313 -4.1808e-05
1:111009031 G A 0.744251 3.9784e-05
1:111009859 T C 1.281725 2.3083e-05
1:111016389 C T 0.207546 -3.7891e-05
1:111018176 A G 0.021227 -4.4123e-05
1:111021960 A C 0.812217 -6.2935e-05
1:111026410 C G 0.053136 5.9792e-05
1:111028140 C T 0.057180 -6.2045e-05
1:111028588 G A 1.494299 5.8534e-06
1:111032265 G A 0.068687 1.3955e-05
1:111032732 A G 0.031545 5.3505e-05
1:111033780 T C 0.117886 2.1918e-05
1:111033809 C T 1.680537 2.7148e-05
1:111034818 C T 0.830818 8.6760e-05
1:111037119 C T 0.515276 1.7242e-05
1:111038969 T C 0.300463 -2.0814e-06
1:111039049 T C 0.829030 1.3935e-05
1:111041442 T C 0.048089 1.0526e-04
1:111044918 T C 0.082273 9.9181e-07
1:111045565 T C 0.868213 5.4495e-05
1:111049732 C T 1.407858 3.0034e-05
1:111056422 A G 0.154757 -2.5944e-05
1:111056742 C A 0.588802 -3.1322e-05
1:111060300 T C 0.021834 5.1019e-05
1:111060752 T C 0.145153 4.9998e-06
1:111061011 A C 0.431519 -2.4234e-05
1:111061062 C T 1.475947 2.3206e-05
1:111065570 A G 0.201798 3.7913e-05
1:111065654 C A 0.048965 2.1980e-05
1:111066124 C T 0.058420 -4.3753e-05
1:111067601 C A 0.056298 2.3774e-05
1:111068421 A G 0.149253 2.4577e-04
1:111071279 A G 0.557211 1.0444e-06
1:111071958 T C 0.048741 4.7534e-05
1:111077629 G A 0.296584 -8.9261e-05
1:111078126 G A 0.043769 -4.4593e-05
1:111078572 C T 0.683163 1.3641e-06
1:111083556 G A 0.036460 -8.1939e-05
1:111089183 A G 0.102770 -5.1197e-06
1:111090846 A G 0.129171 -1.0660e-05
1:111092675 T C 0.043581 -5.9232e-05
1:111096944 G A 0.472929 -4.1555e-05
1:111097826 A G 0.087239 7.2379e-06
1:111098766 C T 0.210000 4.3171e-04
1:111104913 G C 0.519320 -6.3534e-06
1:111105822 G A 0.027771 1.1571e-04
1:111107668 C T 0.932550 -3.0544e-05
1:111107867 G A 0.046220 -2.8621e-05
1:111113733 T C 0.082627 5.5152e-06
1:111114154 G A 1.109138 -2.5484e-05
1:111115450 T C 0.027988 5.5074e-05
1:111116690 G A 0.025103 4.2877e-05
1:111116752 G T 1.015044 1.0971e-05
1:111117814 G A 0.496548 1.0846e-05
1:111128576 G T 1.590587 -8.6430e-06
1:111131395 A C 0.107960 -7.2150e-06
1:111136611 A G 0.117996 -6.1061e-05
1:111137586 T C 0.054730 -4.9036e-05
1:111137811 G A 0.502270 -4.6880e-05
1:111140032 G A 0.067982 3.2617e-06
1:111142410 A G 0.143303 2.7231e-05
1:111146220 G C 0.094361 -2.0001e-05
1:111151073 A C 0.129463 -1.2427e-05
1:111155646 C A 0.146964 -1.6076e-05
1:111161518 T C 0.056820 3.6784e-05
1:111165855 G C 1.666337 -5.1116e-06
1:111170591 T C 0.030409 -1.3030e-05
1:111171378 T C 1.501498 6.9704e-06
1:111187054 G A 0.160661 -2.4005e-05
1:111190014 A G 0.339003 -3.2520e-05
1:111195897 T G 0.052831 -2.2851e-07
1:111211533 T C 1.378377 6.6867e-06
1:111222594 C T 1.475123 -5.3933e-06
1:111231622 G C 1.488388 -4.6955e-06
1:111235876 A G 0.162982 -2.1701e-05
1:111237685 G A 0.669998 -6.3403e-05
1:111250619 C A 0.578974 7.9844e-05
1:111259576 A G 0.087733 5.7117e-07
1:111261709 A G 0.203622 -7.2627e-05
1:111264630 A G 0.039686 -2.3770e-05
1:111276629 A G 1.016326 -6.2674e-05
1:111276717 A G 0.065908 9.8804e-05
1:111284547 A G 0.061699 6.1430e-05
1:111284663 A G 0.024541 -2.4231e-05
1:111290022 A G 0.151791 2.3041e-05
1:111290832 A C 0.032214 -3.7925e-05
1:111291749 G A 0.400188 1.3173e-04
1:111292003 C A 0.818442 -1.5606e-05
1:111309295 T C 0.062435 6.2888e-06
1:111309830 T C 1.529194 4.0166e-05
1:111314451 A G 0.064233 5.2100e-05
1:111314507 T C 0.087090 -8.7312e-05
1:111318574 C T 1.626268 2.0037e-05
1:111322419 A C 0.481926 -6.2893e-05
1:111325834 T C 0.049783 1.9623e-05
1:111327241 C T 0.064438 3.3561e-05
1:111330496 C A 0.101121 -1.3375e-04
1:111346416 G A 0.023973 -7.4140e-06
1:111348951 G A 0.493718 3.9894e-05
1:111367986 T C 0.158162 1.9322e-05
1:111370497 C T 0.306279 -1.6487e-04
1:111375456 A G 0.033483 -9.4426e-05
1:111394119 T C 0.095211 2.6049e-05
1:111396606 A G 0.500784 3.7891e-05
1:111399621 A C 0.086259 1.0426e-04
1:111400960 A C 0.023860 -3.9966e-05
1:111416261 T C 0.044412 3.6454e-06
1:111417915 A C 0.589279 -1.8950e-05
1:111431530 G A 0.045749 -4.8970e-05
1:111436857 G T 1.528983 -3.0331e-06
1:111449991 A G 0.124118 -2.6817e-05
1:111450052 T C 0.034713 -5.5118e-05
1:111450569 C T 0.059712 -1.6323e-05
1:111458982 G A 0.934137 1.2577e-05
1:111470050 G A 0.425083 1.4232e-06
1:111486771 T C 0.047385 -4.4477e-05
1:111486842 A G 0.122673 -4.7058e-06
1:111491708 T C 0.049420 5.5038e-05
1:111494194 T C 0.517847 -2.5725e-06
1:111518108 T G 0.125221 2.1315e-05
1:111518264 T C 0.033477 -6.3824e-05
1:111524493 A G 1.742109 -6.4444e-05
1:111532437 A G 0.229728 9.3379e-06
1:111532793 A C 1.871595 -2.4175e-05
1:111534083 T C 0.043237 -1.8024e-05
1:111542874 A G 0.408624 1.3738e-04
1:111546531 T C 1.096775 -1.1603e-05
1:111558040 A G 0.062140 6.2729e-05
1:111573641 A G 0.062267 7.8186e-05
1:111581845 A G 0.461841 1.1006e-05
1:111584213 G A 1.088531 -1.7635e-05
1:111661528 C T 0.311303 2.8315e-05
1:111668673 T C 0.110443 -9.1268e-05
1:111670607 T C 0.048323 3.8673e-05
1:111671707 A C 0.241247 1.8482e-05
1:111676509 T C 0.285078 -8.4013e-06
1:111682118 T C 0.578000 -1.3720e-05
1:111684276 G A 0.217008 -1.6325e-05
1:111700027 C A 0.054746 -7.4119e-06
1:111702020 G A 0.022860 8.1475e-05
1:111726213 G A 1.315821 -2.0803e-05
1:111727187 G T 0.056586 3.7358e-05
1:111730901 T C 0.425018 -1.5706e-05
1:111731215 A G 0.163261 3.5793e-08
1:111732003 A T 0.355114 -4.0788e-05
1:111734122 T C 1.368536 -4.0982e-05
1:111735181 G A 0.919810 -1.3458e-05
1:111736637 C T 0.463656 -7.1956e-06
1:111737916 C T 0.529931 -8.7777e-06
1:111738108 T C 0.397777 -2.9206e-06
1:111739218 C G 0.061871 -2.8413e-05
1:111739788 T C 0.079050 -8.0150e-05
1:111740082 G T 0.901647 2.4890e-05
1:111740345 G C 1.550512 4.0479e-05
1:111740942 A G 0.307993 8.4888e-05
1:111741188 T C 0.256622 1.5730e-04
1:111741322 A G 0.040380 -2.3547e-05
1:111742761 C T 1.618845 -1.8188e-06
1:111742841 G A 0.285198 -7.4376e-05
1:111744775 T C 0.137662 -2.3726e-05
1:111745899 A G 0.387098 7.6201e-06
1:111753024 C T 0.181032 2.0580e-05
1:111756335 A G 0.065723 3.7173e-05
1:111756707 C T 0.260374 -5.8276e-05
1:111760165 T C 1.779039 -6.2025e-05
1:111765494 A T 0.032172 1.4414e-05
1:111769998 A G 0.068024 -7.4978e-05
1:111770591 G A 0.293465 -3.1108e-05
1:111773293 A G 0.044574 -4.7258e-05
1:111777575 G A 0.027862 3.3232e-05
1:111778187 G A 0.855512 -3.3153e-06
1:111778325 T C 0.247505 6.6591e-05
1:111784158 C T 0.674357 -5.1376e-06
1:111785126 T C 0.181921 6.7681e-06
1:111785394 T G 1.376738 1.1447e-05
1:111791191 G T 1.283984 9.8123e-06
1:111794814 A G 0.990863 2.6679e-05
1:111797032 G A 0.292592 -3.2160e-05
1:111797926 C T 0.172891 7.2569e-05
1:111798101 A G 0.031120 1.0883e-05
1:111799266 A G 0.086399 1.3448e-05
1:111804717 C A 0.816394 2.5041e-05
1:111812021 T C 0.284516 9.6061e-07
1:111818923 T C 0.551252 -4.6319e-05
1:111822699 C T 1.437190 -6.1506e-05
1:111823173 C T 0.136873 -2.1345e-05
1:111824309 T C 0.037251 -5.5216e-06
1:111825261 A G 0.802272 -1.5262e-05
1:111826751 T A 0.022597 2.7141e-05
1:111828379 C T 0.180337 6.6605e-05
1:111830953 C T 0.875227 -9.3022e-05
1:111831494 T C 0.062082 6.2447e-05
1:111845588 A C 0.626242 -9.2911e-05
1:111847957 T C 0.049014 -6.9023e-05
1:111854938 T G 0.248485 -1.6618e-06
1:111857951 G A 0.308859 4.6610e-06
1:111861475 G A 0.224742 -1.9338e-06
1:111861822 A G 0.247943 -3.3520e-06
1:111861974 C T 1.169435 2.7079e-06
1:111862042 C T 0.098944 5.7593e-05
1:111862952 G T 1.417254 1.1940e-06
1:111866954 T C 0.023996 2.2829e-05
1:111868382 T C 0.067203 4.8432e-05
1:111876463 A G 0.053759 8.1302e-06
1:111886304 C T 0.742489 -7.6532e-06
1:111891170 C A 0.150392 1.4135e-04
1:111891192 A C 0.268492 3.6369e-06
1:111893958 G A 0.590565 4.5332e-06
1:111897335 G A 0.831500 -1.0271e-05
1:111902104 A C 0.370564 -2.3377e-06
1:111905053 G C 0.033944 -8.0471e-05
1:111906944 T C 1.628420 -7.8261e-05
1:111908364 G A 0.356163 2.5116e-05
1:111909604 A G 1.738256 -2.1283e-04
1:111909735 C T 0.045970 6.7222e-05
1:111927164 G A 0.841065 -3.6127e-05
1:111927443 G A 0.264519 -1.7824e-05
1:111942813 G A 0.033301 3.7945e-05
1:111945018 A G 0.039423 -1.2719e-04
1:111945421 G C 0.051935 -3.5909e-05
1:111948330 A G 0.103832 -1.4847e-04
1:111956662 A G 0.765504 -7.6549e-07
1:111957311 C G 0.148243 8.9494e-06
1:111957592 G A 0.645791 2.5414e-05
1:111957693 G A 0.895497 -1.0143e-05
1:111964262 A G 0.102595 -1.5389e-04
1:111966291 T C 0.560681 6.8311e-05
1:111966686 T C 0.025047 9.3259e-06
1:111968121 T C 0.150817 4.8956e-06
1:111969432 G C 0.131765 -1.1785e-05
1:111970382 T C 0.047794 -2.3345e-05
1:111978214 A G 0.045392 -2.3027e-06
1:111978665 A G 0.022782 3.2347e-05
1:111983484 C G 0.026683 -2.3927e-05
1:111989386 C A 0.070212 -4.3235e-06
1:111996558 A G 0.667986 6.6082e-06
1:112006863 G A 0.093747 -3.7795e-05
1:112009030 C A 0.100683 -1.0686e-04
1:112009195 C T 0.271085 7.8497e-05
1:112011621 C T 0.075188 2.0286e-05
1:112012139 G A 0.814713 3.4583e-06
1:112018657 A G 0.565702 4.5213e-05
1:112019788 G A 0.048521 1.5961e-05
1:112026449 A G 0.265739 -7.9159e-05
1:112026954 T C 1.180487 7.2626e-05
1:112028577 T A 1.125802 -2.4995e-05
1:112033285 C G 0.114978 5.1227e-05
1:112042149 T C 1.113751 -1.3741e-05
1:112042732 T A 0.035486 9.1813e-06
1:112042787 G T 0.279988 3.2135e-05
1:112046557 T C 1.507314 2.7571e-05
1:112048264 C T 0.664519 2.9804e-05
1:112054063 T C 0.033817 -7.6388e-06
1:112055528 T C 0.186744 -2.2587e-04
1:112059537 G T 0.229848 8.7589e-06
1:112059888 C T 0.097622 -5.6190e-05
1:112061288 A C 0.701209 -2.0082e-05
1:112061423 C T 0.066677 -1.0966e-04
1:112062836 T G 0.506662 6.5016e-06
1:112063002 G A 1.828907 9.2270e-06
1:112070115 A C 0.067239 -1.7586e-05
1:112071671 G A 0.024204 -8.7886e-05
1:112077233 T C 0.254753 -5.3282e-05
1:112079314 T C 0.268433 -3.6000e-06
1:112079558 G A 0.032503 -1.8263e-04
1:112082365 C T 0.107905 -2.5552e-05
1:112086030 C T 1.107003 -7.3056e-05
1:112090219 A G 0.112881 7.4813e-05
1:112093654 C T 0.049361 -5.7437e-05
1:112103480 A C 0.140165 -6.9715e-05
1:112105477 T C 1.825625 -1.4970e-04
1:112107510 G T 0.105886 1.2249e-05
1:112110418 C A 0.033639 -1.4664e-04
1:112112052 T C 0.093965 2.9840e-05
1:112113781 C T 0.047852 8.6927e-05
1:112114143 G A 1.216122 5.1671e-05
1:112119065 A G 0.631958 1.4003e-04
1:112121938 G A 0.029471 1.5052e-06
1:112127647 T A 1.054055 -1.6409e-04
1:112128509 A C 0.035324 -5.5406e-05
1:112129621 G A 0.168490 2.5711e-06
1:112129736 C T 0.160821 2.6486e-05
1:112130427 T C 0.344426 -1.4895e-03
1:112130439 T C 1.976916 -4.5950e-05
1:112130460 C T 0.045249 -5.3736e-05
1:112130686 A G 0.499752 -2.6552e-05
1:112132221 C T 0.147390 6.9704e-05
1:112136683 T C 0.104221 -4.2820e-06
1:112140475 G A 0.347493 -1.5946e-05
1:112156207 T C 0.290242 6.4002e-05
1:112163230 G C 0.046830 -5.8260e-05
1:112164866 G A 0.038469 -3.1069e-05
1:112173925 A G 1.745523 3.7541e-05
1:112176031 G A 1.407598 3.9890e-05
1:112186141 C T 0.152927 7.7480e-06
1:112191408 C T 0.340694 -1.9296e-05
1:112211951 A G 0.327779 -1.3698e-05
1:112233741 C T 0.150252 5.7619e-05
1:112234215 T C 0.113699 -2.9152e-05
1:112244531 G A 0.061254 3.6795e-05
1:112253397 A G 0.249011 -3.4995e-05
1:112259912 A G 0.052740 -3.0766e-05
1:112264671 C A 0.022912 -1.9946e-05
1:112271079 T C 0.466265 5.7560e-06
1:112271199 G A 0.168678 9.3568e-07
1:112277597 C T 0.707772 -2.7209e-04
1:112280299 G A 0.072468 1.0961e-05
1:112283007 T G 0.033902 -3.3036e-05
1:112293213 G C 0.255480 -1.5163e-05
1:112294010 G A 0.163875 2.1046e-04
1:112295009 C T 0.230546 1.7470e-05
1:112308782 G C 0.026112 -6.3954e-05
1:112308953 C T 0.782139 6.5204e-05
1:112309331 C T 0.254165 -9.2025e-06
1:112326368 C T 0.068099 1.9963e-05
1:112329296 A G 0.127224 -4.4879e-05
1:112329551 T G 0.272698 3.0701e-05
1:112334983 C T 0.389649 7.6689e-05
1:112345009 G C 0.520723 -5.2934e-06
1:112346989 T C 0.273919 2.3478e-05
1:112347637 G A 0.154543 2.7598e-06
1:112347647 A C 1.545406 -2.0310e-05
1:112348130 C T 0.036200 -2.0299e-05
1:112348179 G T 0.078395 -4.1194e-05
1:112356814 A G 1.033717 2.3144e-05
1:112357101 G A 0.136821 -2.0616e-06
1:112357144 T C 0.329463 2.6456e-05
1:112357429 T C 0.071738 -8.0874e-05
1:112358513 A C 0.131459 -3.0514e-06
1:112362879 T G 1.284724 2.6936e-05
1:112370877 C T 1.352446 5.9114e-06
1:112377643 A G 1.217553 1.9355e-05
1:112377721 G A 0.040293 -1.0920e-04
1:112382789 C G 0.595768 -2.5287e-05
1:112385091 T C 0.040303 5.2627e-05
1:112392360 T G 0.176842 -3.7235e-05
1:112395432 C T 1.740418 5.0874e-06
1:112397404 A G 0.073247 6.9652e-05
1:112400924 T C 0.126896 -9.3829e-05
1:112402734 C A 0.644360 4.2329e-06
1:112413022 C T 0.173521 1.5868e-06
1:112415922 T C 0.089946 5.6554e-06
1:112421854 T C 0.162732 2.5716e-05
1:112422561 A G 0.206144 3.3303e-06
1:112426496 C T 0.038793 -9.2487e-05
1:112429436 A G 0.038930 -9.3246e-06
1:112434774 G A 0.199591 2.2122e-05
1:112436901 A G 0.333063 8.7296e-06
1:112437344 C T 1.444136 3.5796e-06
1:112447472 C T 0.136351 1.2513e-05
1:112450154 T C 0.079203 2.0149e-05
1:112453605 C T 0.172849 -1.6877e-06
1:112456991 G A 0.021402 -7.5353e-06
1:112464376 T C 0.592337 -3.4126e-05
1:112466685 C A 0.138392 -1.9425e-05
1:112468514 T C 0.101793 -7.7543e-06
1:112468814 T C 0.585050 -2.5224e-05
1:112477712 A G 0.506616 -3.2506e-05
1:112477869 G A 0.213600 1.9624e-06
1:112479180 G C 0.049368 4.2299e-06
1:112480203 T C 1.732725 -4.4951e-05
1:112481579 G A 0.049637 -4.0984e-06
1:112485709 A G 0.136205 1.2755e-05
1:112486533 A C 0.199789 9.6959e-06
1:112487126 T G 0.707856 -5.1869e-06
1:112488240 A G 0.578945 -2.7186e-05
1:112488820 A G 0.727347 3.3113e-05
1:112491981 T C 0.031120 -2.5877e-05
1:112498250 G A 0.929041 -2.1070e-05
1:112504751 T C 0.718467 -6.9079e-06
1:112505892 T C 1.686869 -9.4874e-06
1:112516275 A G 0.576637 3.3838e-05
1:112516919 G A 1.141158 -6.8688e-06
1:112518096 T C 0.073523 -5.6555e-06
1:112522223 G T 0.578442 9.2649e-06
1:112525085 A G 0.252133 -4.6370e-05
1:112539061 G A 0.202158 1.3179e-04
1:112539668 T C 0.241205 -6.2294e-05
1:112545680 A G 0.055149 7.2607e-05
1:112547271 T G 0.386322 1.0115e-05
1:112550542 C T 0.944147 -4.5719e-05
1:112555322 T C 0.148425 4.3010e-05
1:112563850 G A 1.765926 -6.7098e-05
1:112567932 T C 0.024113 6.9620e-06
1:112568290 T C 0.032000 -1.9518e-05
1:112572509 G A 0.268586 -1.0269e-04
1:112573520 G A 0.545974 -2.1954e-07
1:112578100 T C 0.150830 -1.1273e-05
1:112581253 C T 1.268024 7.4147e-05
1:112581529 A C 0.072844 -8.8917e-05
1:112586032 T C 0.074815 -1.1609e-05
1:112595896 T G 0.257180 -1.6406e-06
1:112602176 C A 0.573537 7.8337e-05
1:112607039 T C 0.040838 1.6599e-04
1:112609020 T G 0.037612 2.1933e-05
1:112611219 A C 0.072082 3.0872e-04
1:112621408 T C 0.270034 7.3856e-05
1:112638150 T C 0.043188 4.3910e-05
1:112640249 C A 0.575543 2.9858e-05
1:112642217 T C 0.080741 9.5812e-05
1:112644994 G T 0.064594 -3.2072e-05
1:112651749 A G 0.071121 -2.4789e-05
1:112652280 T C 0.045509 -1.1371e-06
1:112655776 T G 1.508015 1.1666e-05
1:112658715 A T 0.108239 1.4370e-04
1:112666084 G A 0.798023 -5.6565e-05
1:112677831 T C 0.037982 3.0929e-06
1:112678129 A C 0.029874 3.6209e-05
1:112681502 G A 0.320249 8.8592e-05
1:112685381 C A 0.031708 3.7819e-05
1:112686399 T C 0.071510 -3.0663e-06
1:112687359 A G 1.186527 -1.1046e-05
1:112687832 A G 0.048190 4.5381e-06
1:112690543 C G 0.617215 9.8982e-05
1:112707919 G A 0.047352 1.4635e-04
1:112720554 C A 1.293900 3.2107e-05
1:112721382 T C 0.030731 -4.2214e-05
1:112726829 T C 0.058917 4.0795e-05
1:112728547 C T 0.044087 2.9986e-05
1:112753987 A G 1.166147 -3.0867e-05
1:112762293 G A 0.482273 -4.2615e-06
1:112770399 A G 0.020662 -2.1042e-06
1:112774245 C T 0.685896 -3.7189e-05
1:112783199 C T 0.039923 1.3517e-05
1:112783743 A C 0.264289 -2.5204e-05
1:112784365 A G 0.082737 3.6740e-05
1:112787351 C A 0.490492 -7.9376e-06
1:112789639 A G 0.094503 -1.7310e-05
1:112789665 C T 0.452104 -2.6847e-05
1:112790642 T C 0.055798 -4.5855e-05
1:112793768 A C 0.085422 -9.0379e-05
1:112794647 C G 0.073422 2.3915e-05
1:112799531 C T 1.064762 1.4818e-05
1:112801248 A C 0.178484 8.2473e-05
1:112802387 G T 0.163797 7.3212e-05
1:112802869 C T 0.499700 -2.7060e-05
1:112804559 T C 1.269862 3.8638e-06
1:112820485 C T 0.120070 5.4954e-05
1:112829454 A G 1.387624 -5.4697e-05
1:112842119 T C 0.045223 3.9757e-05
1:112844993 C T 1.864058 -1.8079e-04
1:112848679 A G 0.051429 2.4742e-05
1:112855925 G A 0.094941 -1.2434e-04
1:112856123 T C 0.069469 -2.9990e-05
1:112857534 T C 0.093169 -4.0934e-05
1:112857586 G C 1.275516 -7.8199e-05
1:112861055 A G 0.032428 7.8542e-05
1:112864075 T C 0.081296 -2.1616e-05
1:112866410 G T 0.054574 9.2669e-05
1:112866597 A G 0.282397 2.0865e-05
1:112871321 T C 1.324481 8.1013e-05
1:112873076 T C 0.065158 3.5272e-05
1:112874469 C T 0.151586 -8.9419e-06
1:112875758 A C 0.022837 3.2954e-05
1:112876055 T C 0.086590 -9.5700e-05
1:112881555 G T 0.052877 1.6772e-04
1:112884174 A G 0.248212 -2.3708e-05
1:112886545 C T 0.792317 -1.0395e-05
1:112894819 A G 0.036787 -2.1271e-05
1:112896654 A G 0.111936 3.3929e-05
1:112899052 A G 0.086094 3.4982e-05
1:112900434 T C 0.025323 -6.7622e-05
1:112900743 A G 0.033899 -2.0006e-06
1:112901349 A G 0.393729 -6.3787e-05
1:112902661 A G 0.079644 -1.4570e-05
1:112902715 A G 0.061617 1.1806e-04
1:112911324 A G 0.270994 -5.4636e-06
1:112911843 G A 0.887577 -1.1141e-04
1:112914093 A G 1.937545 2.1259e-04
1:112917997 C T 0.433941 -5.2388e-06
1:112922736 C A 0.059216 -6.4473e-05
1:112925454 C A 0.271329 -2.6466e-04
1:112926756 G A 1.420922 -4.3778e-05
1:112927912 T C 1.434158 2.1603e-05
1:112931256 G T 0.416154 -7.4170e-06
1:112934790 G A 0.679878 -1.7693e-05
1:112939784 C G 0.642136 -1.8025e-05
1:112945783 G C 0.549272 -2.8604e-06
1:112953341 C T 1.712592 7.0109e-05
1:112957051 T C 0.078924 -3.8163e-05
1:112961341 A G 0.058910 -3.0342e-05
1:112962652 C T 0.094435 -4.4212e-06
1:112964612 A G 1.321021 1.1587e-05
1:112972659 C G 0.084250 5.1827e-05
1:112973936 C T 0.067573 1.1863e-04
1:112975258 G T 0.107087 -1.3183e-04
1:112978426 G A 0.048492 -8.8517e-05
1:112983078 G A 0.107681 -8.1502e-05
1:113008297 C T 0.044937 1.2002e-05
1:113017295 A G 0.045463 3.7438e-05
1:113018898 C T 0.085133 6.6922e-05
1:113020298 A G 0.129093 4.5626e-04
1:113023425 C A 0.443581 1.2542e-04
1:113040421 C T 0.925555 7.0072e-05
1:113042822 C T 0.144881 5.3620e-03
1:113044244 G A 0.135397 -2.3514e-05
1:113046328 G A 0.047502 -1.2535e-05
1:113051074 G A 0.638621 1.7002e-04
1:113051909 A G 0.041581 -1.1285e-04
1:113053854 C A 1.326257 -5.4417e-06
1:113054659 T C 1.172956 3.9329e-04
1:113065166 A G 0.072799 -2.2381e-04
1:113073512 C T 0.148591 -2.8368e-05
1:113076707 C A 0.028475 8.6853e-06
1:113083439 T C 0.959045 4.3400e-06
1:113092669 T G 0.352485 1.8857e-05
1:113094986 A G 0.028657 -6.8102e-05
1:113106278 C T 0.051929 5.6914e-06
1:113107543 C T 0.508168 -3.2533e-03
1:113110619 C T 0.949152 1.5930e-05
1:113143420 C T 0.032818 7.6576e-05
1:113144977 T G 0.027738 2.6504e-05
1:113160491 G C 0.025998 -5.4313e-06
1:113161350 A G 0.073633 9.4049e-04
1:113162494 A G 0.040007 1.5126e-06
1:113172278 T G 0.061643 -1.1631e-04
1:113190255 T C 0.036661 -9.5405e-05
1:113190807 C A 0.406913 2.7873e-04
1:113196896 A G 0.333118 2.7291e-05
1:113214381 G T 0.895016 -2.6396e-05
1:113216543 G A 1.487596 1.1206e-04
1:113234456 A G 1.049011 -7.4370e-06
1:113236421 A G 0.921699 -4.6597e-06
1:113238201 C T 0.128012 -1.0754e-05
1:113240376 C G 0.084123 2.4078e-05
1:113243607 C A 0.092997 -1.7444e-05
1:113248791 A C 0.549882 -1.3100e-04
1:113254648 G A 0.061199 -3.5349e-05
1:113255212 T G 0.733793 3.0648e-06
1:113256368 C G 0.256940 -7.5814e-05
1:113261085 G A 1.010198 3.6144e-05
1:113265881 T C 0.092377 6.2180e-05
1:113268364 G C 0.612392 7.9185e-05
1:113270768 T C 0.099807 -2.1219e-05
1:113277298 A G 0.030659 6.4749e-05
1:113284079 C T 0.530515 9.7988e-05
1:113289561 T C 0.039504 -1.7874e-05
1:113292423 T C 0.069261 3.4349e-05
1:113297166 A G 1.741343 4.5319e-05
1:113297767 A G 1.365881 1.2290e-04
1:113301263 C T 0.230345 -9.0012e-06
1:113313563 A C 0.626641 5.6115e-05
1:113315393 A G 0.065619 1.0807e-04
1:113322379 T C 0.062805 -9.9895e-05
1:113322777 C T 0.670952 3.1378e-05
1:113333189 T G 0.056450 3.1067e-05
1:113333886 T G 0.878846 1.3241e-05
1:113335773 C A 0.236868 -8.1943e-05
1:113338416 T C 1.555020 7.4714e-05
1:113345279 T G 1.010646 -2.4271e-05
1:113347892 C G 0.084782 4.6643e-05
1:113350929 A G 0.158792 -8.3506e-05
1:113385947 T C 0.223178 -1.9412e-05
1:113393497 G T 0.359451 -1.3434e-04
1:113398583 A G 0.056414 -1.1256e-04
1:113400990 G A 0.225473 -1.8922e-05
1:113412089 C T 0.458751 -1.2252e-04
1:113413812 G A 0.033645 -5.9328e-05
1:113418061 G A 0.454993 -3.1714e-05
1:113418834 G A 1.343638 2.2928e-05
1:113452284 T G 0.277324 4.9823e-05
1:113454571 G A 0.455308 -5.5875e-06
1:113456368 C A 0.065882 6.4431e-06
1:113456546 T A 1.120336 2.2798e-04
1:113457146 A C 0.081793 -4.6798e-05
1:113459676 A G 0.164547 2.0643e-04
1:113479801 T G 0.078992 -1.6178e-05
1:113480628 A G 0.077038 -4.2454e-05
1:113496646 T C 0.044681 6.8654e-05
1:113502552 C A 0.631786 2.5958e-04
1:113510756 G A 0.088258 -1.2813e-06
1:113522500 T G 0.021474 -2.1093e-04
1:113535271 T G 0.045538 -2.0109e-05
1:113564178 G T 0.467057 1.3471e-05
1:113573332 T C 1.356965 -1.1494e-04
1:113593928 A C 0.030020 -6.4049e-05
1:113615444 A G 0.692504 1.1400e-04
1:113627569 A G 0.189146 2.2417e-07
1:113627881 G A 0.097025 2.9710e-05
1:113630392 A G 0.038173 -1.0723e-05
1:113645561 G T 0.036852 -5.7377e-05
1:113646643 T C 0.042792 3.9091e-05
1:113657233 G T 0.036450 -3.8836e-06
1:113658913 A G 0.051559 -1.2349e-04
1:113664440 T C 1.680323 -2.5014e-06
1:113668917 C A 0.093212 -5.5507e-05
1:113669618 T C 0.042000 -1.3948e-05
1:113676486 G A 0.282338 -5.4515e-07
1:113679115 C T 0.059173 -9.3946e-06
1:113700323 C T 0.029806 -7.0803e-05
1:113704873 G A 0.081212 -1.0918e-05
1:113707314 A G 0.089235 8.7893e-05
1:113708305 C T 0.320635 -1.0751e-05
1:113721397 G A 0.432948 3.2865e-06
1:113748537 C T 0.040523 9.0839e-06
1:113749926 T C 0.294344 -2.7978e-05
1:113752432 G A 0.032162 -8.0111e-06
1:113755735 G A 1.445278 -3.5601e-05
1:113756334 A G 0.106594 -8.5479e-05
1:113761163 A C 0.057414 5.5617e-05
1:113766452 G A 0.097467 -2.3015e-05
1:113770426 C T 0.572453 4.6074e-05
1:113771402 T C 0.669378 3.2530e-05
1:113774396 T C 0.157744 2.5334e-06
1:113775037 C G 0.056288 -3.2860e-05
1:113775338 T C 0.067882 2.1542e-05
1:113779895 T C 0.038173 -5.3180e-05
1:113781560 G A 0.649449 -3.4463e-06
1:113781676 C T 0.635950 6.8628e-06
1:113787205 C A 0.070569 9.5190e-06
1:113787588 C T 0.104650 -2.3774e-06
1:113787838 A G 0.706779 2.3535e-05
1:113796635 C G 0.024979 4.6818e-05
1:113797094 C T 1.589510 6.2614e-05
1:113798723 A G 0.102751 -1.6961e-05
1:113811548 T G 0.045746 -2.6311e-05
1:113812949 T C 0.237190 2.2084e-05
1:113817780 A G 1.145241 6.3631e-06
1:113819412 C T 0.558273 1.0805e-05
1:113819437 G A 0.067914 -1.0065e-05
1:113820865 G A 0.038985 -5.1649e-05
1:113823419 A G 1.260494 3.2511e-05
1:113824220 C T 0.022879 -1.8437e-05
1:113827058 T C 0.044425 -2.2438e-05
1:113830498 A G 0.417848 2.7083e-05
1:113839149 T C 0.092283 -4.6261e-06
1:113840351 G A 0.237226 4.1863e-05
1:113841736 A G 0.973576 1.0249e-04
1:113844824 C A 0.558123 4.5817e-05
1:113848862 A G 0.202847 -3.8499e-06
1:113848867 A G 0.234152 -3.2671e-05
1:113865048 C T 0.705023 -7.7569e-05
1:113873578 A C 0.039670 -8.9203e-06
1:113874491 A T 0.379785 -3.5219e-05
1:113893746 A G 0.152768 -3.1343e-05
1:113893921 T C 0.122582 -6.0489e-05
1:113896333 G T 0.095383 2.1407e-07
1:113906435 G A 0.202996 -2.0887e-05
1:113921699 T A 0.137854 -4.7054e-05
1:113922269 G A 0.059816 8.8006e-05
1:113923088 A C 0.201899 -1.6057e-05
1:113944911 A G 0.448923 1.2449e-04
1:113947471 G A 0.026440 -8.6891e-07
1:113960878 G A 0.062004 -1.0895e-05
1:113965643 T C 0.066908 2.5008e-05
1:113984057 A G 0.308833 5.2670e-05
1:113994893 G T 0.145004 -6.9895e-05
1:114025987 C G 0.027053 -9.0298e-06
1:114047464 A G 1.873760 1.2660e-04
1:114053877 A G 1.015515 4.5952e-05
1:114071219 C T 0.465704 7.7612e-06
1:114075796 T C 0.459037 2.0336e-04
1:114076322 G A 0.045155 9.7231e-05
1:114119237 G A 0.463503 1.0764e-04
1:114119388 G A 0.153430 -8.2680e-05
1:114125986 G A 0.204323 -6.1484e-05
1:114127521 A G 0.051497 1.2233e-04
1:114130977 G A 0.026592 2.0431e-07
1:114134030 A G 0.050734 4.2892e-05
1:114136618 A G 0.025200 2.9803e-05
1:114139948 C T 0.045340 -2.3823e-05
1:114139991 A G 0.928963 -2.9573e-05
1:114151606 A G 0.250504 1.8850e-05
1:114166561 G A 0.858456 -1.6257e-05
1:114188273 T C 0.026631 -1.2997e-04
1:114192287 G A 0.063094 -2.0559e-05
1:114193066 A G 0.048995 -3.7722e-05
1:114194513 G A 0.655450 -5.2595e-05
1:114204700 G A 0.251939 1.4834e-05
1:114212571 G A 1.513598 -1.5911e-04
1:114217705 A G 0.911959 -3.5778e-05
1:114226143 A G 0.097314 1.0823e-05
1:114228282 G A 0.107678 4.1152e-05
1:114234433 A G 0.606638 -3.5928e-05
1:114239459 G A 0.089842 3.0597e-05
1:114242122 C T 0.619481 1.5916e-07
1:114243198 C T 0.055554 -4.6069e-05
1:114255975 T G 0.026235 -1.1787e-04
1:114257966 A G 0.029806 -3.5492e-05
1:114272364 A G 0.049043 -9.2159e-05
1:114273724 G A 0.022857 3.1071e-05
1:114277330 G A 1.513936 -1.4828e-04
1:114286250 C G 0.052133 4.6487e-05
1:114289765 A G 0.184972 1.8746e-05
1:114301564 T G 0.048741 1.5944e-04
1:114338693 G A 0.142469 -1.5990e-05
1:114339751 G A 0.064610 -2.2510e-05
1:114346160 G A 0.369704 -1.5955e-05
1:114361936 C G 0.081059 2.0629e-05
1:114366253 T C 0.021078 1.0443e-05
1:114371093 A G 0.028926 -5.8637e-05
1:114377568 G A 1.795372 -5.2126e-04
1:114394689 T C 0.050082 4.7720e-05
1:114403686 A G 0.027832 -5.3940e-05
1:114424989 A G 0.034648 4.1449e-05
1:114430356 T C 1.346689 3.4264e-05
1:114438951 G A 0.628637 -3.5924e-05
1:114443343 A C 0.108619 2.1134e-04
1:114443899 A G 0.370928 -1.1322e-05
1:114444444 G T 0.083104 4.5172e-05
1:114447565 A G 0.572460 -1.2877e-05
1:114449662 C T 0.347753 3.1797e-04
1:114451386 A G 0.281962 4.8344e-04
1:114464989 T C 0.092968 -3.4822e-05
1:114466659 C T 0.085629 2.0380e-04
1:114467664 G A 0.050144 -1.4351e-06
1:114470439 G A 0.052860 -8.2273e-05
1:114471306 C A 0.020766 -8.7831e-06
1:114471539 C T 0.038465 -1.9709e-05
1:114473083 A G 0.480631 -1.0018e-04
1:114475350 A G 0.144796 3.0777e-04
1:114481141 T A 0.028981 -4.2587e-05
1:114482078 C T 0.029020 -6.0361e-06
1:114501968 G A 0.112284 -2.8348e-05
1:114515717 A G 0.844597 6.2232e-05
1:114518572 C T 0.054574 8.6377e-05
1:114519351 G T 0.889099 9.3792e-05
1:114521107 T C 0.125669 -2.9985e-05
1:114522285 G A 0.139892 7.3373e-05
1:114523317 A G 0.029702 2.4751e-05
1:114524169 T C 0.024710 -1.9339e-06
1:114527523 A G 0.951865 1.2257e-04
1:114533725 A G 0.555244 -8.8880e-05
1:114534021 C T 0.705386 7.3796e-05
1:114536207 A G 1.531421 4.9362e-06
1:114536345 T C 0.021909 5.6691e-05
1:114545979 G A 0.127805 1.6079e-06
1:114547798 A G 0.172538 5.8493e-05
1:114553137 G T 0.056982 -2.1223e-05
1:114554672 C T 0.982859 1.8416e-05
1:114555118 C T 0.286308 1.0396e-06
1:114557020 G T 0.093400 -3.3484e-05
1:114559334 G A 0.052594 2.7584e-05
1:114561224 G C 0.284461 1.2055e-05
1:114561433 C T 0.180357 2.3704e-05
1:114569805 C T 0.052286 -2.0040e-05
1:114577252 A C 1.751362 -1.0696e-05
1:114578153 C T 0.106217 9.1003e-05
1:114602971 G T 0.190448 3.0886e-05
1:114606835 A G 0.201749 -4.7680e-06
1:114607330 T G 1.430458 4.4726e-06
1:114610743 T C 0.257012 2.6590e-06
1:114611487 C A 0.051293 -7.2662e-06
1:114617972 A G 0.053484 2.6180e-05
1:114618760 A G 0.066252 4.2409e-06
1:114619822 A C 0.074662 3.3930e-06
1:114629215 T C 0.555796 -1.7088e-05
1:114633910 G A 0.107613 6.3439e-05
1:114638714 C T 1.524978 -2.0300e-05
1:114639583 A G 0.679923 1.9430e-05
1:114639939 G T 0.326198 -4.0167e-05
1:114644280 C A 0.571486 -5.1937e-06
1:114647017 G A 0.921914 -3.0426e-05
1:114647963 T C 0.122972 -4.7555e-06
1:114649270 T C 1.259177 6.7136e-06
1:114651239 T C 0.077103 2.5337e-05
1:114651409 C G 0.454262 -6.6623e-05
1:114651667 C T 0.050332 4.4466e-06
1:114653459 G C 0.201623 -1.0268e-05
1:114655169 A G 0.085324 -3.3218e-05
1:114655974 C T 1.216891 2.7008e-05
1:114658963 A G 0.317220 5.3779e-05
1:114659681 A G 0.025583 -1.1312e-04
1:114662870 A G 0.815102 5.4410e-06
1:114663751 A G 1.397868 -1.3365e-04
1:114663968 T C 0.143018 -4.6077e-05
1:114664584 T C 0.781895 -4.4551e-05
1:114665721 C T 1.178013 -1.1399e-04
1:114666127 A G 0.690027 -4.1818e-05
1:114667383 A G 0.452860 -3.7009e-05
1:114669385 A G 0.080904 3.7034e-05
1:114671733 A C 0.085886 6.3349e-05
1:114671864 C T 0.319281 -1.6722e-05
1:114673631 A G 0.947695 -9.6676e-05
1:114676331 G A 1.957179 -2.0210e-04
1:114677948 A C 1.115461 -1.4546e-04
1:114677997 C T 0.361038 -2.3584e-05
1:114678628 C T 0.269569 -2.8739e-05
1:114678786 C T 0.930109 1.0342e-04
1:114680913 G A 0.248427 3.5047e-05
1:114682028 A G 0.433590 5.8120e-05
1:114682915 G T 0.032448 -5.1174e-05
1:114683304 C G 1.414385 -1.1222e-05
1:114684767 A G 0.387247 -1.2969e-04
1:114688789 G T 0.049546 4.1946e-05
1:114691381 T C 0.604158 4.0311e-06
1:114691400 T C 0.314971 1.0902e-04
1:114703058 T C 0.059066 2.0821e-05
1:114713359 T G 0.221834 -4.5761e-05
1:114715584 A G 0.042441 5.7061e-05
1:114716126 G C 0.039670 3.7350e-05
1:114718975 T C 0.062364 -6.5652e-05
1:114720926 A G 0.187406 -2.4872e-04
1:114721961 G A 0.080414 1.0226e-05
1:114723933 T C 1.751151 1.3898e-05
1:114724946 C T 0.033136 -6.4648e-05
1:114731720 T G 1.357094 5.9226e-05
1:114731769 T C 0.070657 -7.5316e-05
1:114733340 T C 0.050053 9.3552e-05
1:114734225 T G 0.027599 2.6369e-05
1:114736303 T G 0.157854 5.6214e-05
1:114738401 T C 0.646158 1.5665e-05
1:114740844 A C 0.319784 -6.4866e-05
1:114749594 G A 0.158373 6.8887e-05
1:114751919 C T 1.611636 -1.2983e-05
1:114753083 C T 0.797280 -8.2195e-06
1:114753772 C T 0.371249 1.5371e-05
1:114756790 T C 0.070105 7.4073e-05
1:114758029 G A 0.224090 -3.6111e-05
1:114766056 C T 0.042101 -2.3519e-06
1:114767407 T G 0.210201 -4.8022e-04
1:114767714 A G 0.346504 1.5268e-05
1:114778556 C T 1.848131 -8.6310e-06
1:114794997 G T 0.160142 2.3517e-05
1:114795915 A C 0.047550 1.6003e-05
1:114799279 G A 0.257989 6.6523e-06
1:114804244 G A 1.953079 -1.8618e-05
1:114808963 G A 0.692734 1.0079e-05
1:114810210 T C 0.158503 -6.7516e-06
1:114812231 A G 0.136270 1.3254e-04
1:114813285 T C 0.036060 9.9582e-06
1:114813876 A G 0.024093 -3.5415e-05
1:114814008 A G 0.982291 -6.0259e-06
1:114814425 G A 0.255480 1.3566e-05
1:114821586 T C 0.782168 -2.2241e-05
1:114828491 T C 0.095730 4.3787e-05
1:114834689 A G 1.547211 -4.6497e-05
1:114837021 C T 0.556955 4.4960e-05
1:114837237 G A 1.806712 -6.2695e-05
1:114841811 T C 1.662078 -5.9606e-05
1:114858212 C T 0.034840 -4.8129e-05
1:114862152 T C 0.072166 -1.3305e-05
1:114866852 C G 0.982924 2.6659e-06
1:114869149 A G 0.072913 -2.4043e-05
1:114869468 T C 0.088427 4.8898e-05
1:114873168 C T 0.124906 -3.8516e-05
1:114875401 C G 0.114231 8.8472e-05
1:114878317 A C 0.151573 -7.4183e-05
1:114878708 A G 0.202512 -9.7541e-05
1:114878783 T C 0.400428 -6.1683e-05
1:114882127 G A 0.052808 -6.6004e-05
1:114884018 G A 0.487642 -1.4186e-04
1:114885219 A C 0.021299 -9.1120e-05
1:114885239 C T 0.187299 5.9846e-07
1:114887618 G A 1.462796 1.5032e-06
1:114889256 T C 0.199370 1.3121e-04
1:114892159 T C 0.365244 1.3056e-05
1:114893146 C T 0.555530 6.6571e-06
1:114897076 C A 0.232282 -1.7195e-05
1:114898102 C T 0.486821 2.4911e-05
1:114904342 A G 0.662520 1.9170e-05
1:114920558 G A 0.068317 6.8243e-05
1:114931419 C T 0.076613 7.8408e-05
1:114937872 A C 0.142852 8.1733e-05
1:114938175 T C 0.092867 1.6653e-05
1:114939633 A G 0.050501 8.0524e-05
1:114939944 G A 0.107743 -2.4254e-05
1:114943348 T G 0.546714 -8.7610e-06
1:114948281 G A 1.871562 4.5596e-05
1:114958827 A G 0.044613 -1.0842e-05
1:114976224 C A 0.274863 -4.6517e-05
1:114976676 T C 0.123137 5.1817e-05
1:114984667 A G 0.652977 9.2770e-05
1:115014728 T C 0.213233 -3.3364e-05
1:115028382 C T 0.021636 8.8948e-07
1:115031858 G A 0.102767 3.8237e-05
1:115040589 C T 0.086886 -1.3096e-07
1:115041380 A G 0.370951 -4.3003e-06
1:115044030 A G 0.123033 9.6467e-05
1:115052507 C T 0.072594 3.4473e-05
1:115064304 T C 0.345565 1.5682e-06
1:115068502 G A 0.104692 4.4570e-05
1:115083193 C T 0.195024 5.4304e-06
1:115095079 A C 0.085717 -2.5067e-05
1:115095171 C A 0.044363 1.0516e-04
1:115108577 C T 0.281770 -9.4448e-06
1:115108870 C T 1.226466 2.8555e-05
1:115114372 C A 0.033964 2.6188e-05
1:115117236 A G 0.034820 4.9568e-05
1:115120297 T C 0.670206 1.5603e-05
1:115124203 C T 0.020903 -3.3164e-05
1:115130353 T C 0.096824 3.6152e-05
1:115136981 A G 0.082488 4.0966e-06
1:115142443 G T 0.978205 -2.0300e-05
1:115161140 T C 0.570366 -2.3506e-06
1:115164554 T C 0.097022 3.1653e-05
1:115168097 C T 0.626839 5.2832e-06
1:115168440 G T 0.066389 2.9697e-05
1:115168600 T A 0.571658 7.9160e-06
1:115189484 G A 0.146705 9.4923e-06
1:115211604 G A 0.095578 -8.7093e-05
1:115217148 G A 0.049024 6.8384e-05
1:115227493 A G 0.790873 -1.9913e-05
1:115231254 A G 0.261549 -1.0054e-05
1:115233046 T C 0.814093 5.2950e-08
1:115236057 A G 0.254915 -1.1595e-05
1:115242437 T C 0.167877 -4.1040e-05
1:115259599 T G 0.317087 7.2276e-05
1:115277745 C T 0.045476 -1.7064e-06
1:115289295 A G 1.209848 -4.6525e-06
1:115295470 A T 0.109573 2.7153e-05
1:115298465 G T 0.500553 1.2429e-05
1:115338190 T G 0.370042 8.4989e-05
1:115362655 C T 0.438582 -3.6270e-05
1:115369001 C T 0.060141 2.0222e-05
1:115375646 T C 0.047180 1.2958e-05
1:115391936 C T 0.125328 -8.8980e-06
1:115392401 A C 1.073393 -1.4507e-05
1:115407061 C T 0.851939 -1.0729e-05
1:115417175 G A 0.051796 1.8679e-04
1:115420518 C A 1.151301 2.9698e-06
1:115437986 A G 0.420150 -4.9174e-07
1:115438804 G T 0.137393 -1.0851e-05
1:115460069 G A 0.170535 -1.1692e-05
1:115487886 C T 0.109002 1.5608e-05
1:115495738 G A 0.070793 -1.0797e-05
1:115537367 C A 0.084818 1.8675e-05
1:115563695 T G 0.937182 -2.1913e-06
1:115575118 A C 0.973901 7.0249e-06
1:115576023 G A 1.923449 -5.9037e-05
1:115582623 A G 0.736948 -2.3544e-05
1:115592145 C T 0.101978 -9.0885e-06
1:115603844 G T 1.817547 -2.6312e-05
1:115607742 A G 0.030448 -2.0002e-06
1:115619922 A C 0.086071 3.2589e-05
1:115624220 T C 0.020815 3.8990e-05
1:115625348 T C 0.280381 -4.2393e-05
1:115634002 T C 0.698937 -5.0964e-05
1:115634898 C T 1.346117 -5.3660e-05
1:115649622 T G 0.179045 -4.5404e-05
1:115650967 T C 0.039046 -2.8230e-06
1:115651160 T C 0.134384 -4.5959e-05
1:115655086 C T 0.229387 -1.0543e-04
1:115655862 T C 0.174368 2.1803e-05
1:115664930 G A 0.532466 5.5315e-06
1:115669141 A G 0.497824 4.1309e-07
1:115671768 A G 0.106272 -5.1611e-05
1:115672145 A G 0.076077 -7.1361e-05
1:115673063 A G 0.027420 -2.6543e-05
1:115680366 T C 0.544832 -3.8644e-05
1:115680928 C A 0.111946 1.9991e-05
1:115684142 G A 0.119820 4.3199e-05
1:115705479 T G 0.025405 3.2331e-05
1:115712579 T C 0.053230 -2.4826e-05
1:115716808 T C 0.043373 -1.2322e-05
1:115718301 T C 0.540090 2.1709e-05
1:115721390 T G 0.088132 7.5932e-05
1:115721655 T C 1.488151 -7.9640e-06
1:115726316 C T 0.762849 -3.4136e-05
1:115727369 T G 0.171395 4.8455e-05
1:115734091 C T 0.471296 -4.1355e-05
1:115741496 G A 0.056807 -6.0799e-05
1:115742601 A G 0.040069 -1.9904e-05
1:115745147 A C 1.449718 -2.0827e-05
1:115751878 A G 0.092994 3.2548e-05
1:115753404 T C 0.645395 -3.2184e-06
1:115762465 G A 0.213402 -8.9579e-06
1:115764547 A G 0.037294 -8.4177e-05
1:115765140 A G 0.049387 -2.2104e-05
1:115776600 T G 0.095867 2.7156e-05
1:115782192 G T 0.125679 -4.1065e-05
1:115782403 G A 0.828507 2.4532e-05
1:115790185 T G 0.030371 6.5999e-06
1:115798935 A G 1.140671 7.0167e-06
1:115804055 T C 0.045249 -1.7001e-05
1:115807120 G A 0.107441 -4.6738e-05
1:115810938 G A 0.101939 2.3076e-05
1:115811311 G A 0.080709 1.4098e-04
1:115814912 C T 0.718782 1.0601e-04
1:115818591 T C 0.052679 3.1270e-04
1:115821476 C T 1.831971 5.7019e-05
1:115829178 T C 0.035616 7.4273e-04
1:115829313 A G 0.923936 -1.1032e-05
1:115830853 G C 0.077070 -4.2032e-05
1:115834191 G T 0.081115 -2.1740e-05
1:115836207 C A 0.042045 7.0067e-05
1:115836746 A C 0.042169 1.8655e-04
1:115837709 G A 1.486675 -1.3060e-04
1:115842810 T A 0.344277 1.1467e-04
1:115847392 T C 0.190506 2.9987e-04
1:115855108 T C 0.085217 8.3061e-05
1:115856160 A G 0.059654 4.5386e-05
1:115856804 T C 1.630955 -1.1652e-05
1:115858104 A G 0.040507 1.3004e-04
1:115858538 A G 0.120525 8.2507e-05
1:115861265 C T 1.415742 -1.7903e-05
1:115862820 G T 0.477259 2.8981e-05
1:115865971 G A 0.068950 -1.4341e-05
1:115867271 A G 1.685487 3.9106e-05
1:115871635 G A 0.134955 1.0046e-03
1:115875645 T C 0.477982 5.1014e-05
1:115876618 T G 1.001727 6.6444e-05
1:115877853 T C 0.043808 1.3156e-04
1:115882541 G A 0.098781 3.4354e-05
1:115883794 C T 0.172424 -4.7045e-04
1:115888926 C G 0.367218 6.6865e-05
1:115891244 G A 0.080553 1.7896e-05
1:115894385 G C 0.055522 -8.6983e-05
1:115894970 A G 0.258329 -6.7752e-05
1:115895341 A G 0.038423 2.4650e-05
1:115895377 G A 0.728775 1.3733e-05
1:115896857 A G 0.024096 3.1801e-05
1:115898685 A G 0.306824 2.5481e-05
1:115906331 G A 0.389425 6.2146e-06
1:115910335 C T 0.207287 6.7981e-05
1:115910568 G C 0.143680 6.0568e-05
1:115915209 C T 1.445629 8.3556e-06
1:115919883 A C 0.032555 -1.2986e-04
1:115921364 G A 0.195453 -1.5709e-04
1:115921424 G T 1.212149 -2.2147e-05
1:115942206 C T 0.407098 -7.9040e-05
1:115942900 G C 0.476223 7.9229e-05
1:115943144 A G 0.080082 1.2308e-04
1:115951349 G A 0.085182 -9.0756e-05
1:115952549 A G 0.094383 -1.7211e-04
1:115955917 A G 0.039939 4.8469e-05
1:115962048 C A 0.375193 1.0337e-05
1:115974088 T C 0.155485 8.4981e-04
1:115979972 T C 0.477022 -1.4959e-05
1:115980454 G T 0.026531 5.5941e-05
1:115987527 T C 0.424892 -2.5721e-05
1:115992223 G A 0.350976 -2.0223e-05
1:115994554 T C 1.800055 3.3325e-05
1:116016036 C T 0.599422 -1.2225e-05
1:116016668 T C 1.356001 1.6717e-05
1:116021097 G T 0.704750 3.5610e-05
1:116021452 G A 0.380425 -1.7412e-04
1:116023376 A G 0.096727 -2.9120e-06
1:116034853 G A 0.935825 -6.0583e-05
1:116036796 G A 1.268998 -7.8799e-05
1:116039538 C T 0.673062 -9.4984e-06
1:116040248 T C 0.411230 1.4100e-05
1:116049451 T C 0.064250 -2.6189e-05
1:116066820 A G 0.060650 6.8937e-06
1:116072329 T C 0.072059 -3.4094e-05
1:116078375 T C 0.259981 -4.0897e-05
1:116091553 C T 0.237485 3.6329e-06
1:116099083 C T 1.574420 3.5020e-04
1:116102456 T C 1.899200 1.4498e-05
1:116135536 G T 0.055447 1.0794e-04
1:116142218 G A 0.094409 6.4749e-05
1:116143870 G T 0.102287 1.2889e-05
1:116154831 A G 1.963550 -1.4003e-05
1:116163805 T C 0.056479 -1.0895e-05
1:116166593 C T 1.963992 -1.8995e-05
1:116174223 G A 0.205128 -3.0637e-05
1:116192048 A G 0.475633 1.1463e-05
1:116192382 A G 0.204265 -2.8936e-05
1:116197610 G A 0.796917 -5.5394e-07
1:116200168 C T 0.188594 -2.6490e-05
1:116201064 C T 0.108288 -1.2816e-05
1:116204807 A G 1.459978 -4.2997e-05
1:116205021 A G 0.651942 -7.1243e-06
1:116206423 A G 0.313695 -5.3509e-06
1:116206951 G C 0.308402 -4.7000e-06
1:116208935 T C 0.315546 -8.1148e-06
1:116208944 T C 0.468401 1.6124e-05
1:116209709 C T 1.286223 2.7544e-05
1:116210715 A G 0.100488 1.1189e-05
1:116211763 C T 0.169074 7.0290e-05
1:116213644 G A 0.049978 -2.5652e-05
1:116219323 G A 0.507444 -3.8018e-06
1:116221153 G A 1.341463 5.6328e-06
1:116232860 T C 0.107506 1.5110e-05
1:116236489 T C 0.108898 3.5622e-05
1:116237336 A G 0.041085 3.1780e-05
1:116240026 A G 0.469167 2.9562e-05
1:116243868 G A 0.114163 5.7828e-05
1:116246678 A G 0.423061 7.1989e-06
1:116253075 C T 1.086327 1.4806e-05
1:116260762 T A 0.040111 1.4290e-05
1:116263459 C T 0.166475 -2.1541e-05
1:116263491 C T 0.074555 1.6145e-06
1:116269163 T G 0.089518 4.4386e-06
1:116269856 A G 0.047141 4.3987e-05
1:116272004 A G 0.054561 2.1480e-05
1:116284313 A G 0.032097 1.0186e-04
1:116285720 T G 1.775342 2.0224e-05
1:116287305 T C 0.645022 1.0505e-05
1:116288610 T C 0.028280 -1.9047e-05
1:116300602 A G 0.968766 -8.0024e-06
1:116302923 T C 1.150687 1.2094e-06
1:116306007 T G 0.047930 8.0233e-06
1:116310967 C T 0.589273 -1.4313e-06
1:116316239 A G 1.803791 1.3255e-05
1:116323567 A C 0.504643 1.4642e-05
1:116334813 G T 0.589990 6.3600e-06
1:116336247 T C 0.050316 1.1390e-04
1:116337664 A G 1.042789 5.8853e-06
1:116338835 A G 1.918123 -5.9771e-05
1:116340260 G A 0.822363 -6.8331e-06
1:116342846 A G 0.037706 2.7256e-05
1:116348842 C T 0.082442 7.7334e-05
1:116352065 G T 0.042036 3.0054e-05
1:116352411 A G 0.059715 -2.9052e-05
1:116355535 T C 0.040965 -1.2723e-05
1:116357539 A G 0.071715 4.4132e-05
1:116359016 A G 0.049134 4.9805e-05
1:116365394 T G 0.089365 -2.1973e-05
1:116373246 G A 1.840182 -2.2437e-05
1:116374764 T C 0.077356 4.2538e-05
1:116375254 G A 0.058725 -3.6201e-05
1:116382318 G A 1.828546 -1.1871e-05
1:116383333 A C 0.468829 -4.5607e-06
1:116385309 A C 1.111430 -5.6107e-05
1:116386908 T C 0.049196 -4.6470e-05
1:116392738 C T 0.056736 -1.0677e-04
1:116400329 G C 0.450338 -2.5791e-05
1:116403691 A G 0.321018 7.4664e-05
1:116416338 T C 0.219968 1.6897e-05
1:116417733 G A 0.104143 8.2410e-05
1:116421645 A C 1.459667 1.8935e-05
1:116422820 T C 0.053101 3.8887e-05
1:116432081 T G 1.384764 2.1495e-05
1:116443554 T C 0.109213 5.0935e-05
1:116465099 C A 1.220439 -1.2894e-05
1:116478690 G A 0.505682 -1.1621e-05
1:116484933 C T 0.105023 1.0681e-04
1:116487191 G A 0.115954 4.3895e-05
1:116509001 T C 0.214083 2.0509e-05
1:116525672 A G 1.222999 -2.6862e-05
1:116530909 G T 1.290946 -2.5385e-05
1:116539480 C G 0.217011 1.4795e-05
1:116549257 G A 0.036966 1.6666e-05
1:116550256 T C 0.041159 -3.0110e-05
1:116559153 A G 0.484834 -4.4377e-06
1:116568032 C T 0.134971 1.4022e-06
1:116572578 T C 0.043766 4.3570e-05
1:116580495 A G 0.089145 2.8895e-05
1:116602655 A G 0.147711 9.1372e-06
1:116604899 T C 0.055811 -2.4720e-05
1:116606138 A G 0.091358 -5.8466e-06
1:116636278 A G 0.039842 -2.4662e-05
1:116641266 A G 0.049955 -7.0717e-05
1:116646957 G A 1.945481 -4.8828e-05
1:116655272 T C 0.121492 1.4553e-05
1:116658569 T A 0.022178 9.9241e-05
1:116669878 A G 0.109586 -2.4652e-04
1:116671061 G A 0.435155 -2.3330e-05
1:116671211 T C 0.151853 -2.0570e-04
1:116675909 G A 0.051546 6.5827e-05
1:116677253 T C 0.059384 2.4006e-05
1:116682482 C T 0.059209 1.2436e-05
1:116686507 C A 0.020942 -2.5501e-05
1:116689917 C T 0.569970 -5.2243e-05
1:116692376 T C 0.117246 3.7862e-05
1:116693469 G A 0.521041 1.2229e-05
1:116697156 G C 0.078466 -3.7175e-06
1:116705734 A G 0.088223 3.6957e-05
1:116706700 T C 0.088067 -6.4376e-05
1:116707972 G A 0.029017 1.8930e-05
1:116708485 T C 0.259592 -2.8341e-06
1:116708713 C A 1.432461 2.0401e-04
1:116709526 T C 0.069560 -2.7538e-05
1:116710209 A G 0.023165 -5.8841e-05
1:116711508 C G 0.048073 6.2018e-05
1:116711919 A C 0.050981 -4.3747e-05
1:116712217 A G 0.800763 1.5877e-04
1:116712396 G A 0.053587 -5.3142e-06
1:116717352 C T 0.134426 1.7320e-05
1:116717619 A G 1.251679 5.3335e-05
1:116724459 G A 0.075886 -7.1819e-05
1:116725311 A G 0.108434 1.2269e-04
1:116727955 T C 0.028709 -1.8294e-05
1:116739378 A C 1.152690 -1.2544e-05
1:116751013 A G 1.774303 8.3439e-05
1:116759664 A C 0.077440 -1.8974e-04
1:116763888 A G 0.059829 6.0128e-05
1:116763975 A G 0.043074 1.6873e-05
1:116772778 T G 0.043295 1.7114e-04
1:116774626 C T 0.115081 3.3344e-05
1:116780234 A G 0.060189 -3.4171e-05
1:116782948 A G 0.042081 1.5195e-05
1:116783396 G A 0.197757 -2.7197e-05
1:116786476 T C 0.115880 2.1372e-05
1:116788073 C T 0.063863 -2.1470e-04
1:116789064 G C 0.109551 -3.0994e-05
1:116790681 T C 1.482637 3.8456e-07
1:116797292 A C 0.023515 2.9376e-05
1:116803322 G T 0.697188 -1.0403e-05
1:116806032 G A 1.322972 -2.8557e-05
1:116808477 A G 0.070050 9.6842e-05
1:116810245 A G 0.633600 -6.1772e-05
1:116818154 T G 0.232049 -2.1827e-05
1:116842126 T G 1.359665 -3.6848e-05
1:116857522 G T 0.044973 -6.1247e-05
1:116857931 A C 1.455142 -1.0545e-04
1:116858786 A G 0.030448 -5.9733e-05
1:116870501 T C 0.022461 1.2823e-05
1:116879243 T C 0.155605 -1.9992e-05
1:116884431 A G 0.226508 -2.4063e-06
1:116886230 C T 0.065710 -1.0111e-04
1:116887175 A G 0.101443 -1.0006e-05
1:116888827 A G 0.066252 -1.8941e-05
1:116890315 T C 0.074282 3.8427e-05
1:116890886 T C 0.031182 1.3930e-06
1:116910228 T C 0.119609 1.3788e-05
1:116915046 T C 0.045476 -5.3623e-05
1:116918385 C T 0.173057 -2.6853e-05
1:116920952 C G 1.529084 -4.2517e-07
1:116921709 T C 0.047739 -7.5406e-05
1:116932921 A G 0.062523 6.0735e-05
1:116937809 G A 0.060439 6.2098e-05
1:116948712 A G 1.388013 -6.0512e-05
1:116950849 A G 0.067135 1.3570e-04
1:116951326 G A 0.047492 2.2844e-05
1:116976436 T C 0.090488 -4.2873e-05
1:116977051 C T 0.042062 3.1439e-05
1:116982156 A G 0.065464 -1.4135e-05
1:116993793 T C 0.063078 3.0121e-05
1:117000024 T C 0.053324 2.0972e-05
1:117002636 G T 0.641568 4.3190e-05
1:117003588 C T 0.076545 2.3657e-05
1:117006870 G T 0.069732 -2.7402e-05
1:117007204 C G 0.046177 5.7196e-05
1:117012399 G T 0.366734 1.3107e-05
1:117015381 A C 0.172330 -3.6155e-05
1:117016622 A C 0.028468 -2.0402e-05
1:117017718 T C 0.444392 1.9687e-05
1:117018555 A G 0.033889 1.9526e-05
1:117024491 T G 1.221708 -2.9311e-05
1:117025609 C T 0.764212 -1.3298e-04
1:117027445 C T 1.470592 -3.3092e-06
1:117030354 T C 0.095688 -3.9660e-06
1:117030982 T C 0.594745 -6.2849e-06
1:117032783 A G 0.949275 -2.8117e-05
1:117033058 G A 0.057252 -3.1428e-05
1:117034780 C A 0.053711 -5.5590e-05
1:117038287 C T 0.254064 -3.5894e-05
1:117038293 A G 0.026670 9.3645e-05
1:117041471 G A 0.147425 2.0603e-04
1:117048903 A G 0.239115 -4.3066e-05
1:117056730 T C 0.651364 -4.6130e-05
1:117058389 C G 0.276538 6.0116e-04
1:117061778 T C 0.027381 6.7201e-05
1:117068160 T C 0.060225 3.9162e-05
1:117075478 T C 0.035862 -1.4236e-04
1:117087503 A G 0.027501 -3.3119e-05
1:117100957 G A 0.256943 -3.1132e-05
1:117103833 G C 0.028157 -4.6518e-05
1:117104215 G A 0.253821 -3.8713e-05
1:117115868 C T 0.623210 -1.1215e-05
1:117121139 G C 0.066330 -6.2841e-05
1:117121865 A G 0.512491 -3.2365e-05
1:117122130 C T 0.356143 -4.7327e-06
1:117125453 A G 0.165894 1.3661e-04
1:117127417 T C 0.027816 -1.6118e-04
1:117130295 A G 0.789386 -4.5207e-05
1:117133551 A G 0.035843 -1.7190e-04
1:117183783 C T 0.708525 -7.2955e-05
1:117199884 C A 1.600691 -2.9815e-05
1:117207065 T C 1.170619 -1.9845e-05
1:117210926 A G 0.034347 9.3161e-06
1:117211384 G A 0.037326 3.5013e-05
1:117212578 A G 0.063042 -1.7972e-05
1:117227332 C G 0.288807 3.8033e-05
1:117229541 A G 0.104955 -1.2730e-05
1:117229559 T C 0.206913 -4.0454e-06
1:117234297 T C 0.335530 -1.2162e-05
1:117241597 A C 0.092433 3.4353e-06
1:117252466 C T 0.238112 -2.9807e-06
1:117254605 T C 1.317892 1.6530e-05
1:117255312 C T 0.394576 1.2128e-06
1:117263138 G C 0.483351 7.0606e-05
1:117264106 A G 1.673049 9.1196e-06
1:117268911 C T 0.282014 -2.1972e-05
1:117273577 T G 1.461530 -3.5676e-05
1:117275764 G A 1.035223 1.7888e-05
1:117277856 C T 1.404739 -1.1982e-05
1:117280055 C T 0.560308 -5.0857e-05
1:117289616 C T 1.525581 9.1097e-06
1:117297327 G C 0.021837 2.9515e-06
1:117299472 C G 0.708538 8.2372e-05
1:117301585 G A 0.309671 4.9368e-07
1:117302613 G A 0.152982 1.1688e-04
1:117303400 T C 0.254785 7.9756e-05
1:117306589 A C 0.150927 2.0020e-05
1:117311147 A C 0.157932 7.2821e-05
1:117316964 T C 0.027722 5.8629e-05
1:117320128 A G 0.026265 5.4424e-05
1:117325547 C T 0.134877 3.2050e-05
1:117338071 G A 0.560119 -1.6645e-04
1:117339290 T C 0.303286 -2.9427e-05
1:117341002 G A 0.065399 -9.0752e-05
1:117341809 G A 0.061747 5.5250e-05
1:117352271 A G 0.045554 3.8796e-05
1:117356131 C A 0.035064 6.5617e-05
1:117363676 A G 0.209890 6.0384e-05
1:117364697 T C 0.306061 2.3204e-05
1:117367768 T C 0.029874 -1.5221e-05
1:117397250 G A 0.088083 -4.5716e-05
1:117399242 G A 0.027842 -2.2109e-05
1:117411009 C T 0.173128 -2.2840e-05
1:117415680 T C 0.366468 -3.8633e-05
1:117421139 T C 0.085360 5.0067e-05
1:117422457 A G 0.740135 -3.2114e-05
1:117425577 G A 0.149402 5.8311e-05
1:117431349 G A 0.071209 4.3026e-05
1:117436618 G A 0.068278 -1.0204e-05
1:117438736 T G 0.378026 4.1244e-06
1:117444941 G A 0.088723 -5.6851e-05
1:117449725 C T 0.082614 1.6801e-05
1:117455121 T C 0.072163 -2.2025e-04
1:117459175 T G 0.027732 -3.1689e-05
1:117465331 A G 0.042919 -1.8741e-06
1:117469781 G C 0.068765 -6.9398e-05
1:117472999 G A 0.855957 -4.4493e-06
1:117479245 T C 0.101284 -8.2652e-05
1:117483361 A G 1.365332 -1.3792e-05
1:117487711 A T 1.836411 2.5208e-05
1:117495424 G C 0.022905 -1.3390e-04
1:117496021 A G 1.363008 -7.1773e-05
1:117503940 A G 0.062552 9.6173e-05
1:117510061 T C 0.412350 2.6557e-05
1:117525316 T C 0.079099 3.4259e-05
1:117529458 A G 0.899667 -1.9320e-05
1:117531911 G A 1.058774 -3.4556e-05
1:117536200 G A 0.107155 3.7303e-04
1:117544015 C A 0.691881 -5.0466e-05
1:117544331 C A 0.153696 2.2353e-05
1:117545932 C G 0.466135 -8.9822e-05
1:117548322 G C 0.371918 1.9791e-05
1:117550364 C T 0.043396 -2.2206e-05
1:117552079 C T 0.068125 7.7530e-05
1:117552409 G T 0.027154 -1.7402e-05
1:117554104 T C 0.043870 -1.5413e-05
1:117554421 G A 0.633999 3.9697e-05
1:117556165 A G 0.021591 1.6132e-05
1:117557136 A G 0.070137 9.1777e-05
1:117557585 C T 0.138496 -1.3777e-05
1:117559726 G A 1.958714 2.9316e-06
1:117560036 A G 0.045499 -2.5883e-05
1:117560058 G C 0.132329 -2.7803e-05
1:117561794 T G 0.110015 6.9032e-06
1:117563873 A C 0.042630 7.5752e-05
1:117568217 A G 0.042289 -2.3335e-05
1:117569390 T C 0.974284 1.9346e-05
1:117569514 A G 0.407757 4.1217e-05
1:117574023 C A 0.843194 3.3457e-05
1:117574521 G C 0.078515 -2.5335e-05
1:117574650 G A 0.234041 1.1530e-05
1:117576522 T A 0.108220 9.6670e-07
1:117576928 T C 0.031146 -7.6742e-05
1:117577291 G A 0.111466 -1.1885e-05
1:117588148 G A 0.188387 -1.0023e-05
1:117592592 C A 0.312378 -1.0717e-04
1:117594287 A G 0.060825 7.6590e-06
1:117595008 G A 0.467096 -3.1787e-05
1:117598268 C T 0.722086 -1.7856e-05
1:117599054 C A 1.301384 7.4826e-05
1:117603156 T G 0.101108 1.8101e-04
1:117603188 T G 1.359107 5.5252e-05
1:117604727 A G 0.046869 -1.8332e-04
1:117606821 T C 0.059069 -3.0838e-05
1:117613777 T C 0.041104 2.7123e-05
1:117616670 G A 1.156001 3.2165e-05
1:117617705 G A 1.189750 4.5931e-05
1:117623555 C T 0.024635 -2.4022e-05
1:117626263 A G 1.825278 3.8706e-05
1:117632532 A G 0.033422 2.6586e-05
1:117633918 T C 0.045304 2.4826e-05
1:117635413 G A 0.045168 -5.6684e-05
1:117637634 G A 1.744890 -4.9461e-05
1:117638270 T C 1.647255 -3.3352e-05
1:117642995 G C 0.747000 6.4271e-05
1:117644058 G A 0.061546 1.6230e-04
1:117645634 C T 0.802834 4.2696e-05
1:117645744 G A 0.723206 -8.4623e-06
1:117648630 G T 0.024294 -1.0963e-05
1:117655265 T C 0.034103 -7.0258e-05
1:117656088 G A 0.830864 2.3597e-05
1:117658290 T C 0.051036 4.4550e-07
1:117659283 T C 0.033671 7.5631e-05
1:117659292 T C 0.044886 -3.7368e-06
1:117659352 T C 0.200182 1.0604e-05
1:117659478 C T 0.040186 2.1299e-06
1:117660608 T C 1.798312 -3.8376e-06
1:117660754 T C 0.677427 5.5221e-05
1:117667237 T C 0.059624 -2.5922e-05
1:117667503 A G 0.074678 2.6955e-04
1:117669389 G A 0.045109 -2.4375e-06
1:117674709 T C 0.093039 3.0343e-06
1:117678239 G T 0.105620 -4.3812e-05
1:117680410 C T 0.028404 -1.8845e-05
1:117683543 T C 1.273581 2.8765e-06
1:117685560 A G 1.444950 -3.0518e-05
1:117689945 T C 0.142433 -1.7386e-06
1:117693656 A G 0.093380 5.2725e-05
1:117694823 A G 0.142388 -6.5963e-06
1:117698567 C T 0.145702 -2.5202e-05
1:117703023 A G 0.030523 -3.7857e-05
1:117706265 A G 0.028066 1.3895e-05
1:117710067 G T 0.073091 -2.5285e-05
1:117714953 A G 0.020344 -3.8464e-05
1:117717035 T C 0.051173 -6.7959e-06
1:117719135 G A 0.114254 -1.0091e-05
1:117722180 T G 1.412331 -8.3087e-05
1:117724579 A G 0.046492 2.0735e-05
1:117725689 T G 0.066184 1.0248e-04
1:117730623 A G 0.297308 2.0622e-05
1:117731063 A G 0.227592 -1.3280e-04
1:117732433 T C 1.539512 -7.0030e-05
1:117739458 A C 0.047690 1.8022e-05
1:117750187 T C 0.082458 5.5450e-04
1:117750719 G A 1.352930 -5.5891e-05
1:117750948 G A 0.032016 1.4608e-05
1:117751365 T C 0.256048 2.5455e-05
1:117753455 G A 0.050351 5.8930e-05
1:117753528 A G 0.026644 5.0720e-06
1:117753543 A G 0.039111 -1.4527e-05
1:117754460 C T 0.171119 -7.4497e-06
1:117758026 G T 1.770538 -5.3850e-05
1:117767918 G A 0.026336 -5.3879e-05
1:117769001 G A 0.047037 1.1722e-05
1:117771515 T C 1.920521 -5.4433e-05
1:117781325 C T 0.238910 -2.3705e-05
1:117783083 C T 0.271176 1.8072e-05
1:117785931 A G 1.687444 1.2113e-05
1:117787502 A C 1.728136 1.9231e-05
1:117799913 T G 1.580678 2.7349e-06
1:117802272 C T 0.041341 -6.0541e-05
1:117811787 G A 0.116484 -1.6785e-05
1:117813487 T G 0.280439 -2.2042e-05
1:117815984 T C 1.256843 1.5783e-06
1:117817937 T C 0.193242 -7.9598e-06
1:117826699 A G 0.309327 -4.2718e-06
1:117829261 G T 0.377773 9.7936e-06
1:117833679 G A 0.116808 -3.6827e-05
1:117834912 G C 0.570636 -4.1531e-06
1:117854418 C T 1.735053 -2.0178e-05
1:117856355 T C 0.064126 -1.5628e-05
1:117856881 C T 0.030328 1.5105e-05
1:117873618 T C 0.228871 -9.8740e-05
1:117886049 A G 0.085318 8.1333e-05
1:117890132 G C 0.064565 4.5114e-05
1:117890379 T C 0.186176 3.4508e-06
1:117893892 A G 0.022522 1.3704e-05
1:117906200 T C 0.227492 1.0939e-05
1:117907034 G T 0.127061 -7.7803e-05
1:117917157 A G 0.071101 -3.9072e-05
1:117930095 C T 0.702786 3.0020e-04
1:117931723 G A 0.036709 1.5392e-04
1:117938103 A G 0.611006 -3.3022e-05
1:117939906 G A 0.023950 -3.2765e-05
1:117941760 T C 0.091099 -1.0915e-04
1:117942591 C T 1.538019 1.8063e-05
1:117946422 T C 0.033431 -6.7625e-05
1:117999924 T G 0.278145 1.0646e-04
1:118002719 G A 1.538136 1.7420e-05
1:118016007 G C 0.060511 8.6819e-05
1:118028688 G A 0.031117 -2.0914e-06
1:118029876 A G 0.223830 -9.9500e-05
1:118048968 A G 0.186709 -1.4195e-07
1:118065654 A G 0.045408 -2.2756e-05
1:118077770 T C 0.236911 6.8581e-05
1:118089046 G A 0.041945 7.1830e-05
1:118094225 T G 0.278625 -7.7310e-05
1:118108859 G T 1.561557 -9.8737e-06
1:118110520 A C 0.172671 1.6635e-05
1:118110680 G A 0.044259 -2.1211e-05
1:118114004 C A 0.054052 6.9815e-06
1:118116817 A G 0.048449 -1.0957e-07
1:118116974 G T 0.966968 -1.0786e-05
1:118118765 A G 0.192970 1.7021e-05
1:118118928 G A 0.155478 -3.4182e-04
1:118119571 G C 1.722066 8.0988e-05
1:118123285 T C 0.551353 2.1544e-04
1:118124447 A G 0.773817 8.0934e-05
1:118124569 G C 1.558704 4.5874e-05
1:118130841 A T 1.095724 3.0220e-05
1:118133907 C T 1.839426 2.7760e-05
1:118140425 A G 0.105182 5.9340e-05
1:118141442 G T 0.099505 -5.8594e-05
1:118154575 C T 0.336727 -7.4207e-05
1:118165382 C G 0.034155 2.6274e-05
1:118166385 A G 0.021717 1.0720e-04
1:118172538 G A 0.745319 1.5706e-05
1:118177066 A G 0.026865 7.2016e-06
1:118179969 C A 0.863377 3.9446e-05
1:118181750 G T 1.357977 -4.5991e-05
1:118182922 A G 0.036232 -6.7002e-06
1:118183244 G A 0.148967 -2.8205e-05
1:118184155 C T 0.052818 2.8543e-05
1:118193133 G A 0.041344 1.6836e-05
1:118198389 A G 0.089031 -2.3723e-05
1:118201142 A G 0.045457 -2.0915e-04
1:118202278 A G 0.074263 3.5898e-06
1:118211009 T C 0.027978 2.2673e-05
1:118213987 T G 0.781772 -4.8152e-05
1:118221515 A G 0.047420 -2.1370e-05
1:118221833 G T 1.259183 -2.6682e-04
1:118223693 G A 0.180152 2.3539e-05
1:118227724 G A 0.434522 -6.2474e-05
1:118230226 T C 0.733686 -1.8652e-05
1:118239981 T C 0.076772 5.4603e-05
1:118244721 T C 0.031542 -2.6282e-06
1:118251088 T G 0.063639 -4.2026e-05
1:118253295 T C 0.393901 -6.2321e-05
1:118256060 A G 0.035729 -4.2253e-05
1:118276535 A G 0.704990 4.2567e-05
1:118277140 A G 0.030666 -5.8536e-05
1:118277894 A G 0.042513 -2.3905e-05
1:118300350 G A 0.987478 2.7716e-05
1:118301990 A G 0.093812 -3.0445e-05
1:118326544 A G 0.065730 5.2575e-06
1:118327386 T C 0.853182 1.9612e-05
1:118330795 A G 0.024710 2.8730e-05
1:118336218 G T 0.903731 1.1860e-05
1:118338444 A G 0.035879 -5.6606e-05
1:118359728 G A 0.037346 5.2660e-06
1:118377788 T C 0.036375 -6.3169e-05
1:118383768 A C 0.184232 1.3353e-05
1:118411057 G T 0.091673 -1.9254e-05
1:118429131 T C 0.056658 1.3711e-05
1:118439995 C T 0.331641 -5.0854e-06
1:118450099 T G 0.027972 3.2098e-06
1:118482015 A G 0.030757 -2.7805e-06
1:118482149 T C 0.179617 5.3438e-05
1:118482634 A G 0.042042 1.7784e-04
1:118497043 G A 0.040299 -7.8063e-05
1:118507893 C T 0.982742 -1.2056e-05
1:118511491 T C 0.053630 -2.3692e-06
1:118531710 T C 0.033525 -1.7866e-05
1:118531980 T C 1.717405 -3.8081e-05
1:118535211 C T 0.066064 -5.1018e-05
1:118548044 T G 0.050900 -1.3116e-04
1:118559747 A C 0.165559 -1.2321e-05
1:118565953 A G 0.924241 1.0617e-05
1:118571089 A C 0.110687 -1.0468e-06
1:118588349 C T 0.941518 -3.5292e-07
1:118608898 C T 0.044418 -1.6358e-04
1:118618567 G C 0.184093 2.2138e-05
1:118627316 A G 0.068962 3.4205e-05
1:118636799 G A 0.123374 3.7077e-05
1:118641910 A G 0.029533 -2.0661e-05
1:118644430 G A 1.144553 -2.4612e-05
1:118644524 A T 0.433486 -4.3178e-05
1:118647489 C T 0.081754 9.5644e-07
1:118653286 C T 0.037365 4.8266e-05
1:118661679 A C 0.035070 -1.7350e-05
1:118674018 C T 0.110537 -9.5129e-06
1:118679669 A C 0.033035 -1.9770e-05
1:118713402 A C 0.150213 -1.2955e-04
1:118726282 T C 0.062137 -3.9874e-05
1:118741775 T C 0.023532 4.7544e-05
1:118747630 G A 0.094354 -3.8797e-05
1:118758425 C A 0.068953 1.2625e-05
1:118787119 A G 0.273338 -5.5128e-06
1:118787161 G A 0.040293 -2.5707e-07
1:118790246 A G 0.038128 -1.1765e-04
1:118794218 T G 0.059232 -1.9002e-04
1:118795286 T C 0.133624 4.6131e-05
1:118798363 A G 0.491520 -2.0163e-05
1:118799439 C T 0.926474 -1.0279e-05
1:118805737 A G 0.020241 4.5177e-05
1:118805978 G A 0.038728 5.5507e-05
1:118806460 G T 0.037602 3.8377e-05
1:118806721 A G 0.309966 1.5713e-05
1:118822138 T C 0.088388 -1.5435e-05
1:118836067 T A 0.568370 -8.1535e-06
1:118840499 G T 0.730460 3.5974e-05
1:118840871 A G 0.591350 -1.5851e-05
1:118845756 T C 0.714104 -1.5247e-05
1:118846704 C T 0.028660 3.0691e-05
1:118848034 G A 0.049761 -5.0176e-05
1:118858441 G A 0.041783 7.1825e-05
1:118858588 A G 1.804002 -5.5841e-06
1:118860505 A C 0.052967 6.6055e-06
1:118866841 A G 0.037066 1.1635e-04
1:118867383 G A 1.532453 -1.1219e-05
1:118868405 C G 0.509327 -6.8389e-05
1:118878000 G A 0.023898 6.0558e-05
1:118883973 A G 0.486343 -3.1316e-05
1:118885482 A G 0.023038 3.7859e-05
1:118886721 C A 0.954426 4.0777e-05
1:118887437 C G 0.171476 3.1499e-06
1:118902507 T C 1.867482 -2.9014e-06
1:118903604 T G 0.021863 2.2766e-05
1:118919864 A G 0.191535 1.6161e-05
1:118925655 T C 1.452922 2.0274e-05
1:118934861 T G 1.900975 -4.9530e-07
1:118936321 T C 0.884711 2.0927e-05
1:118938522 T C 1.666642 -1.5092e-05
1:118939846 A G 0.399192 -9.2810e-06
1:118942172 T C 0.031954 6.0546e-05
1:118954431 T C 0.045778 5.9228e-06
1:118961799 A G 0.024100 7.3616e-05
1:118965254 A C 1.676717 -1.1973e-05
1:118982799 G T 1.967617 -3.5163e-05
1:118982902 C T 0.377218 -4.5703e-05
1:118985592 G A 1.385839 1.1058e-05
1:118987451 C T 0.776903 7.3855e-06
1:118987888 C T 0.383437 1.9870e-05
1:119005768 T C 0.040455 1.6926e-04
1:119016240 C A 1.000909 1.2819e-05
1:119016290 A G 0.329333 1.8848e-05
1:119018181 T A 0.076648 3.0299e-05
1:119019514 T C 0.164099 -7.2842e-05
1:119022906 A G 0.431519 7.3293e-05
1:119031058 G A 0.065876 -6.5018e-06
1:119032260 T C 0.038495 3.5528e-05
1:119042243 C A 0.565890 -2.6769e-06
1:119071757 C T 1.389085 2.8457e-05
1:119078917 G A 0.129356 -3.9523e-05
1:119079122 T C 0.318733 -4.8144e-06
1:119080503 A G 0.951560 4.8645e-05
1:119083461 G A 0.069294 1.5450e-05
1:119092246 C T 0.099356 5.5589e-06
1:119098290 T C 0.049332 -8.9958e-05
1:119100181 C T 0.438336 -1.7497e-05
1:119104331 T G 0.219231 -3.0456e-05
1:119104901 A G 0.834655 -1.7527e-05
1:119117081 A G 0.044084 -3.6282e-06
1:119117167 C T 0.210747 -1.0610e-05
1:119133991 G C 0.023269 5.8750e-05
1:119136725 T G 0.028206 -6.2050e-05
1:119138227 G A 1.024093 3.3564e-05
1:119179924 A G 1.290057 -1.7042e-05
1:119191351 A C 0.283072 -2.3238e-05
1:119191396 G A 1.363885 -3.3051e-06
1:119191403 C T 0.101112 1.4424e-05
1:119192883 A G 0.026281 -4.7185e-05
1:119199696 T C 1.289005 -1.5168e-05
1:119205394 A G 0.036573 3.7137e-05
1:119213361 G A 0.056470 -3.7829e-06
1:119214843 A G 0.021201 -1.6797e-05
1:119216278 C A 0.527886 1.9290e-05
1:119234198 C T 0.113978 -2.3846e-05
1:119262909 C T 0.053649 3.5888e-05
1:119282172 A G 0.257443 -1.8674e-05
1:119291435 G T 0.176929 -3.5993e-05
1:119300747 C T 0.385491 4.9206e-05
1:119307209 C T 0.039829 1.2190e-06
1:119310240 T C 0.036703 6.0333e-05
1:119316263 G T 0.228397 -1.0294e-04
1:119325437 G A 0.109411 -2.2689e-05
1:119355800 T C 0.054480 6.0881e-05
1:119372737 C T 0.233623 2.6927e-04
1:119388881 A G 0.149194 -1.6913e-05
1:119401774 C T 0.956598 -6.6096e-06
1:119402299 A G 0.057116 8.7676e-05
1:119408220 T C 0.060751 -9.3581e-06
1:119412354 T G 0.026021 2.3499e-05
1:119414003 G A 0.966806 2.4221e-06
1:119424306 C T 0.049546 -1.1856e-04
1:119427467 C A 0.092228 -2.7815e-05
1:119428329 T C 0.181444 -7.1188e-05
1:119439951 T C 0.063581 -5.2735e-05
1:119446710 C T 0.589039 -2.6961e-05
1:119449112 C T 0.066668 -4.0091e-05
1:119458142 T C 0.024483 -4.7609e-05
1:119461396 T G 1.418212 1.8063e-05
1:119473972 G A 0.073727 1.5134e-05
1:119486430 C A 0.662490 2.6453e-05
1:119490760 A G 0.054801 3.8367e-05
1:119492703 G A 0.359990 -9.0869e-06
1:119493865 A C 0.071588 -1.7503e-05
1:119503843 G C 1.225200 8.9620e-06
1:119515061 C A 0.268463 -8.1332e-05
1:119519379 A G 0.036489 1.0950e-04
1:119534298 G T 0.042792 3.1837e-06
1:119540503 T G 0.034833 5.7271e-05
1:119540842 C A 0.032354 -3.8060e-05
1:119541967 A C 0.059063 4.2333e-05
1:119561611 A G 0.353670 -4.1835e-05
1:119573860 C T 0.515883 1.0091e-05
1:119575818 G C 0.078599 -6.8241e-05
1:119577410 C T 1.493059 -3.2914e-05
1:119581151 C T 0.260712 4.5071e-05
1:119584779 T C 0.094029 1.5075e-05
1:119593644 G A 0.520914 8.2357e-06
1:119603540 T C 0.037394 1.0994e-04
1:119637891 A G 0.029991 -3.7459e-05
1:119638553 A G 0.757114 1.0353e-05
1:119646024 A G 0.037657 -2.9917e-05
1:119654410 T C 0.078547 -1.6388e-05
1:119668640 C T 0.553040 -9.8291e-06
1:119689413 G C 0.025567 -2.1926e-05
1:119706724 G A 0.028339 4.9904e-06
1:119738959 C T 0.146935 -1.2908e-05
1:119740487 G T 0.027706 -3.3756e-05
1:119751002 C T 0.795891 1.1021e-05
1:119752759 G A 1.349795 4.3288e-06
1:119759690 G T 0.318928 2.3955e-05
1:119760173 A G 0.055960 -3.5259e-05
1:119763956 G T 0.143446 2.3479e-06
1:119765192 T G 0.277856 3.5283e-05
1:119765746 T G 0.034233 2.4734e-05
1:119766433 G A 0.100891 3.3616e-05
1:119768931 G A 0.049774 -9.8125e-06
1:119775774 A G 0.560321 -1.8829e-05
1:119775926 A C 1.968149 1.6309e-05
1:119776984 G T 0.336656 -2.2039e-05
1:119780123 T C 0.077460 -8.2167e-06
1:119786775 G A 0.348078 -1.6554e-05
1:119789097 A C 0.335663 -1.6652e-05
1:119791825 T C 0.051043 -4.8860e-05
1:119795854 C T 0.242409 8.4188e-05
1:119795889 A C 1.227206 3.7198e-05
1:119801934 A G 0.145604 1.5981e-05
1:119802005 T C 0.058810 1.9260e-05
1:119802937 A G 0.025998 -2.8763e-06
1:119805559 T C 0.023132 5.7499e-05
1:119812080 G T 0.061948 -4.3129e-05
1:119816251 G T 0.052877 -3.3057e-05
1:119823352 A G 0.051744 -5.2408e-05
1:119826093 G A 0.041886 2.4518e-05
1:119828591 G T 0.255840 1.8113e-04
1:119830226 A G 0.571652 -4.6549e-05
1:119833673 G C 0.076236 3.3267e-05
1:119837302 A G 1.006472 8.4437e-05
1:119840483 G T 0.027092 -2.6531e-05
1:119847640 C G 0.058852 -3.6111e-05
1:119851930 G A 0.042390 -9.5915e-06
1:119853076 C A 0.154511 -2.4454e-04
1:119853544 A G 0.073834 -1.2297e-06
1:119867022 C G 0.036177 1.8080e-05
1:119868291 T C 0.058274 -6.8007e-05
1:119875730 C T 0.364131 4.4456e-05
1:119878138 A G 0.030182 4.0924e-05
1:119880045 C T 0.051348 2.8610e-05
1:119890100 T G 0.090547 1.0885e-05
1:119893928 T C 0.306415 -7.7735e-06
1:119895221 T C 0.906380 1.1680e-04
1:119895334 G A 0.267453 -2.8557e-05
1:119896827 C T 0.122050 -2.3614e-05
1:119900942 G A 0.145449 -8.4561e-05
1:119901608 T C 0.027453 -1.3272e-05
1:119913824 A G 0.374083 1.9378e-04
1:119914148 T C 0.034327 -5.8064e-06
1:119925936 C T 1.257609 -1.0321e-03
1:119935133 A C 0.067356 -6.6585e-05
1:119937071 C G 0.101287 -3.2245e-05
1:119937772 A G 0.127620 -8.9719e-05
1:119955781 A G 0.105562 -5.7257e-05
1:119956473 C T 1.335887 -2.6116e-04
1:119957247 A C 0.051838 -9.0766e-05
1:119968159 G A 0.046667 3.2893e-05
1:119981049 G A 0.155666 -7.0561e-05
1:119987158 A G 0.219429 -6.5800e-05
1:119994095 C T 0.843571 2.7772e-05
1:119997068 G A 0.074432 -1.1924e-05
1:119999642 G A 0.227177 -1.9411e-04
1:120005490 A G 0.026362 -5.0157e-06
1:120008136 T G 1.272669 -2.2305e-05
1:120010279 A G 0.051831 -6.3198e-05
1:120021508 G A 0.050147 -2.3539e-05
1:120033087 C T 1.299378 -4.0060e-05
1:120039226 A G 0.026476 5.6809e-05
1:120059946 C T 0.036041 1.6821e-05
1:120075762 G T 0.025437 -3.5932e-05
1:120076085 T C 1.354485 -2.0105e-05
1:120077512 C G 0.052286 -8.8475e-06
1:120094960 G A 0.773210 1.0860e-05
1:120099137 A G 0.403473 -7.4701e-06
1:120111002 G A 1.224830 1.4014e-05
1:120113578 C A 0.083124 6.7000e-05
1:120113934 T C 0.021179 -2.7665e-05
1:120115654 C G 0.407543 -2.7278e-05
1:120116433 G T 0.410880 -2.0325e-05
1:120123179 A G 1.153774 -2.4472e-05
1:120124350 C T 1.184375 -3.1097e-05
1:120127497 C T 0.421409 -2.8814e-05
1:120127818 C T 0.567159 3.4696e-05
1:120128099 G T 0.194846 7.0442e-06
1:120131516 T C 0.235194 -4.2079e-05
1:120134599 G T 0.029848 -5.6558e-05
1:120136721 T G 0.051429 3.0385e-05
1:120138083 G A 0.842711 1.7062e-04
1:120138151 C T 0.189659 2.0504e-05
1:120138388 C T 1.975757 -8.7395e-05
1:120146656 T C 0.053451 -5.9803e-05
1:120150949 C T 0.613665 -1.6333e-04
1:120162587 A G 0.106428 -4.2763e-05
1:120163247 C T 1.208841 -2.4077e-04
1:120163675 A G 0.350334 -5.0810e-05
1:120163899 G A 0.070189 -3.5270e-05
1:120169052 C A 0.416712 -4.6310e-04
1:120169137 C A 1.198212 -1.2329e-05
1:120169199 C T 0.074607 1.1248e-04
1:120170684 T C 0.081053 -3.2589e-05
1:120177620 T C 1.362580 -3.5493e-05
1:120180034 G A 0.253136 -1.0611e-05
1:120190021 T C 0.053055 -1.4425e-04
1:120194473 C G 0.055295 -3.0506e-05
1:120195042 G A 1.396634 -3.2980e-05
1:120210059 A G 0.076772 9.4595e-05
1:120217558 A G 1.186894 3.6615e-05
1:120218508 G A 0.170869 -1.0920e-05
1:120227327 C T 0.021893 -1.6593e-04
1:120227630 A C 0.356423 -1.1985e-06
1:120228184 T C 0.279157 1.1832e-05
1:120232281 C A 0.619741 1.9681e-06
1:120246938 C T 0.263601 2.8931e-06
1:120257576 G A 1.358665 4.8113e-05
1:120263018 C T 0.302735 6.4481e-05
1:120267220 T C 0.043016 6.3589e-05
1:120273909 C T 0.037907 8.4638e-05
1:120274455 G A 1.462601 4.2271e-05
1:120278487 C T 1.339580 -2.3372e-05
1:120286863 G A 0.220533 -1.1937e-05
1:120293169 C T 0.147140 -7.4640e-05
1:120293568 A G 0.311492 -7.2247e-05
1:120299060 T C 0.078109 7.5627e-05
1:120305514 T C 0.093672 1.6038e-05
1:120307560 A C 1.934595 -2.1021e-05
1:120309148 G A 0.837800 -1.6662e-05
1:120312782 C T 0.089326 8.9204e-06
1:120314849 A C 0.605586 -2.0896e-05
1:120328707 G T 0.031078 -5.5286e-06
1:120335806 G A 1.439332 4.0082e-05
1:120336785 T C 1.113877 -5.6773e-05
1:120337954 C T 0.080027 1.3745e-04
1:120338776 A G 0.835612 7.8638e-05
1:120344880 G T 0.350840 -3.8051e-05
1:120345596 A G 0.024236 7.7729e-05
1:120347136 T C 1.339944 1.4674e-04
1:120347239 T C 1.090258 -1.6869e-05
1:120347430 A G 0.047661 -4.1767e-06
1:120347632 T C 1.715062 -2.2003e-05
1:120350386 T C 0.093043 5.4829e-05
1:120354019 T C 0.280001 7.5162e-06
1:120358750 T C 0.026625 5.3574e-05
1:120359286 A C 0.035177 6.5069e-06
1:120376580 C G 0.189510 -2.8844e-06
1:120378678 T C 1.590097 -2.8844e-05
1:120381846 G A 0.147308 -3.0127e-05
1:120384066 T C 0.038826 -2.3996e-05
1:120396298 T C 0.066898 4.6022e-05
1:120405606 C T 0.044058 1.5617e-05
1:120413071 G T 0.117078 1.1132e-04
1:120420260 A C 0.049069 -1.0923e-05
1:120421604 A G 0.191042 5.0777e-05
1:120425279 T C 0.026154 -2.0037e-04
1:120425404 T C 1.290310 -3.8253e-05
1:120428635 G A 1.630267 -3.1213e-06
1:120430326 G A 0.046800 -2.2286e-05
1:120430876 A G 0.125825 3.7039e-06
1:120431343 G A 0.103007 -1.0958e-05
1:120435771 T C 0.040166 -5.6889e-05
1:120437884 G A 0.217822 3.3053e-04
1:120438827 C T 0.020591 -7.1287e-05
1:120444009 T C 0.099375 1.4798e-05
1:120451352 A C 0.252380 1.5868e-04
1:120469077 C T 0.295107 -2.6947e-05
1:120474899 C T 0.381006 -4.2543e-05
1:120489877 G A 0.049563 -3.4074e-05
1:120507018 C T 0.137026 -4.3573e-06
1:120511386 A G 0.032120 -6.0977e-05
1:120515032 C T 0.041971 -5.8525e-05
1:120517959 T G 0.214489 3.9756e-04
1:120524331 A G 0.075470 1.1472e-04
1:120525480 T G 0.037897 5.4269e-05
1:120531321 A G 0.047115 -2.5964e-05
1:120608422 A G 0.032763 -6.0764e-05
1:120656523 C T 1.334718 -1.0221e-04
1:120681000 T C 0.553378 -5.0175e-07
1:120693210 G A 1.775138 -8.9621e-05
1:120906102 A G 0.191139 -1.1768e-05
1:120918861 T C 1.460624 2.3736e-05
1:121160505 C T 0.060137 1.7858e-05
1:121188655 G T 0.197322 -9.5898e-06
1:121194819 G C 0.022581 -3.6848e-06
1:121196877 A G 0.060663 -4.7639e-05
1:121200490 G T 0.779389 -2.0046e-06
1:121236110 C T 0.299489 -5.0551e-05
1:121258273 C G 0.025813 1.4646e-05
1:121267173 C G 0.038316 -5.4139e-05
1:121280485 G A 0.039498 9.1959e-06
1:121280613 G A 0.831896 1.9072e-05
1:121281487 A G 0.183116 -4.8810e-06
1:121299507 G T 0.026070 8.0917e-05
1:121301729 C G 0.058456 4.8102e-06
1:121306567 T G 0.032217 3.8971e-05
1:121311667 A G 0.059287 3.6715e-05
1:121330376 C A 0.168838 -4.5657e-06
1:121331935 C A 0.042351 6.1478e-05
1:121347299 C A 0.069703 3.7264e-05
1:121347754 T C 0.557880 -3.8871e-06
1:121347829 G A 0.021876 1.3541e-05
1:121349358 G A 0.176215 1.7215e-05
1:143670851 T C 0.067852 3.8965e-05
1:144594393 A G 0.049180 2.1732e-04
1:144879054 C T 0.036229 2.0198e-06
1:144894611 C T 1.255265 -3.9177e-06
1:144896319 C T 0.927646 4.0991e-05
1:144901893 T C 0.074471 1.5800e-04
1:144901955 A G 0.059183 -3.3082e-05
1:144912153 G A 1.493270 -1.6767e-05
1:145092966 G T 0.742106 2.0168e-04
1:145093015 G A 0.049618 1.7454e-04
1:145094900 T C 0.192071 7.8679e-05
1:145394955 A C 0.952174 1.8817e-05
1:145395440 G A 0.194859 8.1454e-06
1:145401928 C T 1.225255 3.4244e-05
1:145409855 C A 0.049069 2.5360e-05
1:145415273 G C 0.061358 3.4845e-05
1:145416056 T C 0.076411 2.0482e-05
1:145420676 C T 0.170266 -1.4636e-05
1:145421477 C T 1.180139 1.3751e-05
1:145427921 G A 0.063273 2.5259e-05
1:145434148 T G 0.038030 -2.5885e-05
1:145437310 T C 0.110842 2.6241e-05
1:145438067 A G 0.099651 2.9319e-05
1:145441620 C T 1.919564 -3.2440e-05
1:145444556 G T 0.800721 -2.6949e-06
1:145446215 A G 0.034058 -3.6499e-05
1:145451150 C G 1.920612 -2.6327e-05
1:145461766 G A 0.085357 3.2623e-05
1:145466093 T C 0.763028 -3.3004e-05
1:145466572 T G 0.045470 -5.3276e-06
1:145471191 T G 1.919729 -3.9399e-05
1:145472788 C T 0.077139 1.6315e-06
1:145475242 T C 0.047696 -5.4364e-05
1:145481434 G A 0.059793 5.5069e-05
1:145489716 G T 0.060342 4.5385e-05
1:145507253 G A 1.906084 -5.6604e-05
1:145515287 C G 0.079550 -1.1158e-04
1:145524224 G A 0.034249 -4.1483e-06
1:145530254 T C 0.283860 2.8767e-05
1:145533175 C T 0.734725 -6.1129e-06
1:145535611 G T 1.300300 -5.0408e-05
1:145542281 A G 0.300781 1.1221e-05
1:145551515 G A 0.679154 5.1969e-05
1:145555901 A G 0.054607 -1.2092e-05
1:145556145 C T 0.023736 -1.6867e-04
1:145558824 C A 0.841929 -6.3335e-05
1:145561008 T G 0.193921 2.4631e-05
1:145561594 T C 0.682591 3.5660e-05
1:145562087 A G 0.479024 1.5145e-05
1:145562293 C G 1.310816 -4.0523e-05
1:145562532 G C 0.023178 2.3728e-05
1:145566535 T C 0.785469 1.9904e-05
1:145567008 G T 0.095510 -2.7456e-06
1:145570627 A G 0.775495 8.0158e-06
1:145574977 T C 0.068401 -3.5659e-09
1:145577585 G C 1.212253 -2.1118e-05
1:145583938 G C 0.045272 -9.0022e-05
1:145586048 C T 0.113079 2.1051e-04
1:145594220 T C 0.076441 -7.0540e-05
1:145602791 G C 1.260903 7.0340e-05
1:145603359 C A 0.256171 1.7385e-05
1:145607035 T C 0.021714 -9.0020e-05
1:145609619 A T 0.020464 8.6681e-07
1:145625979 C T 1.197283 -1.2306e-05
1:145626119 T C 0.801779 5.2733e-06
1:145630111 C G 0.025667 2.5083e-05
1:145639324 T G 0.738873 -8.2246e-05
1:145664437 G A 0.458411 6.5322e-05
1:145676673 T C 0.077966 -3.8585e-06
1:145679352 G A 0.022665 2.2875e-05
1:145684115 T C 0.021763 4.3664e-05
1:145687770 C T 0.106548 1.7254e-04
1:145692749 C T 0.055895 3.5289e-05
1:145693503 A G 0.041994 -8.6095e-05
1:145696694 A G 0.711466 -1.0617e-04
1:145712647 G A 0.022013 2.7507e-05
1:145721297 G T 0.031640 4.5086e-05
1:145723645 C T 1.075931 -1.7010e-04
1:145725689 A G 0.950334 -9.8857e-05
1:145727683 T C 0.132359 6.3279e-05
1:145728262 T C 0.022717 8.7765e-06
1:145730160 G A 1.276519 -4.5595e-05
1:145736652 A G 0.205047 -4.1996e-05
1:145740514 C T 0.166578 4.0235e-05
1:145831160 A G 1.245223 -1.1467e-05
1:146497779 C G 0.559736 -4.9699e-06
1:146498979 T C 1.421519 -1.0328e-04
1:146499777 G A 0.821906 -5.1827e-05
1:146508934 T C 0.534553 -3.9538e-05
1:146510112 T G 0.556069 -1.9646e-05
1:146510198 C T 1.500868 -1.7081e-04
1:146513184 C T 0.319992 -3.2678e-05
1:146516486 C A 0.063610 -1.3250e-05
1:146522722 C T 0.469018 2.0904e-04
1:146532251 G A 1.028559 -4.4999e-05
1:146535638 A G 0.027842 9.5494e-05
1:146541719 C A 1.939249 1.0620e-05
1:146541968 A C 0.035064 1.0324e-06
1:146546343 A C 0.509895 -3.0835e-05
1:146549527 T C 0.534666 -1.2702e-05
1:146551319 T C 0.102403 -1.0697e-05
1:146555392 T A 1.428813 4.1540e-05
1:146557680 T G 0.042821 -6.9005e-05
1:146560564 A G 0.884214 9.6211e-05
1:146579168 T C 0.220883 9.4277e-05
1:146581676 C T 0.531752 4.3035e-06
1:146585620 T G 0.215310 -6.7451e-06
1:146588267 T C 0.551518 9.6293e-06
1:146596026 C T 0.065451 -2.3162e-05
1:146610492 T C 0.048829 4.5936e-06
1:146624972 G A 0.032704 9.2456e-05
1:146629691 A C 0.092958 -7.1121e-05
1:146631800 C A 0.026219 -6.7088e-05
1:146633933 A G 0.791240 3.6324e-05
1:146638960 C T 0.056567 4.1415e-05
1:146639664 C T 0.045752 -5.5052e-05
1:146646374 T C 0.024720 9.9171e-05
1:146669947 T C 0.053879 -3.0473e-06
1:146671073 C T 0.042088 5.0769e-05
1:146672906 T C 1.854568 2.0489e-05
1:146684095 C T 0.020247 -1.4472e-04
1:146694247 T G 0.771259 2.2053e-05
1:146696955 C G 1.146630 -8.8167e-06
1:146703737 G A 1.146776 -6.3318e-06
1:146707186 C T 0.152323 5.9982e-05
1:146710162 T C 1.296071 1.7730e-05
1:146716517 T C 0.130106 -2.7841e-05
1:146716857 G C 0.662955 4.3148e-05
1:146723739 T C 0.054623 -1.2177e-05
1:146725671 G A 0.046908 4.9867e-05
1:146729968 C T 1.297162 -1.9824e-05
1:146735965 A C 0.043276 9.9028e-05
1:146736137 G A 0.024574 1.1122e-04
1:146740502 G C 0.481037 4.9323e-06
1:146740964 T C 0.029173 -9.6807e-06
1:146741598 T C 0.113481 1.4000e-04
1:146743184 T C 0.061627 1.2008e-05
1:146749752 C T 0.036349 7.2286e-06
1:146751782 C A 1.921216 4.5546e-05
1:146763089 A G 1.440952 1.5319e-05
1:146767149 T G 1.923705 4.7872e-05
1:146786336 G A 0.058138 -7.8936e-05
1:146791729 A G 0.621253 3.7572e-05
1:146800107 C G 1.749077 -2.2163e-05
1:146803255 C T 0.103624 -1.0739e-05
1:146810218 T C 1.253905 -1.8632e-05
1:146821090 T C 1.341408 -4.4787e-05
1:146828670 T C 0.097311 4.0515e-05
1:146835297 C T 0.156085 9.3381e-05
1:146837449 T C 0.657489 4.3128e-05
1:146851404 G C 0.057489 1.2850e-06
1:146862903 C T 1.420403 -4.8341e-05
1:146872237 G A 0.067125 1.4804e-06
1:146881266 A G 0.418141 7.9830e-06
1:146885441 C T 0.042967 9.0584e-05
1:146886988 A G 0.058625 2.0784e-05
1:146901677 A G 0.119408 3.6237e-04
1:146910461 A G 0.857404 2.4603e-06
1:146913370 A G 1.119126 -5.0776e-06
1:146919919 G A 0.265522 2.9266e-05
1:146930509 A G 0.058245 -2.6741e-05
1:146934557 C T 0.072977 -1.0080e-04
1:146938638 G A 0.736130 -6.5423e-05
1:146940398 G A 0.028352 1.0149e-04
1:146948538 A G 0.066145 -4.6423e-05
1:146951423 A G 0.042828 1.0385e-04
1:146953869 G A 1.002713 -3.4906e-05
1:146963438 C T 0.029592 -5.1975e-06
1:146967196 T G 0.246229 -1.8773e-06
1:146967255 T C 0.030134 -1.3805e-05
1:146970699 T C 0.037566 -1.9758e-05
1:146973512 C A 0.726276 -6.4147e-05
1:146978424 T C 0.086188 -2.9757e-05
1:146984515 G A 0.753953 -2.6791e-07
1:146988414 T C 0.044305 -1.6731e-06
1:146989128 T C 1.682244 -7.0080e-06
1:146994158 A G 0.227365 1.6937e-05
1:146996800 T C 0.254623 1.6041e-05
1:146999434 A G 0.036002 3.3260e-05
1:146999835 C T 0.047992 1.6186e-05
1:147000115 G A 0.028296 -2.2418e-05
1:147002022 T C 1.317831 1.1702e-05
1:147002600 C T 0.384807 2.4449e-06
1:147004811 C T 1.429517 -3.2254e-05
1:147006103 T G 0.097340 -5.6999e-05
1:147010866 G T 0.066200 5.0717e-05
1:147015179 C T 1.263899 -2.4970e-07
1:147016936 A C 0.115685 -1.4718e-05
1:147020456 G A 0.412860 7.4862e-05
1:147037444 G T 0.055895 2.5626e-06
1:147038722 G C 0.593466 6.7104e-05
1:147040075 A T 1.312316 -1.8306e-05
1:147040430 C A 0.148620 -3.4288e-05
1:147041838 T A 0.030185 -2.6670e-05
1:147045830 G A 0.062870 -2.8770e-05
1:147049995 G A 0.412889 -4.5780e-05
1:147053440 T G 0.309677 6.3917e-04
1:147060514 T C 1.799688 3.3835e-05
1:147066272 C T 0.126584 1.0382e-06
1:147069590 G A 0.047297 3.0391e-05
1:147070609 C T 1.762138 6.2579e-07
1:147070727 T C 0.030676 -1.7205e-06
1:147075966 C A 0.062114 7.0586e-05
1:147077785 C T 0.029877 5.8899e-05
1:147080763 T C 0.058067 1.6511e-04
1:147088133 T C 0.045629 2.6224e-06
1:147090956 T C 0.031614 -9.0068e-05
1:147091972 T C 0.852581 4.2914e-06
1:147092881 T C 0.115964 5.9825e-06
1:147096112 A G 0.037709 1.1173e-05
1:147099287 T G 0.191506 -6.7085e-05
1:147099688 G C 0.666269 4.9238e-05
1:147100693 T C 0.080485 1.9663e-06
1:147103692 A G 0.030461 8.5948e-05
1:147104996 C A 0.269235 -2.1885e-05
1:147107250 T C 0.090229 3.7697e-05
1:147117540 C T 0.054626 2.2492e-05
1:147119273 A G 1.140385 -4.8815e-05
1:147122616 C T 0.915757 -1.3567e-05
1:147124310 G T 1.404562 -1.3719e-04
1:147135590 G A 0.210386 -4.8511e-05
1:147138809 T C 0.589273 -1.2255e-05
1:147140519 G T 0.185248 -4.2481e-05
1:147147433 A G 0.253753 9.3333e-05
1:147148880 G A 0.039215 1.1569e-04
1:147154297 T G 1.396689 2.5447e-05
1:147167854 T G 0.448534 -8.1622e-05
1:147172140 C T 1.002847 1.0243e-04
1:147172857 A C 0.063805 3.5607e-07
1:147176269 C T 0.025830 2.3351e-04
1:147184498 G A 0.586141 -4.9351e-05
1:147186165 C T 0.096490 9.5507e-05
1:147189737 T C 0.027728 1.0403e-04
1:147190745 A G 0.084208 1.6705e-05
1:147205770 C T 1.487333 9.5602e-06
1:147208134 A C 0.020945 -2.3815e-05
1:147210993 G A 1.209487 2.9901e-05
1:147211541 G C 0.035541 -1.7668e-05
1:147217965 C T 1.175465 2.4568e-05
1:147219250 G A 1.564741 1.3891e-05
1:147224422 G A 0.088067 -9.9384e-05
1:147226791 G A 1.557477 4.4637e-06
1:147236467 T C 0.501300 -9.1083e-05
1:147241002 A G 0.874604 7.2407e-05
1:147248586 T C 0.289800 -5.2364e-06
1:147252439 A C 1.946536 6.7170e-05
1:147262276 G A 0.045742 -2.5100e-05
1:147263072 G T 0.030065 1.7472e-06
1:147264098 C T 0.065217 -3.4577e-06
1:147270847 T C 0.287577 -3.5261e-05
1:147272111 C T 0.112858 1.9346e-05
1:147273885 T C 0.105493 -1.2289e-05
1:147279092 A G 0.025826 -1.4997e-04
1:147279866 A G 0.074201 1.1138e-04
1:147284943 A G 0.314234 -5.2289e-06
1:147306999 C T 0.073607 1.6515e-04
1:147307007 G A 0.029212 4.2592e-05
1:147308112 T G 0.346133 -1.4857e-04
1:147309058 T G 0.024012 1.1420e-04
1:147309443 T G 1.148733 6.9420e-05
1:147309666 T C 0.033233 -1.1110e-04
1:147314270 C T 0.054318 -5.6626e-05
1:147317235 A G 0.035599 9.2298e-06
1:147318867 T C 0.034194 -6.6296e-06
1:147321889 C A 0.042471 -4.9033e-05
1:147323561 C T 0.392635 2.5782e-05
1:147331918 C A 0.042000 -5.4831e-05
1:147339968 T C 0.176222 5.6992e-05
1:147344620 A C 0.075931 -9.6596e-06
1:147348339 C G 0.108866 3.4842e-06
1:147351955 T G 0.146961 2.1121e-04
1:147358367 T C 0.020594 2.9867e-07
1:147362412 T G 0.049264 4.9790e-06
1:147364099 T C 1.696090 -4.1938e-05
1:147365465 G A 0.042406 -2.1069e-06
1:147368778 C T 0.065285 3.0612e-05
1:147373066 T C 0.077762 1.5287e-04
1:147373447 G A 0.529200 -6.5144e-05
1:147373573 A G 0.090381 2.0776e-05
1:147375507 G A 0.036015 2.2763e-04
1:147377053 C A 0.061611 6.5198e-05
1:147380886 T C 0.081929 -3.0976e-05
1:147382550 C T 1.051160 -1.5138e-05
1:147383749 C T 0.055106 8.5832e-05
1:147385583 C T 0.075620 -2.4422e-05
1:147385641 T C 0.061241 1.6603e-05
1:147386099 A G 0.292316 -1.8960e-05
1:147391614 T G 0.430685 7.9125e-05
1:147397142 T C 0.073799 -4.3947e-05
1:147730388 T C 0.453571 -5.9078e-05
1:147735450 T C 0.275074 -2.2586e-05
1:147735751 A G 0.413077 -4.3778e-05
1:147737593 T C 0.049712 6.0831e-05
1:147743814 G A 0.086447 -8.7735e-05
1:147744468 A C 1.848206 4.7509e-05
1:147762220 A G 0.113144 1.7235e-04
1:147781179 T C 0.142093 -1.8364e-05
1:147782766 G A 0.070141 6.0941e-05
1:147801691 A G 0.146938 5.2250e-05
1:147803005 T G 1.551716 -1.8899e-05
1:147804488 A G 0.038112 -7.5611e-05
1:147817008 A G 0.253221 -3.1271e-05
1:147820342 G A 0.181957 2.6518e-05
1:147823816 G A 0.085785 -3.0921e-05
1:147825454 G A 0.285315 7.8962e-06
1:147825548 C T 1.907675 -2.4564e-06
1:147826434 T C 0.045184 -2.1461e-05
1:147832715 G A 0.107658 -2.4219e-05
1:149050039 T G 0.030101 4.1747e-05
1:149662945 T C 0.281170 -9.4176e-06
1:149734505 A G 0.028426 -1.5669e-04
1:149758064 A G 0.178821 -1.8293e-04
1:149783886 T C 0.176384 -3.5914e-04
1:149785255 A G 0.028300 -3.4861e-05
1:149786633 T G 0.175196 -4.1837e-04
1:149815740 C T 0.082835 1.7159e-04
1:149817508 C T 0.173583 -2.7443e-04
1:149849171 A G 0.072098 5.2212e-05
1:149850114 C T 0.034697 -1.4645e-05
1:149854324 C T 0.089450 -3.3284e-04
1:149860372 T C 0.185849 1.6996e-05
1:149861829 C T 0.166426 -1.5463e-04
1:149868479 T G 0.062127 6.2670e-06
1:149871905 C G 0.164793 -1.5444e-04
1:149876665 A G 0.044791 -1.2884e-04
1:149878407 A G 0.040137 -1.0396e-04
1:149881173 C A 0.240351 -4.6636e-05
1:149881538 A G 0.025502 6.5506e-05
1:149881900 A G 1.628517 4.0415e-05
1:149892872 G A 0.878992 -2.7255e-07
1:149896923 T C 0.158931 -1.0758e-04
1:149898292 G A 0.057680 -4.3764e-05
1:149906167 G T 0.157685 -1.0950e-04
1:149906413 C T 0.818150 5.6913e-06
1:149908108 G A 0.526221 -1.5077e-05
1:149920593 A C 0.094954 4.8657e-05
1:149922148 A G 0.110057 -2.6118e-05
1:149938745 G A 0.447086 -5.7018e-06
1:149938898 C T 0.286162 3.7944e-05
1:149951246 C T 0.036560 1.0392e-04
1:149951467 T G 0.168526 -3.2569e-05
1:149955256 A G 0.047674 6.7237e-05
1:149955618 T C 0.042996 -1.2639e-04
1:149962986 A G 0.064879 3.2302e-05
1:149967911 G A 0.072484 -2.6133e-05
1:149977961 T C 0.098921 1.5602e-05
1:149989434 C T 0.258135 1.1295e-05
1:149992890 T C 0.186543 -3.6269e-05
1:149993912 C T 0.073283 2.3555e-06
1:149993982 A G 0.082390 1.7792e-04
1:149996293 A G 0.056924 -1.4061e-05
1:149998494 C T 1.304731 -1.8356e-05
1:150001721 G T 1.310466 7.7441e-06
1:150029936 A G 0.339191 3.6652e-05
1:150041405 G C 0.506435 2.4701e-05
1:150058019 A G 0.058261 6.4400e-05
1:150103261 T C 0.189932 1.3492e-05
1:150116525 G A 0.204417 2.1892e-05
1:150118636 G A 0.041338 5.6227e-05
1:150121079 T C 0.029965 -4.8662e-05
1:150125249 G A 0.510115 2.5350e-05
1:150125362 G A 0.112238 -7.8430e-05
1:150126502 A C 0.036989 4.9893e-05
1:150130096 A G 0.095406 -8.0359e-05
1:150133507 A C 0.150986 3.4209e-06
1:150143153 C T 0.345575 1.2556e-05
1:150152938 A G 0.132329 -1.6296e-04
1:150165642 G A 0.036563 7.0373e-05
1:150179127 G A 0.266918 1.4437e-05
1:150185432 A G 0.573008 -8.2857e-05
1:150192450 C T 0.070280 -2.2018e-05
1:150230795 T C 0.099901 4.9304e-05
1:150231727 T C 0.082254 -7.5052e-05
1:150236107 A G 0.084844 -2.6268e-05
1:150237624 A G 0.822646 -5.0033e-05
1:150246070 C T 0.248599 -6.0808e-06
1:150266559 C A 0.447719 1.2549e-05
1:150270791 C T 0.391756 1.1901e-06
1:150280550 A G 0.198244 1.8789e-05
1:150280621 G T 0.024681 8.7576e-05
1:150284370 A G 0.035732 2.7574e-05
1:150292561 T C 0.032094 -1.2239e-04
1:150299315 A G 0.128503 5.9151e-05
1:150304781 G A 0.788607 -3.0542e-05
1:150312332 T C 0.034207 -1.5869e-05
1:150317455 C T 0.078937 2.4984e-05
1:150338002 G C 0.224012 -1.5060e-05
1:150343609 G A 0.253120 -4.6313e-05
1:150345324 T G 0.077200 3.8017e-05
1:150346106 G A 0.118476 -8.3507e-05
1:150362154 T C 1.226787 -1.4567e-05
1:150363261 G A 0.079190 2.2310e-06
1:150379667 G C 0.024664 3.6337e-05
1:150384895 A G 0.438563 2.5078e-05
1:150388318 G A 1.480326 -5.4770e-05
1:150407440 C T 0.050397 1.5708e-06
1:150429944 G A 0.240666 6.0378e-06
1:150436922 G A 0.104465 1.5007e-05
1:150440279 C T 0.439095 2.2960e-05
1:150448327 C T 0.024856 -2.2590e-05
1:150449557 G A 0.197205 2.5995e-05
1:150449575 T C 0.033077 9.3422e-05
1:150456169 T C 1.224723 -1.0857e-05
1:150468547 T G 0.101715 3.3388e-05
1:150479605 T C 0.051169 -7.5173e-05
1:150481896 T C 0.043746 1.4812e-05
1:150482738 A G 0.529220 -8.0421e-05
1:150483355 T C 0.788555 -3.9716e-05
1:150484844 T A 0.023649 3.7465e-05
1:150484987 A G 0.797024 -5.1091e-05
1:150487689 A G 0.049657 5.1753e-06
1:150496388 G C 0.240650 5.3541e-06
1:150506263 T C 0.393752 -7.7923e-05
1:150506478 C G 0.238319 -2.6093e-05
1:150510122 T C 0.195719 2.8907e-05
1:150510660 T C 1.464698 -4.3393e-05
1:150517968 T G 0.075889 7.0448e-05
1:150522242 C T 1.299414 5.6701e-06
1:150526044 C G 1.069800 3.2504e-06
1:150526270 T C 0.021776 6.3206e-05
1:150528885 A G 0.107584 4.8752e-05
1:150530043 A G 0.025476 2.3984e-05
1:150530548 G C 0.062455 -1.6276e-05
1:150531380 C T 1.158695 -2.2656e-05
1:150531905 A C 0.035353 -2.4990e-05
1:150535196 T C 0.159915 4.9442e-05
1:150543030 T C 0.039089 2.0722e-05
1:150546114 C T 0.020909 7.8031e-05
1:150547747 A G 1.161947 3.4762e-03
1:150547938 A G 0.157425 3.1079e-05
1:150550924 C T 0.022113 -7.2062e-05
1:150551295 C T 0.076648 2.2658e-05
1:150551327 A G 0.032909 -1.3139e-04
1:150569968 C T 0.159990 -7.8892e-05
1:150599849 T C 0.054850 5.8786e-05
1:150609429 A G 0.109625 -3.0134e-05
1:150611957 G A 1.300959 2.7502e-05
1:150616888 A G 0.142599 2.1485e-05
1:150618632 C A 1.422457 7.6708e-05
1:150651482 G A 0.039092 -1.8073e-05
1:150658287 G A 0.468089 -3.1137e-06
1:150658971 T C 0.804807 -4.0610e-06
1:150679033 A G 0.782798 6.6154e-06
1:150683207 C T 0.023993 1.4731e-05
1:150724531 A G 0.031627 2.5005e-05
1:150737220 G A 0.169876 3.1996e-06
1:150738200 G A 0.708126 1.6550e-05
1:150739035 T C 0.280472 7.5946e-05
1:150740700 G T 0.031708 1.0838e-04
1:150742700 C T 1.107087 1.9926e-05
1:150744443 T C 0.065509 -1.6049e-05
1:150763578 C T 0.058884 1.8239e-05
1:150784620 T C 0.046521 -3.9347e-05
1:150789864 C A 0.021584 -4.4248e-05
1:150795365 A G 0.137380 -3.7211e-06
1:150799112 C A 0.159993 -6.3494e-05
1:150803027 T C 0.095165 1.0986e-05
1:150804484 C G 0.069547 1.1138e-08
1:150808889 G C 0.730194 1.2739e-05
1:150859040 C G 0.221273 -7.6371e-05
1:150863650 A G 0.079372 -3.5725e-05
1:150884271 G A 1.844477 4.3076e-05
1:150902941 G A 0.516078 7.1637e-06
1:150918099 T G 0.044032 -8.0775e-06
1:150919842 T C 0.185414 2.0468e-04
1:150923099 C T 0.143670 6.4339e-05
1:150938877 G A 0.091777 -2.2244e-05
1:150940358 T C 0.703767 9.4377e-06
1:150940625 G T 0.441847 4.5936e-06
1:150951477 C T 0.436544 -7.3627e-07
1:150955582 G A 0.082066 -1.9454e-05
1:150958836 G A 0.323157 -3.8583e-05
1:150961869 G A 1.018085 -8.8741e-05
1:150968942 T C 1.277940 -4.5142e-05
1:150969592 T C 0.143657 -8.0599e-06
1:150972959 T A 0.026420 -8.7756e-05
1:150974311 A G 0.099502 -3.5846e-05
1:150974971 A T 0.143313 1.9348e-06
1:150975108 C T 1.971347 5.5560e-06
1:150984035 T G 0.051971 6.3716e-05
1:150990825 G A 1.494954 9.5019e-05
1:150997940 C T 1.194466 5.5729e-05
1:150999079 T A 1.356328 1.3747e-06
1:150999737 G A 0.492708 -2.3574e-05
1:150999863 G A 1.149266 -5.0397e-06
1:151006539 A C 1.761794 -5.4396e-06
1:151006691 T C 0.036388 -4.4333e-05
1:151008354 T C 0.040205 1.2568e-04
1:151009208 G A 0.065697 7.7192e-06
1:151011325 T C 0.315753 -2.7742e-05
1:151012060 G A 1.371028 -1.7645e-04
1:151015564 A G 0.059024 -1.4300e-05
1:151015868 A G 0.162070 3.0285e-05
1:151026635 A G 0.031091 4.7005e-05
1:151032697 T G 0.044275 8.7958e-06
1:151035628 C A 0.142849 4.1243e-05
1:151040435 A G 1.561220 -1.0641e-04
1:151041431 T G 0.206495 -4.1467e-05
1:151060527 A G 0.046301 -1.2936e-05
1:151061509 G A 0.043909 -4.6571e-05
1:151062383 G T 0.078401 9.2873e-05
1:151084781 T C 0.161083 3.3888e-05
1:151089885 C G 0.044032 -1.8222e-05
1:151089888 C A 0.055778 -5.0524e-05
1:151097835 T C 0.039118 1.0582e-04
1:151104078 T C 0.815427 -4.2069e-04
1:151104950 A G 1.397335 -1.0991e-04
1:151108137 G T 1.612811 -1.6134e-04
1:151110832 A G 0.159938 2.1530e-05
1:151112483 C T 0.043431 -4.2734e-05
1:151115007 A G 0.020643 3.4734e-05
1:151115997 C A 0.317052 7.9027e-05
1:151116279 A G 1.394326 -1.3061e-04
1:151137144 G A 1.331696 -2.0947e-04
1:151142070 T C 0.092770 -9.0001e-05
1:151143016 C T 0.020000 7.9500e-05
1:151146276 C T 1.976916 -4.8486e-06
1:151168869 G C 0.211808 8.4668e-05
1:151185952 G A 0.073081 -4.8846e-05
1:151186087 A G 1.757604 7.6289e-05
1:151188980 G C 0.044100 -1.6124e-05
1:151204632 G C 0.267872 1.1567e-05
1:151206557 G T 0.057924 2.0950e-05
1:151210292 A G 0.039569 -7.3779e-06
1:151215011 G A 0.044178 -5.9783e-05
1:151217329 A G 0.050033 -2.4373e-05
1:151217738 T C 1.416969 -1.7611e-05
1:151221013 C T 0.156179 4.7874e-06
1:151246241 G C 1.431208 -1.6240e-05
1:151254041 C T 1.548094 -4.5412e-05
1:151259543 A G 0.218157 6.2249e-05
1:151285182 G C 0.087577 -2.5011e-05
1:151288172 A G 1.310927 -6.7358e-05
1:151297436 C T 0.057177 -4.1439e-05
1:151309224 A G 0.028378 -6.7361e-05
1:151316324 T C 0.021721 7.8788e-05
1:151333167 A G 1.510180 -2.1413e-05
1:151337703 T C 0.025901 -1.5987e-05
1:151339944 A G 0.409286 1.4191e-05
1:151340121 T G 0.102897 4.0568e-05
1:151340830 G A 0.040968 -1.0903e-05
1:151341570 T C 0.050471 -6.3150e-05
1:151342263 T C 0.084065 4.9526e-05
1:151343545 C T 0.718882 1.1824e-05
1:151344373 T C 0.047680 -2.6535e-05
1:151344741 G T 0.370233 -4.1807e-05
1:151349174 T G 0.613467 3.7589e-05
1:151361151 G A 0.966468 -2.6893e-05
1:151372138 A G 1.653347 2.4141e-05
1:151374025 C T 0.343134 -2.1473e-05
1:151397277 T C 0.040163 -1.3744e-06
1:151411444 C A 0.053815 -2.2106e-05
1:151413180 G A 0.237738 -3.0671e-05
1:151413613 G A 0.105399 8.2239e-06
1:151429708 A C 0.349120 4.8884e-05
1:151437702 G A 0.020088 1.3017e-05
1:151442251 G T 1.656051 2.2899e-05
1:151458193 T C 1.675516 -9.9926e-06
1:151458225 T C 0.244094 5.4129e-06
1:151468289 A G 0.039744 -1.9542e-05
1:151471971 A C 1.743488 -1.0156e-05
1:151474082 A G 0.156880 4.6994e-05
1:151476524 A C 0.050793 -5.6636e-06
1:151493814 T C 1.656879 1.4880e-05
1:151497202 A G 0.065905 4.5532e-05
1:151498143 A G 0.029283 -5.6815e-05
1:151501841 G C 0.079566 1.2707e-04
1:151502427 T C 0.131294 -1.4792e-05
1:151502589 A G 0.020351 9.2226e-05
1:151510026 G A 1.918184 -1.2343e-04
1:151512426 C T 0.822328 2.7879e-05
1:151512895 G A 0.241026 -1.5123e-04
1:151513247 C T 0.632474 -2.0261e-04
1:151515188 T C 0.317376 -5.7235e-05
1:151515433 G A 0.059199 7.0986e-05
1:151537788 A G 0.165079 -2.1624e-04
1:151538412 A G 0.172070 1.3629e-04
1:151541162 T G 1.840088 6.0398e-05
1:151542176 T C 0.035255 9.8003e-05
1:151548226 A G 0.021575 3.2781e-07
1:151553675 T G 0.240319 1.5939e-05
1:151553918 T C 1.387036 1.4071e-04
1:151564717 T C 0.201496 -9.7553e-05
1:151575756 A G 1.628316 6.6825e-04
1:151579662 A C 1.787364 2.3722e-04
1:151581008 A G 0.112871 4.8896e-05
1:151585573 T C 0.046142 3.1121e-05
1:151585791 T C 0.037881 2.0639e-05
1:151586218 T C 0.094331 -2.6734e-04
1:151590206 G A 0.070910 -3.5578e-05
1:151593459 T C 0.227582 8.3275e-06
1:151600823 G A 0.053130 1.8957e-04
1:151627604 G A 1.113218 6.2964e-05
1:151629037 T C 0.040092 1.9340e-05
1:151632402 A G 0.062607 -5.6594e-05
1:151652269 A G 0.372629 2.5767e-05
1:151661584 C A 0.172051 5.1496e-05
1:151680974 T G 0.644957 8.6490e-06
1:151686240 G T 1.653110 -1.1654e-05
1:151689742 A G 0.133378 -1.3955e-05
1:151694298 G A 0.161957 8.8617e-05
1:151698829 A G 0.036758 4.4808e-06
1:151701345 G A 0.360736 -1.0728e-05
1:151701466 C A 0.057171 -2.6597e-05
1:151702063 G A 0.135870 2.0288e-05
1:151703592 A G 0.232889 1.5190e-05
1:151703992 G C 1.052094 1.4227e-04
1:151733335 G T 0.946987 -1.1033e-04
1:151735576 C T 0.324712 -4.6864e-04
1:151736876 T C 1.355296 2.3655e-07
1:151742798 C T 0.635226 -1.8060e-05
1:151744168 C T 0.320891 -3.3953e-04
1:151748425 A C 1.358295 2.5640e-05
1:151751274 G C 0.082251 2.3731e-04
1:151752383 A G 0.246710 -1.8681e-05
1:151755970 T G 0.025797 1.0035e-05
1:151761172 G A 1.004385 2.7465e-04
1:151764648 A G 0.022636 8.5920e-05
1:151782407 T G 1.270985 4.3075e-05
1:151783324 G T 0.190717 -1.9458e-05
1:151784541 G A 0.153862 -2.5663e-05
1:151792310 A G 1.044269 5.4022e-05
1:151792984 A G 0.194670 -9.8908e-05
1:151798295 A G 0.390691 2.0754e-05
1:151801951 A G 0.267002 -4.9645e-06
1:151805015 A G 0.137065 -6.8548e-06
1:151805389 T C 0.104254 4.1089e-05
1:151808864 G C 1.626346 5.1450e-05
1:151813202 A G 0.038063 -4.2641e-04
1:151813791 A G 1.048492 2.2920e-05
1:151816718 C T 0.607141 -9.2339e-05
1:151817746 G T 0.073941 -7.7891e-05
1:151817998 C T 1.647541 -3.0824e-05
1:151820324 C T 1.669599 1.2542e-05
1:151821854 C A 0.045226 2.9369e-05
1:151823997 C G 1.430374 4.4200e-05
1:151830843 G A 0.249611 1.3439e-05
1:151832796 G A 0.045392 5.1759e-05
1:151832901 C A 0.373511 -2.7632e-06
1:151833619 G A 0.034639 -2.6635e-05
1:151833766 T C 0.443740 -1.2069e-05
1:151844396 T C 1.848462 1.1715e-05
1:151846517 T C 1.236060 3.2163e-05
1:151848303 C T 0.056830 2.0409e-05
1:151862333 A G 0.098281 1.6158e-05
1:151867528 T C 0.023103 -1.2670e-05
1:151867657 C G 0.020380 -8.8234e-05
1:151880870 T C 1.842597 -8.9890e-06
1:151883303 G A 0.284201 1.7939e-05
1:151895093 T C 0.462646 -7.1541e-06
1:151899559 C T 1.294221 1.9907e-05
1:151902494 C G 0.121540 1.2785e-05
1:151917859 C A 0.045298 -2.3091e-05
1:151937938 T C 0.595492 -4.4036e-05
1:151940401 G A 1.829838 9.3903e-06
1:151961575 C T 0.816290 1.2829e-05
1:151968062 A G 0.067989 5.4659e-05
1:151972609 C G 0.051789 -1.1368e-05
1:151985662 T C 1.854295 4.3641e-05
1:151985696 T C 0.179065 -3.1011e-05
1:151995438 A G 0.055249 2.2062e-05
1:152000117 A G 0.084503 -2.0226e-06
1:152014485 G T 0.080605 1.4781e-06
1:152014582 G T 0.080108 -6.6715e-06
1:152034430 T G 1.303293 -5.8417e-06
1:152037515 C T 0.876671 -5.7275e-05
1:152048854 A C 0.042626 1.5901e-04
1:152056368 C T 0.061987 -1.3155e-06
1:152062767 A G 0.378896 9.1613e-05
1:152070131 A G 0.166987 4.0616e-05
1:152079314 A C 0.133099 1.1525e-06
1:152081921 C G 0.847901 -5.7044e-05
1:152084984 G C 0.085016 -6.4137e-06
1:152088844 G A 0.372087 9.2941e-05
1:152106853 C A 0.763411 -5.6962e-05
1:152124082 A C 0.034661 -3.5776e-05
1:152127455 C T 0.218072 -9.7426e-06
1:152128121 A G 0.306019 -2.0470e-05
1:152129087 C T 0.324806 -3.4838e-05
1:152138208 A G 0.026252 -6.2716e-05
1:152152088 C T 0.052903 3.6027e-05
1:152154891 G A 0.044775 2.3068e-05
1:152157887 G A 1.646554 4.4286e-06
1:152158270 G A 0.062228 -1.3707e-05
1:152158481 T C 0.035703 -9.2391e-05
1:152159773 T C 0.840134 -6.6668e-06
1:152161735 T C 1.389302 1.9962e-06
1:152162106 G A 0.472435 -4.2788e-05
1:152175155 A G 0.310924 -5.3506e-06
1:152175709 T C 0.125893 -8.5292e-06
1:152176769 G A 0.118944 1.0916e-05
1:152176871 C T 1.689946 -9.6169e-06
1:152179152 T C 0.096363 2.0692e-05
1:152184907 T C 0.054613 6.6255e-05
1:152192549 G T 0.148681 -7.6024e-06
1:152192555 C T 0.261864 6.4985e-06
1:152192631 T C 1.687097 -6.9125e-06
1:152193286 T G 1.216109 1.8423e-05
1:152193605 T C 0.046200 1.4447e-05
1:152193851 T C 1.690300 -1.0112e-05
1:152197753 A C 0.317383 -6.1188e-07
1:152203079 A C 0.037495 -2.4265e-06
1:152217861 A G 0.041760 2.4391e-05
1:152219679 A G 0.629562 1.7994e-05
1:152247121 G A 0.127100 -1.5537e-07
1:152251714 G A 1.690855 -1.1615e-05
1:152256434 G C 0.032889 -2.6924e-05
1:152280782 G A 0.312929 9.4067e-06
1:152281745 T G 0.046960 1.3897e-05
1:152282684 A G 0.092718 -5.9591e-05
1:152286032 T C 0.262426 -3.7159e-06
1:152286367 A C 0.309999 7.0260e-06
1:152293202 G A 0.311952 5.9136e-06
1:152296911 A G 0.050705 3.5528e-05
1:152301221 G A 1.833026 -3.6574e-05
1:152306335 A G 0.037829 -5.4430e-07
1:152308971 T C 0.119207 4.1631e-06
1:152310086 C T 1.704663 -5.6070e-06
1:152329369 G C 0.383109 -2.0954e-05
1:152329435 T C 0.289294 9.6397e-07
1:152329852 T C 0.040260 3.0818e-05
1:152331240 A G 0.291475 3.5082e-06
1:152331594 C T 0.185657 -4.1853e-05
1:152333961 T C 0.039676 3.1138e-05
1:152339346 C T 0.024379 -2.2153e-05
1:152366228 C G 0.099985 2.6649e-05
1:152382120 T C 0.279118 -1.3359e-05
1:152384759 G A 0.282426 -1.0647e-05
1:152391282 A C 1.333413 -1.3132e-05
1:152399100 T C 0.123293 4.4592e-06
1:152412328 T C 0.144066 -4.4065e-05
1:152414864 T G 1.618313 -2.8972e-05
1:152416616 T C 0.298096 -9.9110e-06
1:152418748 G A 0.104682 1.4056e-05
1:152420108 G A 1.319856 -1.3161e-05
1:152429776 A G 0.039355 4.4176e-05
1:152434009 G T 1.137305 -2.3753e-05
1:152436418 G A 0.029738 -2.4180e-06
1:152440910 T C 1.434749 -2.1275e-05
1:152442839 G A 0.090673 8.5946e-06
1:152448098 G A 1.910012 -5.2986e-06
1:152452363 G T 0.108892 -1.3742e-05
1:152453338 C T 0.177007 -2.6555e-05
1:152453669 T G 1.565050 -2.0899e-05
1:152453803 A C 0.050793 1.9588e-05
1:152458003 A G 0.048024 -1.5677e-06
1:152465360 A G 0.029634 -1.0277e-05
1:152465435 A T 0.050209 2.4214e-05
1:152480654 A G 1.391194 4.7655e-05
1:152481047 A G 0.106973 -9.0230e-06
1:152482751 T C 0.139577 -2.5744e-05
1:152486019 G T 0.545647 -3.0030e-05
1:152487979 T C 1.246427 4.7130e-05
1:152488063 T C 1.247904 4.1744e-05
1:152488146 A G 0.028468 1.5060e-05
1:152491172 T C 0.161827 7.6334e-05
1:152493154 A G 1.394258 4.8398e-05
1:152507671 T C 0.045291 -5.1816e-05
1:152508562 T C 0.120414 -4.7456e-05
1:152510399 A G 0.115328 -8.7022e-06
1:152511652 T C 0.033253 -2.6036e-05
1:152512099 G A 0.029108 1.7768e-05
1:152514764 A G 0.046398 -1.5544e-05
1:152529438 T C 0.049459 3.7306e-06
1:152530679 T C 0.424580 5.0144e-05
1:152531054 T C 1.242802 5.9510e-05
1:152534754 G T 1.432623 3.2372e-05
1:152535675 T G 0.100852 4.7115e-05
1:152536784 A G 1.375365 2.9282e-05
1:152537954 A G 0.735335 -1.3752e-04
1:152541062 C T 0.091533 -9.4346e-06
1:152546889 A C 0.054178 6.5707e-05
1:152550018 G T 1.320518 -6.3362e-05
1:152551276 G A 1.320408 -6.3177e-05
1:152552285 A C 0.784450 3.2867e-06
1:152591413 T G 0.048384 -1.5880e-05
1:152592691 T C 0.136912 3.0032e-05
1:152624426 T C 0.160658 3.3210e-05
1:152625542 A C 0.108103 -2.5034e-05
1:152627991 T C 0.172765 -2.3137e-04
1:152636093 T C 0.143021 1.5423e-05
1:152637733 T C 0.023327 1.6292e-04
1:152640789 A C 0.094533 -7.2522e-05
1:152659805 A G 0.627858 -6.3782e-06
1:152663897 A G 0.102452 -1.9240e-05
1:152668498 C T 0.791934 1.3948e-05
1:152671385 A G 0.032373 -6.0958e-05
1:152681603 G A 0.045593 6.1973e-07
1:152695206 G A 0.735705 -4.1570e-06
1:152697881 G A 0.914487 -3.9608e-06
1:152698783 A G 0.179954 -1.5585e-05
1:152732106 T A 0.459005 -4.0191e-05
1:152732174 C T 0.213801 -7.2033e-07
1:152732567 A G 0.217582 3.5383e-06
1:152733301 A T 1.033305 -3.2095e-07
1:152737144 G A 0.099979 6.7033e-05
1:152739242 C G 0.035444 1.1422e-04
1:152739758 T C 0.056424 -1.9456e-05
1:152757741 T C 0.292153 2.6923e-05
1:152758656 A C 0.299719 2.7380e-05
1:152758815 C T 0.066937 -1.7775e-05
1:152775726 A G 0.056953 -9.6388e-06
1:152777465 G A 0.709989 -2.3371e-05
1:152780522 C T 0.112443 -6.0227e-05
1:152795971 C T 0.082004 5.0791e-05
1:152796449 C T 1.102137 2.2840e-05
1:152801416 A C 0.559577 -1.2471e-05
1:152809293 T G 0.038829 -3.6521e-05
1:152812903 G C 0.036485 -1.6129e-05
1:152813598 G T 0.112793 -8.5363e-05
1:152829193 T G 0.042198 -3.0833e-05
1:152832831 G A 0.031782 -3.1016e-05
1:152838914 T G 0.082708 3.4652e-05
1:152839007 G C 0.046635 8.4145e-05
1:152845026 T G 0.188987 -3.1598e-06
1:152849569 C T 0.107454 3.9633e-05
1:152851415 T G 0.244227 3.4771e-05
1:152869436 T C 0.134867 -6.0693e-05
1:152869763 C T 0.979312 5.0397e-06
1:152871621 T C 0.020757 2.5186e-06
1:152880723 G A 0.108531 1.9267e-04
1:152882162 A G 0.059735 -8.1965e-06
1:152884247 G A 0.169509 6.6020e-06
1:152918785 G T 1.012220 3.4435e-06
1:152920663 G A 0.150259 1.3212e-04
1:152925586 A G 0.046583 -2.6765e-05
1:152926691 G A 0.232445 5.4203e-05
1:152930426 T C 1.169668 3.7642e-05
1:152932031 G A 1.689024 -4.5568e-05
1:152933453 C A 0.054198 -2.5475e-05
1:152933549 T C 0.054970 -3.5690e-06
1:152935818 A G 0.100836 3.9021e-05
1:152944594 T C 1.145260 4.8647e-05
1:152952063 A G 0.074497 3.0356e-05
1:152955561 A C 0.046271 -1.5087e-05
1:152957573 C T 1.109940 3.4348e-05
1:152957832 A C 1.107603 3.5525e-05
1:152962930 C T 0.297970 8.4360e-06
1:152964479 G A 0.103854 1.3217e-04
1:152964690 T C 0.026563 -6.2060e-05
1:152975829 G A 1.105188 1.7333e-05
1:152975941 G C 1.105552 2.3886e-05
1:153012991 T C 0.144118 -1.7933e-05
1:153013401 G T 0.075645 1.9924e-05
1:153015396 C T 1.037183 2.9156e-06
1:153032131 A T 0.926562 -4.0351e-05
1:153036545 T C 0.113286 1.1608e-06
1:153062837 C A 1.107918 -3.7382e-05
1:153067025 T C 0.055090 -4.5122e-05
1:153077102 A G 0.857511 -2.9867e-06
1:153086952 A C 1.968669 -1.7925e-07
1:153088775 C T 0.069277 -2.3439e-05
1:153094132 G C 0.123254 -3.4068e-05
1:153097789 G A 0.080495 -4.6338e-05
1:153099345 A G 0.220893 8.6307e-05
1:153101488 T C 1.145965 6.4759e-05
1:153104730 T G 0.024233 2.3285e-04
1:153113275 T C 0.065181 -5.7488e-05
1:153113893 A G 0.089816 3.1865e-05
1:153114692 A G 0.061400 2.0049e-05
1:153119519 A G 0.996245 1.6136e-05
1:153135780 G A 1.155926 3.4742e-05
1:153136370 G A 0.052903 4.9703e-05
1:153136788 A G 0.041757 7.6597e-06
1:153138457 A G 0.033519 1.0265e-04
1:153142665 C T 0.026112 -3.4456e-05
1:153146946 T C 0.420636 -1.6795e-05
1:153163377 G A 0.565939 2.5177e-05
1:153166562 A G 0.141200 3.8709e-05
1:153167307 C T 0.059952 3.7354e-05
1:153170296 T G 0.639011 3.0466e-05
1:153170938 C T 1.026596 2.6808e-05
1:153171183 C T 0.203184 2.2070e-06
1:153174361 C G 1.254198 3.2045e-05
1:153174958 T C 0.354060 -2.6468e-06
1:153176366 A G 1.245833 -2.3717e-07
1:153176838 T C 0.031205 -1.3809e-05
1:153180097 A C 0.660598 -7.7199e-06
1:153182116 A C 1.235681 2.3334e-06
1:153192160 A C 0.112761 2.1293e-04
1:153194418 T G 0.050118 -4.1209e-05
1:153196656 A C 0.046482 3.6838e-05
1:153205431 T C 0.308223 -5.4041e-06
1:153212060 C T 0.602525 1.1379e-05
1:153226579 A G 0.634447 1.8546e-05
1:153226629 A G 0.025161 1.0829e-04
1:153231361 G C 0.447842 2.3577e-06
1:153233178 C A 0.038686 1.1665e-05
1:153233578 T C 0.288466 -1.0392e-05
1:153234295 A G 0.425557 9.2309e-05
1:153235048 G A 0.715062 5.0348e-05
1:153235837 C T 0.756212 7.9439e-05
1:153252204 T C 0.127902 4.7967e-05
1:153255979 T C 0.118434 4.5553e-05
1:153264270 A G 0.060624 6.3103e-05
1:153265813 T C 0.121888 7.4374e-06
1:153266838 A G 0.853435 2.5429e-04
1:153271621 A G 0.055356 4.3613e-05
1:153277423 T C 0.734017 -5.8614e-05
1:153281727 A G 0.057369 3.2229e-05
1:153284277 C T 0.136068 5.4239e-05
1:153294653 C T 1.044700 4.0457e-05
1:153300151 A G 0.037716 -1.5378e-05
1:153303252 A G 0.055837 -3.8660e-05
1:153314153 A C 1.710787 -1.5992e-05
1:153317515 C T 0.030617 1.5957e-05
1:153317723 C T 0.114439 2.6916e-05
1:153320372 G T 1.710752 -2.4126e-05
1:153320401 A G 0.112728 7.0658e-05
1:153322574 T C 0.471062 -4.8389e-05
1:153328312 C T 0.171726 2.2073e-06
1:153328448 A G 0.068907 3.8029e-05
1:153329020 A G 0.264441 1.3868e-05
1:153336018 G C 0.560087 1.8561e-05
1:153337121 G A 0.051166 -9.5691e-06
1:153337510 C T 0.044246 -1.3213e-05
1:153337943 A G 0.530856 1.7948e-05
1:153338751 A G 0.644395 -3.4388e-05
1:153349194 A G 0.077869 7.4746e-06
1:153350282 T C 0.029682 8.0619e-05
1:153350621 G A 0.048651 1.0979e-05
1:153362507 G A 0.233694 -7.7555e-06
1:153362788 C T 0.542005 -1.9389e-05
1:153369009 C A 1.863847 -8.2540e-05
1:153371728 T C 0.027242 -5.8881e-05
1:153372687 C T 0.029260 2.5760e-05
1:153374608 C T 0.235810 -2.4110e-05
1:153390542 C G 0.151908 -5.3997e-05
1:153390626 A G 0.068242 3.4090e-05
1:153393318 C T 0.171369 -6.4129e-05
1:153401588 G A 1.484016 -2.6174e-05
1:153404808 C T 0.126984 -2.5360e-04
1:153410777 G A 0.031000 -4.5651e-06
1:153410798 G A 0.024304 -2.1667e-05
1:153411752 T C 0.190620 -1.3622e-04
1:153411822 C T 0.032724 2.8818e-07
1:153412872 C T 1.694182 -2.7460e-04
1:153418007 T C 0.025366 1.0884e-05
1:153419760 T C 0.070426 4.2734e-05
1:153421859 G A 0.033925 1.6182e-07
1:153431406 G C 1.890787 -4.0760e-05
1:153440437 A G 1.738964 -8.7304e-05
1:153450234 C T 1.558217 -1.4319e-05
1:153452930 T C 0.023356 3.5986e-05
1:153458960 C T 0.102614 -6.1615e-05
1:153459115 T C 0.045314 -1.8989e-05
1:153463266 G A 0.266084 1.2961e-05
1:153466944 C T 0.072384 4.3954e-06
1:153479998 A G 1.722741 1.0011e-05
1:153480248 T C 0.057434 1.4909e-05
1:153483548 A G 0.037790 1.3570e-05
1:153498377 C A 0.084789 9.5886e-06
1:153498976 C T 0.055395 -2.0195e-05
1:153499485 C T 1.797345 8.3909e-07
1:153500208 A C 1.924085 -1.1352e-04
1:153500368 T C 0.103754 -2.3431e-05
1:153504863 G A 0.036606 -1.8848e-05
1:153509890 C T 0.131937 -3.0061e-05
1:153512691 A G 0.032730 -9.0637e-05
1:153514241 C A 0.101167 -9.6042e-05
1:153515120 C T 0.101524 -9.9363e-05
1:153519175 A G 0.068057 1.0307e-05
1:153520954 T C 0.097084 -3.6295e-05
1:153521276 G A 0.181249 -4.7291e-05
1:153521932 A G 0.254743 6.2815e-05
1:153521952 A G 0.041481 8.8511e-06
1:153531697 C G 0.059121 -2.0775e-05
1:153532117 A G 0.274006 -3.0019e-05
1:153538449 T C 1.629306 -1.5457e-04
1:153540573 C T 0.105179 -1.9782e-05
1:153549673 C T 0.077113 -4.2669e-06
1:153551467 C A 0.043107 -2.6651e-05
1:153551491 T C 0.061338 4.2685e-05
1:153557969 T C 0.052490 -4.0114e-06
1:153566574 A G 0.056483 -1.7587e-05
1:153567363 G A 0.040630 1.5038e-05
1:153568986 C T 0.194378 -2.4297e-05
1:153569007 G A 0.069514 -3.1759e-05
1:153572197 T C 0.072302 1.5673e-06
1:153577869 T C 0.132209 1.3850e-04
1:153580357 A G 0.097123 -7.4132e-05
1:153582067 G A 0.070293 -1.7397e-05
1:153583372 C T 0.101167 3.1139e-05
1:153583500 A G 0.040608 4.0980e-05
1:153586191 A G 0.090712 -1.8273e-05
1:153587308 T C 1.051461 7.4659e-06
1:153591876 A G 0.081465 -8.5113e-05
1:153598116 A G 0.055558 6.0679e-05
1:153600124 C T 1.031455 1.5472e-05
1:153602553 T C 0.172622 -1.7089e-05
1:153613477 A G 0.041523 -2.3838e-05
1:153615820 A G 0.032337 -1.1200e-04
1:153615958 C T 0.041458 4.4053e-05
1:153620086 G A 1.764057 -2.9001e-05
1:153631071 A G 0.814534 2.9676e-05
1:153634058 T G 1.064561 3.6008e-06
1:153640665 A G 0.921060 3.0632e-05
1:153641058 C T 0.029867 8.0990e-06
1:153643966 A C 0.041026 4.0791e-05
1:153653250 A G 0.033665 -1.0806e-04
1:153656495 A G 0.021665 -6.2919e-05
1:153658480 A G 0.600396 1.4071e-05
1:153659860 G C 0.071984 -9.2343e-05
1:153662340 A G 0.137717 -8.4796e-05
1:153662423 A G 0.035031 5.3052e-04
1:153673220 C T 0.128850 2.3976e-05
1:153674622 C A 0.947662 -3.5173e-06
1:153676713 A C 1.059923 -1.8151e-06
1:153706699 G T 1.042867 4.9921e-05
1:153717125 A G 0.036550 5.4557e-05
1:153718746 A G 0.853785 -1.4075e-06
1:153719645 C T 0.109973 -7.7719e-05
1:153725304 A G 0.033422 -6.7026e-05
1:153727562 A G 0.153459 4.9366e-06
1:153729662 G T 0.026764 -1.7969e-05
1:153733254 T C 0.054756 -2.2550e-05
1:153736280 A G 0.050673 -6.8411e-05
1:153743234 C T 0.889239 5.9041e-05
1:153743317 A G 0.846904 -1.6578e-04
1:153745128 C G 0.118541 2.9412e-05
1:153747616 T C 0.118207 3.7085e-05
1:153750738 C G 0.048910 -9.8896e-05
1:153752065 G A 0.337548 4.9718e-05
1:153753079 C T 0.361590 3.4319e-05
1:153770361 A G 0.099638 -1.2107e-05
1:153774276 C T 1.628579 7.4197e-07
1:153784029 C G 0.500553 2.7929e-05
1:153789150 A C 0.099943 -1.9204e-04
1:153790501 T C 0.604009 -4.3280e-05
1:153794951 A G 0.080209 -3.4213e-05
1:153816780 G A 0.070329 4.2207e-05
1:153823728 A C 0.031643 -2.4078e-04
1:153824852 C T 0.035775 2.5223e-05
1:153832768 A T 0.148097 -1.6659e-05
1:153848996 A G 1.022253 4.8447e-05
1:153888820 T C 0.276220 -5.3207e-06
1:153889042 T C 0.199169 3.6881e-05
1:153901794 C T 0.025145 3.8288e-05
1:153913770 G A 0.959016 -6.2034e-05
1:153914261 G C 0.168636 -5.9983e-06
1:153926078 C T 0.600802 -4.9565e-05
1:153931679 A C 0.091865 -1.9037e-05
1:153932270 T C 0.246067 -2.1857e-05
1:153934303 C T 0.876204 -5.1952e-05
1:153939130 T C 0.951895 -5.4012e-05
1:153941514 T C 0.577971 -7.2687e-05
1:153946189 C G 0.037693 -6.0286e-05
1:153954646 T C 0.087129 1.7338e-05
1:153963749 T G 0.027625 -6.1040e-06
1:153963808 T C 0.074522 6.8032e-05
1:153963983 G A 0.051627 -5.7078e-05
1:153973171 T C 0.274149 -2.0646e-06
1:153978832 T C 0.091907 -2.1777e-05
1:153994647 T C 0.567007 -5.5772e-05
1:154026642 G A 0.311563 6.5840e-06
1:154031217 G A 0.112874 -1.0114e-04
1:154036161 A G 0.049430 -2.1079e-05
1:154049141 G A 0.037862 -5.1898e-05
1:154060535 G T 0.068752 5.3303e-05
1:154072287 T G 1.081261 2.2079e-04
1:154072601 A G 0.063857 -9.9853e-05
1:154090501 A C 0.218553 2.5328e-05
1:154102171 C T 0.246090 -6.7954e-06
1:154127549 G C 0.079209 -3.4816e-05
1:154134557 C A 0.650436 -2.7457e-05
1:154135267 T C 0.053428 -1.0711e-04
1:154141908 G A 1.010383 -6.1118e-05
1:154150448 A C 0.243636 2.9619e-06
1:154154587 C T 0.099619 1.9835e-05
1:154158881 G T 1.942333 3.4555e-06
1:154164063 G A 0.064295 -3.0448e-05
1:154164139 C A 0.177523 -2.1313e-06
1:154167180 C A 0.041984 1.3444e-04
1:154171550 G A 0.109463 5.5323e-06
1:154178079 A G 0.198776 -2.6214e-05
1:154182928 G C 0.048556 -1.2740e-05
1:154191267 A G 0.068388 5.5813e-05
1:154191691 G A 1.109103 -4.4799e-04
1:154211516 T C 0.854882 -3.2091e-04
1:154231268 C A 0.045619 3.3261e-05
1:154237638 T G 0.731433 -8.2316e-05
1:154238383 G A 1.100644 3.2425e-04
1:154239256 C G 0.102657 -6.9037e-05
1:154245142 G T 0.594755 3.6887e-05
1:154245917 C T 0.270962 2.8834e-04
1:154265961 T C 0.057998 -9.5786e-05
1:154267953 G A 0.236735 2.9046e-06
1:154268452 G A 1.234006 6.5957e-05
1:154270877 T C 0.748610 7.0548e-05
1:154277834 C T 0.068414 4.3692e-06
1:154278799 G A 0.296172 -5.0729e-05
1:154282146 T C 0.496493 1.0355e-05
1:154285078 G T 1.039225 -4.6598e-06
1:154290747 A G 0.046859 2.1303e-04
1:154295592 T C 0.618543 -1.6471e-05
1:154303228 A G 0.082027 9.5485e-06
1:154308641 C A 1.473360 -8.1158e-06
1:154310495 C A 0.249757 4.4692e-05
1:154311911 A G 1.777432 3.0602e-05
1:154316434 T C 0.525981 5.6892e-06
1:154316996 A G 0.096318 -1.7911e-05
1:154319756 T G 0.911475 4.6933e-06
1:154321623 A G 0.096964 -2.7981e-05
1:154335417 G A 0.603811 3.2978e-05
1:154346967 A C 0.307327 3.4215e-05
1:154351717 A C 0.305575 -2.6623e-06
1:154355251 T G 0.870170 4.6143e-06
1:154355304 A G 0.026083 -4.4184e-05
1:154361126 A G 0.100758 1.1858e-05
1:154364140 A G 0.207407 -3.1719e-05
1:154374201 C T 0.024651 -5.5257e-05
1:154374850 T C 0.038241 5.9369e-05
1:154382049 G T 0.409030 7.7365e-06
1:154390932 T C 0.154994 -2.8143e-06
1:154391882 A G 0.246207 -3.1738e-05
1:154404336 T C 1.156302 7.1191e-06
1:154411473 T C 0.035583 -3.3276e-05
1:154415675 T G 0.054843 1.2956e-04
1:154416069 A G 0.055317 2.2101e-05
1:154416572 C A 0.025012 -5.8789e-06
1:154418879 T C 0.838407 -7.5125e-06
1:154422067 C T 1.155582 -4.4589e-06
1:154423485 T G 0.334708 3.9498e-07
1:154426970 C A 0.821704 -5.8581e-06
1:154436384 C G 1.551878 8.1888e-05
1:154437896 C T 1.633146 3.2046e-05
1:154438143 T C 0.034373 -1.6910e-05
1:154443014 T C 0.026375 -1.5458e-05
1:154461480 T C 0.076736 2.0431e-05
1:154462360 T C 0.321599 -2.4425e-05
1:154476522 T C 0.052409 1.5490e-04
1:154499947 T C 1.677220 7.6473e-07
1:154505106 T C 0.333783 7.0797e-05
1:154510155 C A 0.046430 -1.3653e-05
1:154514267 T C 0.099950 -1.1328e-04
1:154516477 A G 0.631766 2.3790e-05
1:154538554 G C 0.158656 9.4258e-06
1:154539156 T G 0.034048 -1.6223e-05
1:154541839 T A 0.044649 -1.5104e-04
1:154544490 C G 0.031857 2.9554e-05
1:154547167 C T 0.026537 -3.5748e-05
1:154547292 C A 0.197011 -6.0012e-06
1:154548880 A G 0.486814 -1.2463e-05
1:154548946 T C 0.148227 -2.8637e-05
1:154553430 A C 0.054753 7.9244e-06
1:154553722 C T 0.390337 -5.2080e-05
1:154566932 C T 0.059138 -1.2721e-04
1:154573967 C T 1.392376 1.8479e-05
1:154589232 T C 0.958727 8.3720e-06
1:154591882 T G 0.407225 2.1325e-05
1:154616035 T C 0.028787 1.1919e-05
1:154625632 A G 0.978231 6.5499e-05
1:154631123 C T 1.036382 4.8775e-05
1:154635885 T G 0.549632 4.4392e-05
1:154642224 C T 0.160431 -6.3580e-05
1:154653632 G A 1.784716 2.6336e-05
1:154653951 T C 0.451630 -4.2405e-05
1:154661369 G C 0.426297 3.1859e-05
1:154666691 A G 0.069923 4.9097e-06
1:154671128 A G 0.152894 -2.4550e-05
1:154677716 T C 0.445726 -3.0568e-06
1:154677979 A C 0.064844 -3.9433e-06
1:154682250 G A 0.738717 -6.4494e-06
1:154684106 T G 1.902001 3.9613e-05
1:154688488 C T 0.117091 3.5415e-05
1:154692088 C T 0.819608 -7.1649e-05
1:154692883 A C 0.837264 1.7240e-05
1:154693406 C T 0.153527 -1.3140e-04
1:154693504 A G 0.058553 -4.7030e-05
1:154694347 A G 0.047758 3.0933e-06
1:154695678 A T 0.210461 6.4803e-05
1:154699134 G C 1.705088 -1.1594e-04
1:154699197 T C 0.038524 -8.2209e-05
1:154699702 T C 0.043347 -9.4196e-05
1:154700096 C T 0.025197 6.7013e-05
1:154700251 G C 0.084295 2.4061e-04
1:154700649 T C 1.403577 1.7518e-05
1:154704595 G A 0.975524 -1.2610e-05
1:154708893 T C 0.118993 -8.1136e-06
1:154710904 T C 0.583609 -1.0657e-05
1:154711226 A C 0.873101 7.5105e-05
1:154712137 C T 0.308291 -1.9518e-05
1:154715314 C T 1.092494 -7.2735e-05
1:154717151 G A 0.562018 2.3688e-05
1:154717781 T C 0.092329 6.4627e-05
1:154720134 T C 0.096107 -6.4647e-06
1:154725859 G A 1.710466 -6.3268e-05
1:154726567 T C 0.230692 3.3511e-05
1:154727461 C T 0.022444 7.7822e-06
1:154729627 G C 0.581808 1.2183e-04
1:154732776 C A 0.181016 8.0075e-06
1:154733000 G A 1.318103 5.0032e-05
1:154734555 C T 0.492153 7.2891e-06
1:154739104 C T 0.760360 4.2915e-06
1:154739875 A G 0.084659 -3.3442e-06
1:154744852 G A 1.445742 2.8545e-05
1:154750816 A C 0.900784 4.0384e-06
1:154752457 T C 0.027618 -6.8135e-06
1:154752998 A G 0.136013 -5.3270e-05
1:154756163 G T 0.115795 -1.0382e-04
1:154757273 T C 0.573677 -2.5160e-06
1:154759258 T C 0.542131 6.8418e-05
1:154759546 C T 0.228021 -2.4880e-04
1:154764199 G A 0.071718 -3.9372e-05
1:154764715 T C 0.439102 1.6760e-05
1:154765841 A C 0.042377 5.8084e-05
1:154766495 C T 0.161619 -1.7851e-05
1:154768689 T G 0.956961 -3.5434e-05
1:154769174 T C 0.369629 6.0504e-05
1:154769750 C T 0.066781 3.7612e-05
1:154769949 T C 0.066366 -1.8554e-05
1:154771063 A C 1.726162 8.9434e-06
1:154772089 A G 0.952703 1.0176e-04
1:154775347 G T 0.319427 -5.0546e-05
1:154776530 T C 0.182518 8.5890e-06
1:154779819 A G 0.162404 -1.5171e-04
1:154783579 T C 0.178432 -3.6623e-05
1:154784707 A G 0.083890 -1.4852e-05
1:154787029 A G 0.170662 -5.4492e-05
1:154787735 C T 0.646538 -1.7418e-03
1:154793296 C T 0.464295 -1.7860e-05
1:154793763 G A 0.523095 -3.2702e-05
1:154793798 A G 0.303549 -1.9671e-05
1:154795237 T C 0.544436 -1.0192e-05
1:154795389 A G 1.560006 -1.9199e-05
1:154796712 C T 0.253513 -1.8029e-05
1:154796811 G T 0.034622 -3.8867e-05
1:154801247 C T 0.581048 -1.9996e-05
1:154801670 A G 0.052351 1.6619e-05
1:154803854 T G 0.077872 -3.1663e-05
1:154804988 G A 0.063146 1.6013e-06
1:154807018 G A 1.332274 -2.7501e-06
1:154810683 C T 0.723884 9.7900e-05
1:154811573 T C 1.805320 6.4256e-05
1:154814353 T C 0.632441 3.1708e-05
1:154814462 A G 0.071692 -9.0546e-05
1:154815051 C T 0.702679 2.4036e-05
1:154816174 A G 0.248453 -4.9460e-05
1:154824330 A C 0.457197 6.6583e-05
1:154828409 A G 0.965611 -7.7760e-05
1:154828918 A G 0.033636 -3.1942e-05
1:154829845 A G 0.043951 1.5286e-05
1:154832322 C A 1.941404 -1.8335e-06
1:154835394 G T 0.056281 -6.6885e-05
1:154836444 A C 0.087739 -4.8877e-05
1:154840287 A G 0.837537 -4.9146e-05
1:154843347 T C 0.779902 -2.5225e-05
1:154848581 C T 0.046216 3.1409e-05
1:154849661 T C 0.234119 -2.8213e-05
1:154852735 T C 0.050407 -3.6664e-05
1:154853910 G A 0.024798 5.8153e-05
1:154856891 T C 0.033415 -7.0619e-05
1:154868744 C T 0.065704 -5.0096e-05
1:154903047 A G 0.131593 -8.7746e-06
1:154911798 G A 0.727928 -1.6085e-05
1:154917701 G A 1.895795 -3.7953e-05
1:154918352 A G 0.219101 1.4772e-05
1:154919080 T C 0.847849 -2.3773e-05
1:154924015 T C 0.039988 -1.1016e-05
1:154928873 T C 0.050858 -2.0026e-04
1:154929408 T G 0.038043 1.5662e-05
1:154930023 A G 0.051630 1.0676e-04
1:154930303 C T 0.084146 3.6231e-05
1:154938954 T C 0.074032 -1.5287e-05
1:154941593 G C 0.831331 -2.2486e-05
1:154965113 T G 0.057982 -4.9567e-06
1:154976137 T G 0.351622 8.8277e-06
1:154979561 C T 0.150191 8.9123e-07
1:154983930 T C 0.080199 -9.1178e-05
1:154991389 C T 0.531232 -3.0477e-05
1:154995909 T C 0.022866 -3.3855e-05
1:155000370 T C 0.669602 1.9000e-06
1:155006091 G A 0.679823 -9.3073e-06
1:155006450 A C 0.412087 -3.6031e-05
1:155012139 A G 0.113906 -8.2583e-05
1:155019710 C A 0.680326 -1.9640e-05
1:155025361 C T 0.344683 2.5132e-05
1:155026942 C A 1.725283 1.1410e-04
1:155030557 C A 1.072176 3.5189e-05
1:155031031 T C 0.077723 -1.1289e-05
1:155031376 T C 0.388666 2.0296e-05
1:155033308 A G 0.328434 -2.9910e-05
1:155033918 T C 0.442052 -2.9500e-05
1:155035611 T C 0.956896 4.8521e-05
1:155049402 C T 1.172716 -4.2005e-06
1:155058663 A G 0.277661 8.7984e-07
1:155060318 A G 0.140687 -1.5973e-05
1:155061335 A G 0.115214 5.5558e-05
1:155065159 A G 1.063192 -2.8690e-05
1:155076043 T C 1.017751 -1.9811e-05
1:155081089 A G 0.145517 -1.7208e-05
1:155089338 G A 0.023158 3.5875e-05
1:155091500 G A 0.031571 4.9701e-05
1:155092807 G A 0.141820 -7.4920e-06
1:155097562 G C 0.230461 5.2285e-06
1:155104213 A G 0.031211 -6.1910e-05
1:155106227 T A 1.039358 8.2814e-06
1:155106697 A G 0.823236 -1.1822e-05
1:155108167 A G 0.031399 -2.0526e-05
1:155131930 C T 0.058213 -1.1097e-04
1:155132836 G A 0.811110 -2.9594e-06
1:155138842 A G 0.235106 -2.4995e-05
1:155140648 T C 0.975404 -1.6465e-06
1:155142938 A G 0.034142 -8.1995e-05
1:155148520 A G 0.067323 2.9540e-06
1:155151493 T C 0.858303 1.9007e-05
1:155152545 T G 0.040030 2.9212e-05
1:155160556 G A 0.027517 8.9048e-05
1:155162067 T C 1.077509 1.4730e-05
1:155166193 A G 0.079381 1.0604e-05
1:155171811 A G 0.048105 6.0018e-05
1:155172725 C T 0.212908 -4.8077e-06
1:155175089 T C 0.046018 4.4830e-05
1:155178782 T A 1.208062 -2.4080e-06
1:155183047 C T 0.042983 3.1382e-05
1:155194980 C T 1.016424 1.7250e-05
1:155197827 T C 0.070800 -3.4763e-06
1:155206167 T C 0.028160 1.4873e-05
1:155206341 G T 0.594498 5.4118e-05
1:155216421 A C 0.054714 1.4371e-05
1:155218301 C G 0.041919 2.2505e-05
1:155221837 A C 0.495422 5.2500e-05
1:155230131 T C 0.509810 6.0793e-05
1:155230432 A G 0.022130 6.3767e-05
1:155231927 T C 0.030185 2.1395e-05
1:155239624 A G 0.522660 6.5756e-05
1:155247587 G A 0.048693 -1.3917e-04
1:155253495 A G 0.023149 3.5154e-05
1:155257818 T C 0.054610 1.0986e-05
1:155262613 G C 0.523507 9.2992e-05
1:155265446 A C 0.043441 -7.5370e-05
1:155273869 A G 1.384885 -6.4649e-05
1:155275095 A G 0.037803 -8.9987e-06
1:155282829 G A 0.524397 7.9416e-05
1:155286258 T C 0.503721 1.4494e-04
1:155290231 C T 0.057421 1.9186e-05
1:155300097 A G 0.046904 -4.7092e-06
1:155306440 C T 0.059819 4.2641e-05
1:155310443 T C 0.171291 7.8523e-05
1:155311658 T C 0.111544 4.6575e-05
1:155318308 C G 1.391662 -5.9754e-05
1:155359817 G A 0.057651 1.9602e-05
1:155360109 C T 0.076262 6.3009e-05
1:155364327 C T 0.536464 5.7898e-05
1:155389517 C T 0.076558 -4.4748e-06
1:155402541 G T 0.051955 -4.6013e-06
1:155410921 C T 0.049696 -2.3291e-06
1:155425858 T C 0.033525 3.0289e-05
1:155437711 A G 0.029478 5.7461e-06
1:155447143 C T 0.050033 -7.7376e-06
1:155469304 G A 0.040637 3.2813e-05
1:155477570 C T 1.360795 -2.0933e-05
1:155483786 G C 0.040728 -6.6875e-06
1:155484856 A G 0.116610 2.5961e-06
1:155485329 C T 0.030020 -1.5649e-05
1:155501548 C A 0.057502 3.0841e-05
1:155518618 C T 0.117636 9.5258e-05
1:155534434 G T 0.091387 -2.2029e-05
1:155536738 A G 0.022762 3.5388e-05
1:155549562 G A 0.070430 -4.4420e-05
1:155583937 G A 0.536409 4.1859e-05
1:155625241 A G 0.047924 -1.1149e-05
1:155625289 A G 0.061828 -6.5971e-05
1:155629116 A G 0.230429 4.4701e-05
1:155629483 G C 0.067392 1.1464e-05
1:155640115 T C 0.110881 6.6844e-05
1:155658085 C T 0.565326 3.8783e-05
1:155659849 T C 0.040361 3.2912e-05
1:155662830 C T 0.021701 -2.4949e-05
1:155682613 C G 1.873338 -1.3269e-06
1:155685477 G A 0.197767 1.1974e-04
1:155711651 C T 1.928834 3.9612e-05
1:155735012 C T 0.596787 5.1369e-05
1:155738848 T C 0.056048 -8.1200e-06
1:155739430 T C 0.051237 9.4533e-05
1:155743310 C A 1.315458 -4.1179e-05
1:155750736 C T 1.908421 7.8877e-06
1:155773337 C T 0.244934 -1.3272e-05
1:155783763 T C 1.906331 -9.7634e-06
1:155806458 G A 0.054616 -2.2379e-06
1:155819657 T C 0.067606 -4.2442e-05
1:155825393 T C 0.062851 -5.9894e-05
1:155835774 C A 0.118233 -3.2525e-05
1:155842568 C T 1.876769 -1.4106e-04
1:155850558 C T 1.346818 -7.7798e-05
1:155852604 T C 0.044295 -1.3553e-04
1:155860198 T C 0.049939 -1.5763e-05
1:155880573 G C 1.861273 -1.7040e-04
1:155904392 A G 1.858073 -1.6734e-04
1:155914988 T C 0.507912 1.4111e-07
1:155917592 A T 0.062734 1.7323e-05
1:155922195 T C 0.253578 -5.1383e-06
1:155927752 A G 0.408656 1.1553e-05
1:155937390 T C 0.054155 -7.3283e-05
1:155940948 G T 1.487369 -2.2971e-06
1:155947635 A G 0.057430 -9.2585e-07
1:155954084 G C 0.111534 5.7117e-05
1:155960366 C T 0.024538 1.0805e-05
1:155961103 A G 0.051685 1.4192e-05
1:155964698 G A 1.274795 -3.1540e-05
1:155971887 C T 0.074977 -5.0591e-06
1:155980320 G T 0.059222 2.1043e-05
1:155996261 C T 0.215888 1.1117e-04
1:155996352 T G 0.053977 4.3099e-05
1:156001168 T C 0.084620 4.9249e-05
1:156011444 C T 1.256742 -1.0060e-05
1:156014216 C T 0.042250 -1.2172e-04
1:156016868 G C 0.160869 3.1712e-05
1:156019075 T G 0.286337 7.0605e-05
1:156022802 T C 1.108600 1.1248e-04
1:156027550 T C 0.425765 -5.3808e-05
1:156028446 T C 0.033600 -1.0862e-05
1:156030037 T C 0.042701 7.4679e-05
1:156032887 A G 1.075263 2.3925e-04
1:156037357 T C 0.047021 -2.0659e-04
1:156041549 A G 0.055850 5.0041e-06
1:156048559 T G 0.045648 -1.2984e-05
1:156055185 C T 0.309129 -1.7607e-04
1:156066966 C T 0.352641 -1.1205e-04
1:156071806 A G 0.460575 -1.5383e-04
1:156078267 C T 0.039796 1.2227e-05
1:156078614 G A 0.072153 1.8335e-05
1:156081472 C T 0.671799 -1.9468e-05
1:156088076 A G 0.042555 2.8025e-06
1:156093406 T C 0.083546 3.3859e-06
1:156099669 G T 0.126828 1.6184e-05
1:156100739 C T 0.126948 1.4924e-05
1:156103596 C G 0.043980 2.1853e-05
1:156105028 C T 0.127415 1.4499e-05
1:156105417 G A 0.138126 7.4715e-05
1:156106185 C T 0.126292 1.0757e-05
1:156120488 G C 0.717766 3.9135e-05
1:156129748 C A 0.770882 4.5627e-05
1:156129968 G A 0.486434 -5.1291e-05
1:156131617 G A 1.258164 5.7489e-06
1:156137537 T C 0.046463 8.7126e-06
1:156146218 T C 1.193028 6.4373e-06
1:156146546 T C 0.042971 2.0916e-05
1:156148165 C T 0.844126 1.0579e-05
1:156161202 A G 0.132907 4.3821e-05
1:156171234 T C 0.032918 -2.3137e-04
1:156172499 C T 1.939687 8.3622e-06
1:156181530 G A 0.132557 -6.3727e-06
1:156181833 G T 0.063493 -1.0163e-04
1:156183138 T G 0.033869 -1.5810e-04
1:156190363 A G 0.057171 4.0071e-05
1:156191149 C T 0.673990 -2.3235e-05
1:156200445 C G 0.711842 -6.6054e-05
1:156202173 G A 0.758581 -1.2068e-04
1:156202300 T C 0.086392 3.0431e-05
1:156206121 A G 0.572116 -1.2117e-04
1:156206158 T C 0.038842 -7.4705e-05
1:156210557 T C 0.441997 2.2336e-04
1:156213921 T C 0.314546 3.3956e-05
1:156214733 A G 0.054321 -1.6057e-05
1:156220334 A G 0.021364 3.2528e-05
1:156223823 C T 0.472747 -7.2637e-05
1:156240835 C A 0.479346 1.1749e-04
1:156241348 T C 0.561327 -1.2868e-05
1:156242806 G A 0.594369 -8.1132e-06
1:156243821 T C 1.008179 1.3523e-04
1:156247665 T C 0.046340 1.9407e-05
1:156250075 T C 0.068722 2.1254e-05
1:156250166 A G 0.031789 3.4315e-05
1:156251425 T G 0.541917 -2.3194e-05
1:156255448 G A 0.024840 1.0111e-05
1:156264648 T C 0.221331 -2.1346e-05
1:156273346 C A 0.584672 1.6168e-06
1:156277781 A G 0.075198 7.3177e-05
1:156278799 A G 0.045343 -8.1750e-05
1:156286396 G A 0.378961 -1.2262e-05
1:156289351 A G 0.026589 4.7919e-06
1:156290656 C T 0.133787 2.4358e-04
1:156291026 T C 0.083276 -6.4827e-06
1:156303631 A G 0.143907 1.1916e-04
1:156305565 T C 0.057083 -1.1335e-04
1:156311076 G T 0.081050 -6.1484e-05
1:156314440 G T 0.039040 -1.4564e-04
1:156314497 T C 0.046129 2.8938e-05
1:156316741 C T 0.065022 3.5139e-05
1:156321154 T C 0.537675 1.6020e-05
1:156334116 T C 0.579279 1.9979e-05
1:156335111 C T 1.563956 6.2685e-05
1:156336687 A C 0.260747 -4.3783e-06
1:156341494 A G 0.163144 2.4111e-05
1:156347131 A G 0.909349 -2.7173e-06
1:156347147 G C 0.040066 -6.5855e-05
1:156347834 A T 0.453656 -1.3809e-04
1:156351699 A G 0.852815 -3.3448e-05
1:156352351 A G 0.591804 -1.7282e-05
1:156354293 G A 0.504335 4.8592e-05
1:156354367 G A 1.026625 9.2841e-06
1:156355560 T C 0.168169 9.2609e-05
1:156355966 G A 0.038735 8.4705e-05
1:156356480 A G 1.718071 -8.3209e-05
1:156359863 A G 0.522316 -9.2245e-06
1:156362411 T C 0.224840 9.5905e-05
1:156369266 G A 0.895711 5.9007e-05
1:156371691 T C 0.306912 1.4530e-05
1:156374718 G A 0.539882 1.1607e-04
1:156379144 A G 0.048871 4.8700e-05
1:156381130 A G 0.106681 -2.9428e-05
1:156386787 C T 0.064068 7.1369e-05
1:156394393 T C 0.106474 7.0331e-05
1:156394481 T C 0.080569 4.4743e-05
1:156395744 C T 0.241533 3.0190e-05
1:156400060 T C 0.172135 -1.1145e-05
1:156407552 T G 0.050390 5.8594e-05
1:156408545 A G 0.105403 -1.4875e-06
1:156409458 A G 1.079664 -1.7169e-04
1:156409585 A G 0.114604 -8.7967e-06
1:156417966 C T 0.090014 -1.5492e-05
1:156419617 C G 0.304536 9.1590e-05
1:156421654 A G 1.715124 1.5661e-05
1:156429161 T C 0.028296 4.2214e-06
1:156436101 C A 0.023830 6.9977e-05
1:156443232 G A 0.145316 -7.0617e-05
1:156449975 T C 0.046538 -2.4140e-06
1:156455173 A G 1.306214 -2.0753e-04
1:156457644 G A 0.023551 -7.6424e-05
1:156461550 T C 0.069641 -3.1356e-05
1:156464545 G C 0.388990 -1.5361e-04
1:156472165 C T 1.852146 1.1207e-04
1:156474180 T G 0.063185 1.1911e-04
1:156478177 G C 0.044691 6.8509e-05
1:156494916 A G 0.630549 -7.1493e-06
1:156495639 T C 0.060718 7.0250e-06
1:156498673 A T 0.590156 -1.1800e-05
1:156501373 G A 0.057904 -5.0812e-05
1:156508792 C T 0.037339 1.0047e-06
1:156518379 A G 0.520167 -5.5622e-05
1:156526387 G C 1.322797 2.0410e-07
1:156529896 T C 1.379221 -1.0822e-05
1:156534693 A G 0.097369 -2.0762e-04
1:156537346 A G 0.060650 -6.7233e-06
1:156538730 C T 0.539480 -3.3450e-05
1:156540738 C T 1.432260 5.4883e-05
1:156550867 G A 0.058914 -3.4851e-05
1:156550968 C A 0.077872 1.9489e-05
1:156551848 G A 1.483302 1.1343e-05
1:156555764 G C 0.031098 -4.7161e-05
1:156556321 A G 1.944059 3.8149e-05
1:156556877 T C 0.051708 -2.0519e-05
1:156563813 A G 1.947211 6.2753e-05
1:156564922 T C 1.459537 5.5278e-05
1:156565834 C G 0.453678 -3.0614e-05
1:156566570 A G 0.068803 2.0595e-04
1:156567496 T C 1.492841 5.7674e-05
1:156567636 T C 0.030598 -3.3564e-05
1:156567730 C T 0.040724 -6.5319e-05
1:156569792 A G 0.039261 -8.6439e-05
1:156573477 G T 0.038722 1.8813e-05
1:156594347 T C 0.096032 5.5128e-05
1:156595447 A G 1.944585 1.8595e-05
1:156596506 A G 0.122534 -4.0231e-05
1:156603422 G T 1.945419 3.0703e-05
1:156612932 C T 0.591188 2.9802e-05
1:156613024 G A 0.095393 -4.6362e-05
1:156613827 A G 0.062490 -1.4280e-04
1:156614521 A G 0.116010 -1.3761e-04
1:156615194 A G 1.446891 1.1633e-05
1:156616814 G C 0.025690 4.1896e-05
1:156622252 A G 0.774771 1.2924e-06
1:156622882 T C 0.024966 -5.7492e-05
1:156624284 G A 1.082387 -7.2296e-06
1:156624435 A G 0.780620 -5.4813e-06
1:156627069 G A 0.073007 2.7396e-05
1:156627996 C T 0.075538 5.7657e-05
1:156629037 G A 0.903546 1.1948e-05
1:156631646 C G 1.429072 -7.5879e-06
1:156635171 A G 0.043581 2.4049e-05
1:156639000 G A 0.595404 1.4524e-06
1:156640156 A G 1.274221 -2.2680e-06
1:156640678 A G 1.263390 -8.1087e-06
1:156641537 T C 0.720920 2.6944e-06
1:156650909 T C 0.714533 6.6745e-06
1:156651602 C G 0.422120 2.1291e-05
1:156653140 G A 0.048423 -6.1300e-05
1:156658926 T C 0.653055 2.3524e-05
1:156659893 A G 0.589620 -4.3347e-05
1:156663125 C G 0.052945 6.7692e-05
1:156663335 C G 1.490086 -3.8912e-05
1:156663449 C G 1.917201 4.5044e-06
1:156663511 A G 0.313199 9.2298e-05
1:156667399 T C 1.237836 -7.1186e-06
1:156671013 T C 0.083117 3.1239e-05
1:156678877 A G 0.103494 -1.0653e-05
1:156679345 G A 1.176816 -2.2222e-05
1:156680312 G A 0.032445 -2.1522e-05
1:156688372 G A 1.438154 -9.9819e-06
1:156694640 T C 0.066363 -2.4280e-05
1:156695334 C T 0.047988 -5.0982e-05
1:156696603 A G 0.119638 -4.0283e-05
1:156697056 C T 0.110670 2.1870e-05
1:156698265 T C 0.657278 1.3306e-05
1:156698346 A C 0.410825 2.2853e-05
1:156700651 G T 0.676798 1.1444e-05
1:156706914 T C 0.053685 8.9247e-05
1:156711667 T A 0.106727 -1.2366e-04
1:156721861 A G 0.036498 4.9179e-05
1:156722424 C G 0.679054 1.6151e-05
1:156728849 C T 0.682105 -2.4024e-05
1:156737969 T C 0.427362 1.4906e-06
1:156738676 T G 0.114056 2.3202e-05
1:156740026 T G 0.101271 1.7666e-05
1:156759645 A G 0.061439 -3.8743e-05
1:156760887 A C 0.841893 -9.1349e-06
1:156761540 A C 0.021149 1.6968e-05
1:156762590 C A 0.529775 -1.5307e-06
1:156774029 T C 1.006440 -3.7749e-07
1:156784186 A C 0.084175 -2.7033e-05
1:156792842 T G 0.069618 -2.0557e-05
1:156796697 C T 1.553826 7.3772e-06
1:156800764 C T 0.128194 6.0172e-05
1:156801661 T C 0.046677 -4.0195e-05
1:156801939 A T 0.061186 -3.6109e-05
1:156804121 C T 1.367695 -9.7273e-06
1:156805583 T C 0.127542 3.7766e-05
1:156807482 C T 0.186774 3.1865e-05
1:156807739 A G 0.058563 7.3208e-07
1:156809206 A G 0.489472 1.2078e-05
1:156809295 A G 0.161749 1.1459e-04
1:156814027 A G 0.305448 1.6929e-05
1:156817550 A G 0.081660 2.7527e-06
1:156818448 G A 0.100096 1.6294e-05
1:156818647 C T 0.426846 4.6380e-05
1:156819216 C T 0.056359 -6.6687e-06
1:156824801 A G 0.177455 -6.1127e-05
1:156826574 T G 0.100281 -3.4461e-05
1:156830218 C T 0.059878 1.1820e-04
1:156835875 T C 0.054519 1.1678e-04
1:156836838 C T 0.064256 1.0111e-04
1:156837131 A G 0.130963 -8.0550e-06
1:156841674 A G 0.084435 -1.6697e-04
1:156846233 A G 0.441981 -2.5249e-05
1:156848488 A G 0.072023 -1.8404e-04
1:156848946 T G 0.125195 1.0175e-05
1:156852463 C A 1.466019 1.7277e-04
1:156855497 T C 0.115857 3.8677e-06
1:156855795 C T 0.086503 1.3855e-05
1:156858049 G C 0.399182 2.4844e-05
1:156861168 T C 1.777471 -3.0524e-06
1:156869047 T G 0.173758 -4.5520e-05
1:156875107 A C 1.609877 3.5519e-05
1:156875482 T C 0.079034 3.2408e-05
1:156876729 C T 0.221292 -4.6120e-06
1:156877110 G A 0.060439 -5.0415e-05
1:156878044 A G 0.043652 -1.7310e-05
1:156878473 T C 0.070770 -1.4542e-05
1:156878737 C T 0.246622 4.5486e-05
1:156879504 G A 0.205096 3.3658e-05
1:156880190 A C 0.051715 9.5714e-06
1:156882757 G C 0.042724 4.3322e-06
1:156882996 C G 0.286064 1.2594e-05
1:156883215 A C 0.208945 5.2456e-05
1:156883242 A G 0.054464 2.8711e-05
1:156883493 A G 0.381434 4.8753e-06
1:156883546 G A 0.812509 7.3095e-05
1:156902259 A G 1.039618 4.4668e-05
1:156902281 G T 0.314004 5.3423e-05
1:156903257 A C 0.074675 8.4909e-05
1:156907081 C T 1.068411 3.9818e-05
1:156907115 C T 0.710408 -5.8337e-06
1:156909695 A G 0.305604 6.0198e-05
1:156910488 G A 0.357955 7.3275e-05
1:156911288 A G 0.027277 -4.4015e-05
1:156915288 A C 0.031507 -8.8457e-06
1:156921118 C T 0.030770 -4.1263e-05
1:156921220 G A 0.191850 3.0231e-05
1:156933962 G A 0.312790 7.1202e-05
1:156938035 T C 0.051604 1.8581e-05
1:156945708 G C 0.770454 1.2399e-04
1:156955081 C T 0.044775 2.6424e-05
1:156963356 G A 0.056148 6.0076e-07
1:156964052 T C 0.415528 2.7857e-05
1:156972485 T C 0.269767 -2.4593e-05
1:156977454 T C 0.042250 -2.2961e-05
1:157008032 T C 0.045577 -4.7147e-05
1:157011560 T C 0.089138 5.4338e-05
1:157014702 A G 1.017761 -6.2014e-04
1:157024360 C T 0.077657 -2.8911e-06
1:157025945 A G 0.418796 3.1858e-05
1:157030627 C T 0.211036 5.2135e-05
1:157030831 G A 0.043847 -1.4865e-05
1:157032241 T C 0.068813 5.6261e-05
1:157037055 T C 0.262549 -3.4571e-05
1:157044080 C A 0.070952 -6.0828e-05
1:157046852 G T 0.722044 7.8505e-05
1:157048827 G A 0.034687 -1.7583e-05
1:157049759 G A 0.184657 2.6152e-05
1:157053726 T C 0.995615 1.3055e-04
1:157061958 C T 0.100995 2.6518e-06
1:157062575 C T 0.100664 1.3789e-05
1:157062739 G C 0.414265 1.3554e-05
1:157063648 A C 0.105740 -2.9909e-05
1:157064929 T C 0.690524 -2.4984e-05
1:157066747 C T 1.118876 1.3599e-05
1:157066819 A C 1.219010 4.6640e-05
1:157066950 C T 0.159895 3.3672e-05
1:157068533 A G 0.050017 -8.5412e-05
1:157069261 C A 0.045083 3.1466e-04
1:157076127 T C 0.233817 -2.3092e-05
1:157078083 T G 0.106227 -4.2509e-06
1:157079130 A G 1.124887 7.6647e-06
1:157081110 G A 0.051390 3.0350e-05
1:157083542 T C 0.146286 6.2318e-06
1:157084910 A G 1.005002 -1.0669e-04
1:157092437 A C 0.039326 3.0706e-06
1:157095470 G A 0.195514 -6.8594e-06
1:157102453 T G 0.558318 1.0497e-05
1:157107614 T C 0.147435 5.3848e-05
1:157118421 C T 0.317730 1.6524e-05
1:157121819 A G 0.159113 3.7795e-05
1:157122620 G A 0.029371 -2.8916e-05
1:157127888 T C 0.046888 1.6096e-05
1:157130566 G A 0.531414 2.4806e-05
1:157133633 A G 0.745066 -2.7800e-05
1:157143672 T C 0.056827 1.0098e-05
1:157148481 T C 0.137026 2.3600e-05
1:157149788 C T 0.832234 2.4800e-05
1:157156412 A C 0.562125 -4.9279e-06
1:157157701 A G 0.056447 2.3398e-07
1:157161346 T C 0.124682 2.3799e-05
1:157163869 A C 0.061867 -1.7078e-04
1:157170463 C T 0.208394 -4.1538e-05
1:157185208 A G 0.132388 -6.2083e-05
1:157187711 C T 0.336526 -7.2660e-06
1:157196837 A G 0.101063 3.2561e-05
1:157197488 C T 1.084626 -2.1135e-05
1:157197805 T G 0.283737 5.4816e-05
1:157201840 G A 0.025258 6.4603e-05
1:157202454 G A 1.484682 2.8325e-05
1:157206949 A G 1.458329 9.3686e-06
1:157210709 G A 1.134153 1.1478e-05
1:157216218 T C 0.056272 4.4541e-06
1:157223298 G A 1.527370 1.3561e-05
1:157233305 A T 0.056739 -2.2815e-05
1:157239106 A G 0.035009 -4.0984e-07
1:157240301 G A 0.046638 -2.8393e-06
1:157240942 T C 1.153806 7.0631e-06
1:157244089 A C 0.312436 3.4112e-05
1:157253218 G T 0.593087 -4.4553e-05
1:157257952 C T 0.164170 1.1995e-04
1:157258110 T C 0.084828 3.6926e-05
1:157258242 A G 0.205706 4.3196e-05
1:157259757 T C 1.245359 -5.6003e-07
1:157261872 C A 1.534095 9.6753e-06
1:157262606 A G 0.155416 6.1166e-05
1:157262650 G C 0.033908 -6.2943e-07
1:157262755 A G 0.027420 -4.6777e-05
1:157271757 C T 0.085827 8.4428e-05
1:157271953 C A 0.060556 6.4142e-05
1:157272933 C T 0.048368 -3.6451e-06
1:157273715 A G 0.089089 1.1348e-04
1:157276797 G C 0.360077 -6.2954e-05
1:157279490 T C 0.362005 -6.3269e-05
1:157279561 C T 0.116448 -3.1160e-05
1:157292678 A G 0.085480 -4.3586e-05
1:157293043 G A 0.019958 1.2689e-05
1:157305533 G T 1.903971 3.2540e-05
1:157306084 C T 0.043613 1.3911e-05
1:157316012 C T 0.562404 -2.8222e-05
1:157322310 C A 0.198487 6.7718e-05
1:157324683 A G 0.163609 -1.5731e-05
1:157331005 A C 0.047391 1.2043e-05
1:157331407 A G 0.980029 -3.3958e-05
1:157331599 C T 0.451517 -8.3647e-06
1:157346237 T C 0.634846 -2.9946e-05
1:157347856 A G 1.390840 -1.5892e-05
1:157348712 T C 0.219523 4.9799e-06
1:157349454 T C 0.045275 -1.6985e-05
1:157350635 G A 0.075847 5.4852e-05
1:157351481 C T 1.501816 3.2371e-06
1:157352605 A G 0.044924 6.5215e-05
1:157361577 C T 1.461773 -4.2054e-07
1:157375579 C A 0.145923 2.4033e-05
1:157376058 G T 0.048751 3.8600e-05
1:157386812 C T 0.123410 -2.8198e-05
1:157389211 A G 0.591392 4.2255e-05
1:157392437 A G 1.458011 8.9697e-06
1:157396318 G A 0.030039 2.2003e-05
1:157397189 A C 0.060731 -9.7917e-05
1:157398660 A G 0.023308 1.0759e-04
1:157400047 C A 0.108350 -2.5874e-06
1:157419719 T C 0.679193 -1.2895e-04
1:157421291 C T 0.254282 2.2737e-05
1:157434626 A G 0.020331 1.8761e-05
1:157437510 A G 0.565738 -3.7062e-05
1:157437596 G A 1.531541 2.3349e-06
1:157440445 A G 0.065899 2.8371e-06
1:157440689 A G 0.088349 1.9951e-05
1:157443532 T C 0.514604 5.9867e-05
1:157446892 C T 0.390681 5.6815e-05
1:157459416 T A 0.439485 -3.2098e-05
1:157463209 C G 0.385547 5.4675e-06
1:157464091 C T 0.053042 4.0081e-07
1:157466026 G A 0.551427 2.0778e-05
1:157467490 C A 0.073993 -6.0449e-05
1:157468198 T G 1.578588 1.7765e-05
1:157471969 T C 0.605820 1.5353e-04
1:157474737 T C 0.929054 -2.0527e-04
1:157478041 A G 0.088590 1.6300e-05
1:157479092 G A 0.178912 7.5081e-06
1:157479180 A G 0.113913 4.0149e-05
1:157482887 C T 0.394797 -3.1452e-05
1:157483563 T C 0.028702 7.3212e-05
1:157484575 G A 1.365481 1.6559e-05
1:157485275 G T 0.145780 3.8265e-05
1:157485429 G C 0.104354 4.5194e-05
1:157489307 A G 0.350142 1.5636e-05
1:157489516 G T 0.604187 1.2709e-04
1:157508882 T C 1.689778 -3.6611e-05
1:157509025 T C 1.704640 -2.5436e-05
1:157513716 C A 1.713851 -3.6804e-05
1:157514091 T C 0.424428 1.0095e-05
1:157514097 G A 1.627057 -3.5543e-05
1:157519595 T G 0.028673 -7.8196e-05
1:157523550 C A 0.067823 4.1635e-05
1:157534853 C T 0.810013 2.9418e-05
1:157538725 A G 0.425148 9.5478e-06
1:157550950 T C 0.726354 1.8295e-05
1:157554717 G A 0.047044 -2.3818e-05
1:157556532 A G 1.503760 -9.2257e-05
1:157559122 T C 0.306201 -3.5774e-04
1:157565223 G T 0.513744 -1.2318e-04
1:157566136 A G 0.029517 3.1449e-05
1:157566663 G A 0.066226 5.2726e-06
1:157571498 C T 0.764946 -1.6765e-04
1:157577601 T C 0.044749 2.8493e-05
1:157586811 C A 0.054068 -3.6693e-05
1:157587226 G A 0.808695 -1.3773e-04
1:157597199 G A 1.359688 -5.1597e-04
1:157607838 T G 0.048712 1.2582e-04
1:157621513 C T 0.448420 -4.4322e-05
1:157621835 T C 1.053081 4.0578e-05
1:157624669 A G 0.041452 1.2310e-04
1:157637968 G A 0.108304 1.2759e-05
1:157641266 A C 1.144793 2.3715e-05
1:157641683 T C 1.091342 2.4068e-05
1:157648155 G A 0.112102 -7.3015e-06
1:157648543 C T 0.111521 -1.6895e-05
1:157649282 G C 0.067875 4.7294e-06
1:157668390 C T 0.969344 5.4463e-05
1:157669278 T C 0.919966 7.2345e-05
1:157670816 G A 0.920271 7.0918e-05
1:157684371 A G 0.048816 -1.9316e-05
1:157694013 T C 0.343336 4.9920e-05
1:157694220 T C 0.121284 -1.5725e-05
1:157718283 T A 1.626372 8.7072e-06
1:157738374 C G 0.058995 1.8394e-06
1:157739631 T C 0.028559 -3.4273e-05
1:157755145 T C 0.031948 -1.5407e-06
1:157765649 T C 0.021321 3.4060e-05
1:157767519 T C 0.151418 -5.3715e-05
1:157772175 A G 0.023493 -1.1395e-04
1:157778198 T C 1.846456 -7.3987e-06
1:157778634 C T 0.841471 -5.4579e-06
1:157788052 C T 0.021789 -4.4957e-05
1:157791102 A G 0.021104 2.8510e-05
1:157799973 C T 1.394868 -8.8355e-05
1:157800640 C T 0.037070 -8.2386e-06
1:157806486 T C 0.055554 -4.8879e-05
1:157812354 C G 0.033616 3.7173e-05
1:157816877 T C 0.254717 3.0939e-05
1:157818550 A G 0.087807 -2.8331e-05
1:157818633 T C 0.058738 5.6676e-06
1:157829583 A G 0.034743 3.0060e-05
1:157832053 G A 0.029643 5.7659e-06
1:157840112 A G 0.040922 2.4147e-05
1:157840353 C T 1.246284 -1.0109e-05
1:157841122 C G 0.056749 -6.5944e-06
1:157848031 A G 0.245350 3.2417e-05
1:157879197 T C 0.082510 1.4297e-05
1:157879294 T C 0.606294 -2.0566e-05
1:157884976 T C 0.658232 -2.2003e-05
1:157890029 C A 0.302767 8.7738e-06
1:157891524 G A 0.384414 -2.8039e-06
1:157892325 C G 0.180470 -1.4858e-05
1:157899324 T C 0.271841 -1.7576e-05
1:157905143 C T 0.244499 -3.1056e-05
1:157910551 C T 0.640585 3.0062e-05
1:157930021 C A 0.278791 3.3387e-05
1:157931997 C T 0.042529 -2.5875e-05
1:157938547 A G 0.703569 4.8975e-05
1:157940758 T C 0.262796 8.4193e-07
1:157941545 T C 0.850205 -1.8815e-05
1:157949060 A G 0.049868 7.2080e-05
1:157950912 G A 0.029796 -6.6459e-06
1:157954910 G A 0.219546 -9.0793e-06
1:157955705 T G 0.545160 7.6749e-06
1:157958440 A C 0.060413 1.9010e-05
1:157962934 C A 0.035898 9.2861e-05
1:157975608 A G 0.984453 -3.4683e-06
1:157977237 G A 0.040858 -4.5006e-05
1:157977753 A C 0.169565 -3.9579e-05
1:157978956 G A 0.501631 4.0887e-05
1:157979035 G A 0.211344 3.6772e-06
1:157980372 G A 0.115708 -6.2869e-05
1:157980895 G C 0.107714 8.9301e-05
1:157983779 T C 0.029335 7.3291e-05
1:157984869 C T 1.962073 -1.9536e-05
1:157986247 C A 0.440848 -6.2716e-05
1:157990740 A G 1.791629 -4.9906e-06
1:157990775 A G 0.117743 -1.5597e-04
1:157995576 C T 0.132303 7.2852e-05
1:157998810 A G 1.815693 3.4549e-05
1:158006541 A G 0.146039 -3.7747e-04
1:158009616 A G 0.288418 -2.8178e-05
1:158009800 C G 1.961804 -1.6926e-04
1:158011107 T C 1.719168 -1.5888e-04
1:158019933 G A 0.058060 1.1624e-05
1:158020230 C G 1.332394 3.3346e-04
1:158022116 A G 1.353862 -1.3948e-05
1:158023332 C T 0.197978 4.2657e-05
1:158024083 A G 0.088992 2.9397e-05
1:158025336 A G 0.118597 -9.6865e-05
1:158026290 G A 0.403505 2.8345e-05
1:158026539 G A 0.282335 3.0252e-06
1:158027330 A G 1.920486 1.8826e-05
1:158031937 A G 0.154598 -1.2126e-04
1:158034283 G T 1.788273 1.0414e-04
1:158034344 C G 0.131213 3.0632e-05
1:158036047 C G 0.071884 1.6810e-05
1:158037459 T C 0.048771 1.0128e-04
1:158037981 C T 0.066444 -6.7200e-05
1:158039727 A G 0.149457 5.7011e-05
1:158040193 A G 0.660342 -8.2410e-06
1:158042153 T C 1.811451 4.7378e-05
1:158042220 C T 0.052309 -2.0776e-06
1:158048609 A G 0.055136 2.6736e-05
1:158049646 C T 0.521959 -8.3500e-07
1:158053170 G A 0.253574 5.1564e-05
1:158055971 A G 0.846788 -1.1585e-05
1:158056651 G A 1.284834 -1.4339e-06
1:158057008 G T 0.369130 5.0612e-05
1:158058109 A C 1.049712 9.1843e-07
1:158059929 C T 1.512767 6.8619e-05
1:158060178 T C 0.291056 7.4370e-05
1:158064439 A C 0.167033 5.0064e-06
1:158066834 G A 1.053266 6.8611e-06
1:158067047 C A 1.062766 6.4009e-06
1:158072061 T G 0.029335 -6.9158e-05
1:158073254 T G 0.617745 3.1344e-05
1:158075448 T C 0.130444 2.5124e-06
1:158079908 T C 0.141252 3.3704e-05
1:158082328 G A 0.042149 -1.5561e-05
1:158082681 G A 0.816154 -1.9290e-05
1:158082710 A G 0.048358 1.0347e-04
1:158086321 A G 0.639205 -2.8350e-06
1:158088128 G T 0.160519 4.4256e-06
1:158098047 G T 1.297369 2.1009e-06
1:158102014 C G 0.030371 7.2106e-05
1:158104102 A G 0.035593 1.4320e-05
1:158106844 C T 0.436073 1.5551e-05
1:158113058 A G 0.841464 1.4152e-05
1:158115757 A G 0.360152 -1.6530e-05
1:158119588 A C 0.029319 1.0858e-05
1:158124248 C T 0.070641 -5.6388e-06
1:158155497 C T 1.132631 -7.8056e-06
1:158160982 C T 0.940148 5.8698e-06
1:158169751 T C 1.736438 -2.9729e-05
1:158184020 A G 0.186705 -2.9295e-06
1:158196724 G A 1.753294 -9.5650e-05
1:158217140 T C 0.089946 -1.4591e-05
1:158218370 G C 0.121722 9.3640e-05
1:158219965 T C 0.243980 -6.7331e-06
1:158220232 A G 0.046054 3.3802e-05
1:158225019 G C 0.121846 1.1167e-04
1:158236640 T C 0.030098 4.0670e-05
1:158240519 G A 0.090313 -1.9963e-06
1:158241711 T C 0.056479 5.5789e-05
1:158246898 C T 0.229062 1.6304e-04
1:158256296 C T 0.088895 -8.7122e-07
1:158258557 C T 0.120304 -3.1320e-05
1:158260229 A G 0.191639 3.0407e-06
1:158267954 T G 0.030721 3.9858e-06
1:158293942 G T 0.249816 -9.2424e-06
1:158295629 G A 0.716269 4.9534e-05
1:158295750 C T 0.086457 -6.1996e-05
1:158299756 A G 0.039595 7.5256e-05
1:158299840 T C 0.036885 4.5050e-05
1:158300604 T C 0.030127 1.1800e-04
1:158324425 G A 0.707830 4.7058e-05
1:158325891 C T 0.058479 4.6810e-06
1:158326898 C T 0.241640 1.9107e-04
1:158328294 T C 0.430796 -1.1029e-05
1:158329313 G A 0.114014 -2.0515e-05
1:158329511 C T 0.026138 2.6609e-05
1:158334546 A G 0.132544 9.6724e-05
1:158334602 C T 0.210873 -2.0434e-06
1:158334930 A G 0.184404 -1.7445e-05
1:158337244 A G 0.067917 -1.0293e-04
1:158361318 T G 0.087843 -1.4257e-05
1:158362440 G A 0.038946 -3.9929e-06
1:158366125 G A 0.238284 1.9496e-06
1:158368392 T C 0.156880 2.1631e-05
1:158368846 C T 0.637962 4.8369e-05
1:158369064 G A 0.199068 1.9234e-04
1:158372322 A C 0.030549 3.0355e-05
1:158376800 T C 0.623337 3.3320e-05
1:158380007 A G 0.132868 2.1831e-05
1:158380428 G A 0.522342 1.0800e-04
1:158386250 T G 0.026956 -1.5410e-05
1:158392453 G A 0.934614 -2.1770e-05
1:158396503 C T 0.060309 1.1575e-05
1:158404601 T C 0.124825 -2.0709e-05
1:158419779 C T 0.200487 -4.8426e-05
1:158424637 C A 1.823834 5.5194e-05
1:158429573 C A 0.078190 -1.2514e-05
1:158435278 A G 1.208854 -6.0062e-06
1:158435928 A G 0.164501 8.9662e-05
1:158449749 G A 0.021646 2.3176e-05
1:158450314 G A 1.076678 3.1512e-06
1:158450382 T C 0.904458 -1.7718e-05
1:158460760 G A 0.043704 -4.6454e-05
1:158462840 A G 1.961879 8.5511e-06
1:158467487 C A 0.927951 -1.3350e-05
1:158479080 A G 0.047515 7.5419e-05
1:158499882 G A 0.437271 -7.3830e-05
1:158500285 A G 1.098038 7.6125e-06
1:158517142 T C 0.468859 3.0579e-05
1:158517471 A G 0.021425 -1.4489e-05
1:158518050 G A 0.248206 -6.2802e-06
1:158532183 T C 0.062731 2.0546e-04
1:158532198 G T 0.053993 -3.9738e-05
1:158532460 A G 0.024142 -4.0844e-05
1:158549421 A G 0.172096 5.6701e-05
1:158549511 G A 0.924465 -1.1146e-05
1:158551237 A T 1.930132 6.1709e-05
1:158569099 T C 0.021678 2.1134e-05
1:158576973 G A 0.037985 1.7491e-05
1:158577109 C A 0.512219 5.3740e-05
1:158577167 T A 0.250432 -5.1710e-05
1:158578865 C A 0.145124 4.4622e-06
1:158584091 G A 1.091939 5.0412e-06
1:158585820 C T 0.066687 -2.5334e-05
1:158589105 C T 0.026005 -3.8427e-06
1:158592716 G T 0.076551 -8.7854e-06
1:158592847 A G 0.026534 5.6761e-05
1:158597309 G A 0.374790 2.1394e-05
1:158605493 A G 0.025138 2.9144e-05
1:158609071 T C 0.025408 3.1779e-05
1:158612236 G A 1.116308 2.0179e-05
1:158612548 A T 0.531774 3.6069e-05
1:158612719 T C 0.034162 -8.6607e-05
1:158612756 A G 0.051916 6.4353e-05
1:158617185 A C 0.110395 -5.1447e-05
1:158624779 C T 0.299297 1.0740e-04
1:158625725 T C 0.044389 -2.9839e-05
1:158635750 C T 0.402386 3.5958e-06
1:158637728 C T 0.022899 5.6565e-05
1:158639029 G A 0.079518 8.6280e-06
1:158640652 G A 0.069112 -1.1242e-05
1:158646604 A G 0.029627 -1.0583e-05
1:158653509 G A 0.177410 4.0279e-05
1:158656758 G A 0.818407 -9.3299e-05
1:158664483 G A 0.066158 5.7600e-05
1:158676722 G A 0.430971 4.5089e-05
1:158679746 C T 0.083101 6.8800e-06
1:158687163 A G 0.761275 3.9609e-05
1:158690435 A G 0.173943 1.0248e-04
1:158698362 G A 0.765877 3.4623e-05
1:158701010 C T 0.431825 6.4722e-05
1:158701321 A C 0.065116 1.1037e-05
1:158701449 G A 0.874149 1.2357e-04
1:158705304 C T 0.238014 -7.9844e-07
1:158707593 A C 0.186329 -1.5980e-04
1:158708286 G A 0.064834 1.8240e-05
1:158720758 C T 0.323072 -1.1738e-05
1:158721920 T C 0.056437 -4.6375e-05
1:158723868 G T 0.612938 9.5849e-06
1:158725080 T C 0.250488 2.7128e-05
1:158728279 A T 0.967792 -4.1662e-05
1:158729346 G A 0.281290 -6.1039e-05
1:158729713 C T 0.506295 -1.0389e-07
1:158735892 G A 1.470167 -4.3696e-05
1:158735905 G T 0.034226 -5.9541e-05
1:158736201 A G 0.020922 5.6772e-05
1:158736445 T C 0.646551 -1.2717e-05
1:158739586 A G 0.537727 1.6998e-05
1:158740990 C T 0.020873 6.7830e-05
1:158742406 G A 0.866317 3.3799e-06
1:158745653 C T 1.152203 1.3372e-04
1:158746847 G A 0.135270 1.2860e-04
1:158748156 T C 0.043847 4.1523e-05
1:158750132 G A 0.439283 1.6744e-05
1:158753003 A G 0.049826 -2.5743e-05
1:158755347 G A 0.537870 1.3260e-04
1:158768874 A G 0.041880 -5.0580e-05
1:158769817 A G 0.041701 -4.7169e-05
1:158769849 C A 0.340522 -1.5972e-05
1:158770892 T C 0.113053 3.2001e-05
1:158775997 A G 0.175228 2.4329e-05
1:158778764 G T 0.514708 7.8019e-05
1:158785137 G A 0.956864 -9.3144e-06
1:158788542 G A 0.389341 -2.5280e-06
1:158788558 A C 0.062510 6.4264e-05
1:158802720 A C 0.043714 1.2360e-04
1:158811125 T C 0.067262 -9.0470e-06
1:158811467 C T 0.227790 -1.6011e-05
1:158813264 T C 0.041682 5.3299e-05
1:158819413 C T 0.061234 5.2863e-05
1:158827484 G A 0.057223 -3.6634e-06
1:158833331 C T 0.033191 1.9380e-04
1:158842571 G A 0.599140 -1.4934e-05
1:158843257 A G 0.066187 -6.9818e-05
1:158844393 T G 0.090423 -2.4595e-06
1:158845316 G A 0.215794 -8.4502e-07
1:158845846 G A 0.026531 3.7093e-05
1:158849385 T C 0.315812 1.5701e-05
1:158850285 T C 0.062607 6.7705e-05
1:158854489 C T 0.245356 7.0709e-05
1:158855026 C G 0.040484 4.4871e-06
1:158870085 C T 0.151349 7.7654e-05
1:158870793 G A 1.492825 3.6634e-05
1:158871474 A G 0.902339 5.9756e-05
1:158871538 A G 0.032798 9.2933e-05
1:158875909 A G 0.034590 -1.6587e-04
1:158879634 A C 0.040874 3.1907e-05
1:158884350 G A 0.032896 2.5276e-04
1:158885333 C T 0.026414 1.1563e-05
1:158887095 G A 0.068472 -5.1606e-05
1:158888419 A C 0.221071 3.6559e-05
1:158893087 C A 0.318772 2.5033e-05
1:158893147 T C 0.039920 -7.6211e-05
1:158894859 G T 0.123965 -1.1932e-05
1:158897455 A C 0.656437 -2.9236e-05
1:158901127 C T 0.334410 6.1746e-05
1:158902276 C T 0.739733 2.4374e-06
1:158907239 C T 0.337717 5.1946e-05
1:158907423 C T 0.151547 -5.7619e-05
1:158907812 A G 0.044639 7.7163e-05
1:158908886 T C 0.030961 1.2883e-05
1:158909164 A C 1.514101 4.3956e-05
1:158910297 C T 0.224210 2.6635e-05
1:158922287 C T 1.766945 -3.4313e-05
1:158930086 T C 0.024908 2.8387e-05
1:158931327 T C 0.706295 6.7259e-05
1:158938594 C T 0.135523 5.0005e-05
1:158938633 A G 0.056148 -2.5237e-05
1:158941176 G A 0.107373 2.9387e-05
1:158941634 G A 0.953086 -1.8752e-04
1:158943483 A G 0.035116 3.1606e-05
1:158943821 G A 0.191314 -3.1981e-05
1:158944584 T C 1.965744 -4.2459e-05
1:158947655 G A 1.730349 -3.9835e-05
1:158957835 T C 0.034022 5.1514e-05
1:158959450 C T 0.607647 6.7684e-05
1:158979191 A C 1.408137 -1.7963e-05
1:158979950 G A 0.240598 -1.0930e-05
1:158980874 C T 0.089618 8.7543e-06
1:158983811 A C 0.151784 -2.9428e-05
1:158986477 C G 1.601928 -1.8652e-05
1:158988319 T C 0.020507 -3.4860e-05
1:158988992 A G 0.147123 6.6756e-05
1:158990247 G A 0.261757 2.6821e-05
1:158998665 A G 0.344202 6.0154e-05
1:158999119 C T 0.084711 9.0549e-06
1:159002389 A T 1.654766 -5.2976e-05
1:159005649 G A 1.645817 -6.7390e-05
1:159021506 T C 0.084902 -5.3023e-06
1:159024668 T A 0.260851 6.4639e-05
1:159026659 T C 0.069806 -2.7259e-05
1:159032702 T C 0.031357 -6.0756e-05
1:159035656 T C 0.048988 3.7913e-05
1:159036276 A G 0.066862 1.7738e-04
1:159047712 G A 1.890621 7.5578e-06
1:159054382 A G 0.105971 4.1187e-05
1:159056296 G C 0.044730 -4.9058e-06
1:159065857 A G 0.027728 8.1685e-06
1:159068491 T C 0.023918 3.3665e-07
1:159082285 G C 0.062468 -1.2927e-04
1:159088334 C G 1.327999 7.3391e-06
1:159092667 C T 1.729600 -8.8150e-05
1:159093732 A C 0.323309 -4.2929e-05
1:159095575 G T 1.848547 -9.8462e-05
1:159108681 C T 0.113001 8.4772e-04
1:159111484 T C 0.020630 5.6773e-05
1:159112931 T C 1.744985 4.1629e-05
1:159116681 C T 1.620081 -4.5642e-05
1:159127570 C T 1.841899 7.0462e-05
1:159128042 C T 0.043350 -3.0086e-05
1:159130400 C T 0.052442 3.1661e-05
1:159130719 G C 0.127941 8.9887e-05
1:159132649 C A 0.177091 -6.3114e-05
1:159133082 A G 0.027212 1.4982e-04
1:159146690 A C 0.522092 6.3808e-07
1:159147452 T C 0.432266 3.2742e-05
1:159148513 T C 1.199565 -5.4121e-06
1:159160805 C A 0.049251 1.4834e-05
1:159160880 G A 0.649183 -2.2287e-05
1:159160891 C T 0.035807 -3.1206e-05
1:159163314 T C 0.035960 -4.9912e-05
1:159165336 A G 1.462896 6.6613e-05
1:159167290 C A 0.482906 -1.1320e-05
1:159168617 G C 0.061143 3.6529e-05
1:159170533 A C 0.067557 5.4980e-06
1:159173887 G A 0.165283 -3.6099e-05
1:159174920 T C 0.783959 -2.0719e-05
1:159175354 A G 1.158578 -1.1327e-05
1:159175494 T C 0.026687 -4.2621e-05
1:159176490 T C 0.192600 -8.5233e-06
1:159188483 A G 0.082601 -5.9786e-05
1:159189978 T C 0.117756 3.2265e-05
1:159190860 G A 0.392765 -2.7346e-06
1:159196765 T C 0.389860 -7.5157e-05
1:159209865 A G 0.023431 -1.0095e-05
1:159218266 C A 0.807021 -6.3673e-05
1:159219550 C T 1.938003 4.1263e-05
1:159233075 G A 1.486561 -2.7755e-05
1:159248341 T G 0.086652 1.3295e-05
1:159249745 T G 0.086593 8.9657e-06
1:159253133 C T 0.048569 1.4508e-05
1:159259029 G T 0.083133 -3.1616e-05
1:159259492 G A 0.054415 -2.7645e-05
1:159266774 G T 0.084854 7.8230e-05
1:159272060 C T 0.575086 -7.4052e-06
1:159276231 C T 0.079751 -1.0177e-05
1:159277689 A C 0.023460 2.9690e-05
1:159278251 C G 1.440903 -7.6535e-05
1:159282664 C T 0.169581 -2.3374e-04
1:159283494 C T 0.106240 5.2890e-06
1:159283746 C T 0.155235 -2.0694e-05
1:159287762 T G 0.080115 6.6494e-05
1:159292850 A G 1.476846 1.6741e-04
1:159314387 T C 0.107457 9.0521e-06
1:159328983 C G 0.045006 9.9278e-06
1:159336134 C T 0.047810 -8.1139e-05
1:159357684 C T 0.626336 -2.8373e-05
1:159359023 A G 0.061861 -2.0510e-05
1:159359030 C T 0.078567 5.7351e-05
1:159377328 A G 0.048440 -4.4786e-05
1:159401992 T C 0.053467 7.8410e-05
1:159409857 G A 1.275581 2.1634e-05
1:159409884 A G 0.260102 2.5114e-05
1:159410340 A T 0.283477 -3.3733e-05
1:159410975 A G 0.547717 -3.6022e-05
1:159413707 G A 0.032857 1.3055e-05
1:159436349 C A 0.035434 2.0894e-05
1:159447163 T G 0.043266 -3.7421e-05
1:159448363 T G 0.070426 2.3882e-04
1:159453937 T C 0.434694 5.2382e-06
1:159456133 T A 0.099317 9.3432e-06
1:159478603 A G 1.950463 1.6591e-04
1:159499909 G A 0.150197 3.3360e-06
1:159500836 G C 1.950321 2.3385e-04
1:159505101 A G 0.380220 -5.7537e-06
1:159506040 G A 0.045736 -7.5648e-06
1:159535940 C G 0.252049 1.8181e-05
1:159550605 T C 0.046245 4.2764e-06
1:159552584 A G 0.184917 -1.5337e-05
1:159553614 G A 0.049021 -6.8369e-06
1:159554632 T C 0.091099 -2.4659e-06
1:159554851 G A 1.632636 4.1476e-05
1:159559088 G A 0.039212 -2.8302e-05
1:159580403 A G 0.425009 3.0504e-05
1:159580873 G A 0.303673 -9.1250e-05
1:159583346 T C 1.099830 -3.7358e-05
1:159583483 T C 0.057320 1.5059e-05
1:159585573 G A 0.443376 2.5311e-05
1:159590738 A C 0.020435 -1.6600e-05
1:159604428 A C 0.265152 -5.7232e-05
1:159605749 T C 0.159389 -3.9199e-05
1:159611810 T C 0.181301 6.1300e-05
1:159616629 G A 0.498843 -2.6363e-03
1:159623545 A G 0.097003 1.2754e-05
1:159628674 C T 0.023574 -5.6268e-05
1:159629194 G A 0.700979 -2.8025e-04
1:159647988 A G 0.610997 -2.7060e-04
1:159648693 T C 0.080689 1.2979e-04
1:159670262 T C 0.043074 -1.6552e-05
1:159670967 C T 0.171587 1.7746e-05
1:159674933 T C 0.773907 9.5125e-05
1:159677288 G A 0.094760 7.8249e-05
1:159677904 T C 0.045155 -3.4656e-06
1:159680817 G T 0.035742 -4.1536e-05
1:159685136 G A 0.111417 -7.6129e-05
1:159691559 A G 0.677093 1.5085e-05
1:159692372 G A 0.614022 -2.1586e-05
1:159692573 C T 1.402720 -3.2208e-05
1:159698549 A G 0.658381 2.2978e-05
1:159700039 G A 0.114023 -6.7830e-05
1:159713091 A G 0.028089 2.3363e-05
1:159714427 C G 0.039504 7.0462e-05
1:159717600 A G 0.037725 -4.0006e-05
1:159722056 T C 0.676866 -8.3393e-07
1:159722353 G A 0.041620 5.8374e-06
1:159723800 T C 0.046482 1.3803e-05
1:159724520 T C 1.201730 -1.3535e-04
1:159725183 T C 0.020591 4.3288e-05
1:159726586 T G 0.043636 -1.1161e-04
1:159733697 A G 0.043464 5.3908e-05
1:159736755 G A 0.358922 6.2277e-05
1:159740174 T G 0.031013 1.1270e-04
1:159742091 C T 0.242763 6.7622e-05
1:159742339 G A 0.184602 5.7640e-05
1:159743181 A C 0.900891 4.2309e-05
1:159747698 T G 0.222909 -1.5080e-05
1:159749961 T G 0.036122 -7.2342e-05
1:159752066 A G 0.181279 6.0582e-05
1:159753183 G A 1.260822 -8.5487e-05
1:159753772 C T 0.074792 -1.4855e-04
1:159757201 T C 0.056203 -3.0061e-05
1:159759058 T C 0.100862 -1.0408e-04
1:159761433 T C 0.176403 1.1051e-04
1:159762290 A G 0.414937 -3.0428e-05
1:159772535 G A 0.035541 -2.3637e-05
1:159773882 C T 0.994771 -4.0392e-06
1:159775367 T C 0.050517 -1.2054e-05
1:159779629 G T 0.066892 4.3322e-05
1:159782065 A G 0.027433 4.8120e-06
1:159782181 A C 0.383366 5.5120e-05
1:159782368 T C 0.053759 6.0826e-06
1:159785284 G C 1.413087 4.2630e-05
1:159785370 C T 0.102939 1.9465e-05
1:159785425 G A 0.384112 6.5831e-05
1:159785477 A G 0.281449 5.8204e-05
1:159796430 A G 0.104624 -8.8161e-06
1:159798306 T C 0.983940 6.8625e-05
1:159798503 A G 0.984622 2.8657e-05
1:159798744 A G 0.047618 2.3644e-06
1:159799910 A G 0.246950 -3.0371e-05
1:159800098 G A 0.056603 -2.8409e-05
1:159808661 A C 0.302868 4.0138e-05
1:159812098 C A 0.185988 -4.0929e-05
1:159813567 A G 0.244259 6.5927e-05
1:159817142 A G 1.504471 -2.5023e-07
1:159817278 T A 1.171496 -3.0099e-05
1:159819217 C T 1.035784 -2.4354e-05
1:159820026 T C 1.700265 1.0053e-05
1:159820508 C T 0.253951 1.2030e-05
1:159824967 C G 1.748571 1.7257e-05
1:159827011 T C 0.485587 1.1011e-05
1:159827747 A G 0.046155 7.1276e-05
1:159828613 T C 0.031081 2.7698e-05
1:159831173 A G 0.085464 3.7476e-05
1:159836329 T C 0.044989 -1.7909e-06
1:159838747 A G 0.090183 -6.0147e-05
1:159853160 G A 0.086519 4.6185e-05
1:159854251 C T 0.138289 3.5880e-05
1:159854392 A C 1.517506 -1.5138e-05
1:159858750 A G 0.226200 3.8490e-05
1:159859392 T C 0.807498 -1.5347e-04
1:159862686 G C 0.020672 -3.4972e-05
1:159866766 A G 0.048913 -2.2223e-05
1:159868179 C A 0.022519 -9.4749e-05
1:159873288 T C 0.045356 5.9340e-05
1:159880660 C T 0.621412 2.4026e-05
1:159882614 C A 1.841932 -7.3720e-06
1:159883709 A G 0.122488 -8.8193e-05
1:159884109 G A 1.346351 -6.7995e-05
1:159885500 A G 1.060339 -7.0663e-06
1:159885682 T C 0.038975 -3.5351e-05
1:159890459 C T 0.867700 5.7411e-05
1:159892088 A G 0.835457 -2.5717e-05
1:159895122 T C 0.055061 8.4592e-05
1:159896482 T C 0.120895 -2.1130e-04
1:159897559 T G 0.110067 2.7897e-05
1:159897638 C T 0.050965 2.1138e-05
1:159902786 G C 0.686791 -2.4934e-06
1:159904539 G A 0.101173 -1.7977e-05
1:159908393 G A 0.792236 -7.1691e-06
1:159908462 G A 0.050790 1.3133e-06
1:159912090 T C 0.096639 3.3151e-05
1:159912209 C T 0.027664 -7.4105e-05
1:159912346 G A 0.957815 4.4716e-05
1:159913683 A G 0.028692 8.7830e-06
1:159919448 C T 0.057995 -5.2287e-05
1:159923628 C A 1.835177 4.2648e-05
1:159924568 A C 0.247495 -2.0997e-05
1:159925431 T C 1.378059 5.6150e-05
1:159935277 G A 1.844064 8.5469e-06
1:159938993 A G 0.103884 -8.7042e-06
1:159940997 C T 0.026602 2.6203e-05
1:159943981 T C 0.020575 4.0763e-05
1:159947480 C T 0.079170 6.1741e-05
1:159948285 A G 0.045431 -4.2625e-05
1:159950131 A G 1.428692 4.9788e-06
1:159954596 T C 0.029049 2.4743e-04
1:159955035 C T 0.054594 -8.3718e-06
1:159958028 C T 0.633412 1.9304e-05
1:159962063 C T 0.535010 -3.0970e-05
1:159962881 C G 0.156072 -1.4490e-04
1:159969108 G A 0.025018 2.1501e-04
1:159970957 C G 0.320047 2.5428e-05
1:159971784 A G 0.396128 -1.9193e-05
1:159971877 C T 0.129996 -5.1521e-06
1:159975657 G C 0.054843 4.2260e-05
1:159979854 T C 0.109317 -1.9186e-05
1:159981305 T G 1.021253 -6.1128e-05
1:159984431 C T 0.526234 -7.5141e-05
1:159987188 A G 0.043954 9.3351e-05
1:159988685 A G 0.348347 6.4125e-05
1:159991622 G T 0.560064 7.4976e-05
1:159992178 T C 0.096941 -6.0018e-05
1:159992494 G A 0.374446 -3.0625e-06
1:160000435 T A 0.378413 2.1877e-07
1:160001350 A G 0.053344 6.9412e-06
1:160011512 A G 0.150015 -4.2329e-05
1:160012270 T C 0.033094 7.8416e-06
1:160014637 C A 0.034389 2.4018e-04
1:160017432 T C 0.096198 -1.2870e-04
1:160024883 C T 0.991019 3.4521e-05
1:160029857 T G 0.044087 2.3791e-06
1:160032949 A G 0.065817 1.1531e-04
1:160039278 T G 0.569824 1.9249e-05
1:160044622 C T 1.386219 -6.6138e-06
1:160046913 G A 0.039079 -4.6826e-05
1:160058000 T C 0.182080 -1.2042e-04
1:160058612 T C 0.678297 7.2627e-05
1:160076135 T C 1.088781 1.7998e-04
1:160077169 C T 0.229020 -3.6085e-05
1:160077948 T C 1.021208 3.0760e-05
1:160082501 A G 0.079596 -3.0125e-05
1:160083012 T C 1.690761 -1.2023e-05
1:160086650 T C 0.065292 -2.2362e-05
1:160086772 G T 0.022766 6.6945e-07
1:160088819 C A 0.076794 4.0594e-05
1:160093648 A G 0.249410 -6.9926e-05
1:160094695 G T 0.056161 -2.1361e-05
1:160096178 C T 1.301991 5.7819e-06
1:160100264 T C 0.049501 1.4216e-05
1:160102185 A G 0.144381 9.0647e-05
1:160108803 T C 0.254259 -1.1173e-04
1:160114070 A C 0.342164 1.0809e-05
1:160118077 C A 0.172625 -9.9843e-06
1:160120335 G A 0.453815 -1.8237e-05
1:160121899 G A 0.270488 -9.9658e-05
1:160123776 G C 0.033097 6.8764e-05
1:160124875 A G 1.419416 -3.0456e-05
1:160126157 C T 0.104714 5.6503e-05
1:160126188 A G 0.794245 -1.0965e-05
1:160127880 G C 1.250257 -1.8244e-05
1:160128045 C A 0.428498 1.2178e-05
1:160128671 A G 0.990049 -2.0847e-05
1:160131429 A G 1.704692 7.0912e-07
1:160133607 G A 0.145234 1.4449e-04
1:160134056 A G 0.234898 -2.4386e-05
1:160136208 A G 1.440854 2.2503e-05
1:160138007 C T 0.151074 6.7998e-05
1:160141636 T C 1.026842 -2.4631e-06
1:160145688 G C 1.379672 4.3404e-05
1:160146173 C T 0.617164 9.0621e-06
1:160146576 G A 0.327367 2.2754e-05
1:160147148 G A 0.627913 5.3472e-05
1:160148810 C T 0.302527 3.5134e-05
1:160150263 T C 0.071906 6.7092e-05
1:160150931 C T 0.107791 -1.7502e-05
1:160158134 C T 0.230198 1.3297e-05
1:160158873 T C 0.070066 8.1388e-05
1:160159090 G A 1.241143 3.3804e-05
1:160159156 A G 0.329165 -4.2869e-06
1:160160801 C T 0.063831 -3.3320e-05
1:160160865 T C 0.039725 -7.5168e-06
1:160162959 A G 0.753969 6.9920e-05
1:160163446 T C 1.031120 4.8010e-05
1:160166235 C T 0.304280 -1.5509e-05
1:160170393 C A 0.062046 -3.3531e-05
1:160183100 A G 0.023587 -1.8504e-04
1:160196722 T A 1.143813 -8.3649e-05
1:160206394 A G 1.042130 -5.7856e-05
1:160209273 T C 0.064496 7.1445e-06
1:160212452 A G 0.202025 -5.3987e-05
1:160229792 C A 0.246596 -2.5108e-05
1:160241351 C T 0.025086 -1.5499e-05
1:160242537 T C 0.041338 5.1186e-06
1:160246485 T C 1.018777 -2.7137e-05
1:160255201 A C 0.025184 -1.5465e-05
1:160256004 A C 1.119272 -5.2012e-05
1:160265668 C G 0.097243 7.7766e-05
1:160266209 C G 0.059654 2.6202e-06
1:160266349 G A 0.149697 6.4003e-06
1:160266632 G T 0.160308 3.3268e-05
1:160275434 G A 1.891783 -6.3298e-05
1:160281924 A C 0.096639 -5.3445e-06
1:160303416 A G 1.092033 -3.1717e-05
1:160303542 A C 0.051007 1.5959e-05
1:160308963 A G 0.229212 8.3462e-06
1:160309476 T C 0.036554 1.0344e-04
1:160312625 T C 0.100339 -3.7957e-05
1:160314931 C A 0.099722 -4.0119e-05
1:160318273 C A 0.102098 -3.4428e-05
1:160318940 G A 1.021477 3.4661e-07
1:160319055 C T 0.386124 -1.8520e-05
1:160319589 G A 0.051380 1.7550e-05
1:160321065 G A 0.117477 -2.0994e-05
1:160321359 T C 0.114741 -2.8809e-05
1:160322456 G C 0.084149 1.2986e-05
1:160324855 G A 0.041581 -1.5555e-05
1:160325921 C T 0.141385 -5.0024e-05
1:160341110 A G 0.055587 3.7053e-05
1:160347420 T C 0.027511 -2.9904e-05
1:160348664 G A 0.067953 -3.9390e-05
1:160365195 T C 0.748840 -1.1549e-05
1:160376539 G T 0.078038 -3.2546e-05
1:160376877 G A 0.130969 -8.8246e-05
1:160377435 G C 0.763641 -1.7263e-05
1:160385104 A G 0.132359 2.4916e-05
1:160391398 C T 1.009520 -6.9251e-05
1:160394937 C A 0.592184 -3.9819e-05
1:160396166 T C 0.027287 -1.7648e-05
1:160397628 A G 0.110888 -9.0097e-06
1:160400447 G A 0.054522 -2.1636e-05
1:160402539 C T 0.419481 -4.7042e-05
1:160411416 T C 0.050851 1.9049e-05
1:160414789 C T 0.045652 1.2757e-04
1:160417485 T C 0.040007 -8.5484e-06
1:160423036 T C 1.911673 -1.3470e-04
1:160427572 A G 0.033863 -2.7610e-05
1:160428188 G A 0.516506 -2.6170e-05
1:160430247 T C 0.028527 1.6414e-05
1:160441806 G A 0.025106 -2.1282e-06
1:160452433 G T 0.053879 -8.2333e-06
1:160458782 G A 1.398981 5.5650e-06
1:160461637 C T 0.025330 -9.8306e-06
1:160463406 G A 0.413015 -2.9984e-05
1:160465416 C T 0.134666 -1.9539e-05
1:160470258 T C 1.460231 1.8922e-05
1:160470756 C T 1.143608 -2.2465e-05
1:160471813 G A 0.043188 3.9999e-05
1:160473163 T G 1.142459 -3.8331e-05
1:160490634 C T 0.020942 3.2658e-05
1:160503839 C T 1.886639 3.9389e-05
1:160508002 C T 0.038959 8.8187e-05
1:160510182 C T 0.080225 -1.4665e-05
1:160512224 A G 1.821932 -2.3244e-06
1:160513173 A G 0.623356 4.0295e-05
1:160513456 A G 1.846453 7.6723e-06
1:160519413 T C 0.621860 3.4145e-05
1:160520319 A G 0.047446 6.5659e-06
1:160537945 A G 0.117775 -2.9962e-05
1:160541308 C T 1.198309 -2.8236e-05
1:160543056 C A 1.837998 -5.0848e-06
1:160561877 C T 0.041484 2.3112e-06
1:160576892 C T 0.020760 3.9316e-05
1:160577620 G A 1.862922 1.8147e-05
1:160578699 C T 0.032779 6.0325e-07
1:160580549 T G 0.176942 1.0998e-05
1:160581959 C T 0.053435 1.6698e-05
1:160588242 C T 0.907597 -2.5282e-05
1:160589100 T C 0.139658 -1.1940e-05
1:160595281 T C 0.038913 1.0641e-04
1:160596063 A C 0.155637 -6.2834e-06
1:160598103 A G 0.028371 6.3590e-06
1:160600521 C T 0.037037 3.3419e-06
1:160602520 A C 1.021500 -8.6364e-06
1:160603698 C T 0.074850 -6.2239e-05
1:160606092 G T 0.171600 -4.1481e-05
1:160606704 T C 0.034674 2.2978e-05
1:160609477 A G 0.297528 -3.5484e-05
1:160610990 G T 0.034535 -3.2510e-06
1:160613181 C T 0.554394 -2.0110e-05
1:160613956 T C 0.125627 -4.2248e-05
1:160615211 A G 0.187906 4.2693e-05
1:160615258 C T 0.470660 6.7413e-05
1:160615432 G A 0.064879 6.5758e-06
1:160615677 T C 0.060238 -2.9562e-05
1:160616703 T G 0.421523 2.2013e-05
1:160623094 A G 0.128993 -5.0900e-05
1:160626061 G A 0.694247 1.8519e-05
1:160626383 G T 1.064944 5.1853e-06
1:160630143 C T 0.703234 2.5310e-05
1:160634341 G T 0.194878 -1.0418e-05
1:160636780 T A 1.962645 -3.5873e-04
1:160642451 C T 0.380581 4.5648e-06
1:160646444 G A 0.077840 -3.3098e-05
1:160647555 A G 0.046473 -1.3543e-05
1:160648396 G A 1.523423 -6.9139e-05
1:160648481 G T 0.066158 -6.1813e-05
1:160649926 G A 0.217478 -8.7153e-06
1:160650064 T C 0.038423 -1.6829e-05
1:160650141 A G 0.035827 6.8396e-05
1:160651457 C T 0.105672 -2.2626e-05
1:160651750 G A 0.463636 9.3908e-06
1:160654758 G C 0.277551 3.2573e-05
1:160660312 C T 0.786705 8.5865e-06
1:160673348 C A 0.296490 5.2947e-05
1:160674460 C T 0.348419 4.2859e-05
1:160676674 T C 1.950515 6.2959e-05
1:160677787 C A 0.080586 -1.0600e-05
1:160678554 G C 0.025190 -4.3351e-05
1:160679935 T C 1.370003 5.3306e-07
1:160680849 T C 0.055532 8.7915e-05
1:160681508 A G 0.047888 -2.8859e-05
1:160681775 G A 1.135127 4.0566e-05
1:160681863 T G 0.716062 -6.2622e-06
1:160682585 A G 0.056106 -1.6219e-05
1:160684535 C A 1.351668 1.2657e-05
1:160689145 G A 1.949444 -1.9637e-05
1:160692700 C T 0.038949 3.4828e-05
1:160692819 C G 0.541034 -4.7858e-05
1:160694561 A G 0.034944 9.9083e-07
1:160694817 T G 0.088294 6.1078e-05
1:160695525 T C 0.618381 -9.5562e-06
1:160695534 A G 0.048855 4.2391e-05
1:160700126 T C 0.060556 -9.3493e-05
1:160702791 A G 0.676454 8.6592e-05
1:160703099 G T 0.501952 -4.6925e-05
1:160710243 A G 1.004726 5.6704e-06
1:160714724 G A 0.656596 -3.9290e-05
1:160722308 C G 0.040776 9.9961e-05
1:160723448 G T 0.619731 -3.5103e-05
1:160732784 A G 1.356984 5.7923e-05
1:160732855 C T 0.056048 3.1016e-05
1:160733764 T C 0.261724 5.1453e-05
1:160735814 G A 1.312913 2.4528e-05
1:160739713 A C 0.041929 6.8407e-05
1:160744326 A G 0.058362 -2.3034e-05
1:160744522 T C 0.119849 1.0669e-04
1:160746013 C A 0.034045 1.3418e-04
1:160759422 T C 0.246606 -8.1864e-05
1:160764402 T C 0.593758 -2.5578e-05
1:160765648 G T 0.131810 6.8025e-05
1:160768033 T C 0.726717 -6.0875e-05
1:160781278 G T 0.063318 5.5714e-06
1:160783557 A C 0.042461 -3.3627e-05
1:160787057 T C 1.031263 -6.8824e-07
1:160790248 G A 0.984949 3.6756e-06
1:160790249 C T 0.035080 3.8726e-05
1:160793560 G A 0.844298 2.7629e-05
1:160798126 G A 0.886366 4.5050e-05
1:160802150 C G 0.036583 -1.1430e-04
1:160805118 G A 0.047894 -8.3860e-05
1:160806019 G C 0.051656 -8.2625e-05
1:160807153 C T 1.148964 9.9997e-06
1:160811830 G A 0.860429 -7.1632e-06
1:160814420 C A 0.187890 2.6158e-05
1:160824044 A G 0.085464 9.9713e-06
1:160830268 G A 0.377942 -9.2635e-08
1:160836763 G A 0.039377 5.6967e-05
1:160852046 C T 1.359996 7.3570e-06
1:160859650 T C 0.249517 2.6103e-05
1:160876839 C T 0.813743 -1.6380e-05
1:160884371 T C 0.065353 -5.1686e-06
1:160895391 A G 0.439309 1.8295e-05
1:160899783 A G 1.342846 -1.1500e-05
1:160905683 T C 0.042886 -8.9823e-07
1:160917902 C T 0.576958 -6.6334e-05
1:160920171 C T 0.029634 8.2132e-05
1:160920441 G A 0.144274 -6.0737e-05
1:160920966 T C 1.115185 -3.4019e-05
1:160922607 T C 0.129126 6.6914e-05
1:160925455 A C 0.359487 2.6011e-05
1:160926937 C T 1.679015 -2.1671e-05
1:160929890 T C 1.561320 -2.2805e-05
1:160929936 C T 0.041163 -4.2786e-05
1:160933485 C A 0.615430 -5.7502e-05
1:160942839 T C 0.040341 -5.6574e-05
1:160945592 A G 0.031471 -7.4517e-06
1:160952709 T C 1.565296 -8.1027e-05
1:160968609 A G 0.554579 -9.1909e-05
1:160975049 G A 0.276278 -1.6866e-04
1:160977383 C T 0.027514 -1.4338e-05
1:160977608 T C 0.047443 -4.3395e-05
1:160984108 G C 1.050273 1.1501e-05
1:160986589 C G 0.040186 -5.7838e-05
1:160990906 A G 0.540509 -8.4647e-05
1:160994613 T C 0.027634 1.1622e-05
1:161002641 A G 0.056681 -3.0914e-05
1:161008535 G C 0.243785 1.2739e-04
1:161009523 A G 0.539197 -7.3204e-05
1:161016801 G T 0.064292 6.4490e-05
1:161016890 G A 0.043194 -1.4923e-04
1:161017761 T C 0.062516 6.6875e-05
1:161019040 C G 1.239082 -2.9896e-04
1:161019621 T C 0.699330 -3.7105e-05
1:161036472 A G 0.237274 -4.4934e-06
1:161043764 A G 1.506373 -1.8365e-04
1:161049383 T G 0.043999 2.6673e-05
1:161049499 A G 0.020675 -2.0415e-05
1:161053773 C T 1.745919 -7.4732e-05
1:161054054 C T 0.584154 -3.7057e-05
1:161056989 A G 0.224892 4.4665e-05
1:161057909 G A 0.599328 -5.8533e-05
1:161062201 G A 0.033123 4.7274e-05
1:161064008 C T 0.159058 -9.1378e-06
1:161068119 T C 0.109038 2.6949e-05
1:161068836 C A 0.609552 -1.7805e-04
1:161069544 A G 0.105432 -4.7196e-06
1:161070250 A C 0.055129 -1.8632e-06
1:161075230 T C 0.798283 -8.5638e-05
1:161084146 A C 0.053308 3.6669e-05
1:161093137 G A 0.069096 9.8421e-05
1:161094190 G A 0.159918 3.8159e-05
1:161107181 G A 0.759983 -9.2626e-05
1:161116022 T G 0.552102 -1.4232e-04
1:161125072 C G 0.163339 -4.6378e-07
1:161132777 A G 0.130745 1.0465e-05
1:161132821 A C 0.085282 -2.4192e-05
1:161135421 T C 0.197241 5.7973e-06
1:161136320 T G 0.043321 4.9083e-05
1:161139738 A G 0.129944 1.2534e-05
1:161143312 C T 0.595599 -3.9282e-04
1:161159158 T G 0.222470 -1.6004e-05
1:161161284 C G 0.160321 5.0598e-05
1:161162669 G T 0.021773 -8.1300e-06
1:161163037 C T 1.215940 -9.0266e-05
1:161167698 G T 1.180100 -3.3637e-05
1:161168004 T C 0.422467 -4.3175e-05
1:161172233 A C 0.158818 5.2601e-05
1:161176519 A G 0.179351 -9.6264e-06
1:161176764 A C 0.023850 -3.7672e-05
1:161178684 C T 0.743738 -2.9741e-05
1:161181134 T C 0.072413 -3.9972e-05
1:161182208 G C 0.202700 -9.4330e-06
1:161184875 G A 0.367958 2.1863e-05
1:161184976 A G 0.046775 4.3798e-05
1:161185058 T G 0.539356 -2.6086e-05
1:161188936 C T 0.295026 -6.6997e-04
1:161192511 G C 0.346403 -1.6649e-04
1:161198413 A C 0.025742 7.2706e-05
1:161200487 A C 1.252669 -6.0940e-05
1:161202556 C T 0.050945 -2.2702e-05
1:161202605 A G 0.693085 -2.9708e-05
1:161205966 T G 0.081835 -4.9283e-05
1:161212453 T C 0.329226 2.7223e-05
1:161212569 A G 0.542518 5.8998e-06
1:161217693 A C 1.235966 -3.0973e-05
1:161219555 G C 0.320830 -8.9391e-05
1:161226741 A G 0.328477 2.2051e-05
1:161227624 A G 0.360765 -1.3837e-04
1:161229651 G A 1.098966 -3.8818e-05
1:161229684 T C 1.326133 -8.3153e-06
1:161231221 T C 0.051017 -2.5558e-05
1:161240852 C T 1.950804 -3.2170e-05
1:161245487 C G 0.117084 3.3137e-05
1:161246090 A G 0.022551 1.8463e-05
1:161246613 G A 0.273974 -2.6732e-05
1:161246656 C T 0.145608 5.5285e-05
1:161249787 A G 0.650095 9.9320e-06
1:161253067 T G 0.795268 2.5699e-05
1:161254246 G A 0.047158 3.0250e-05
1:161254847 A G 0.067547 -4.4628e-05
1:161255778 A G 1.465804 -2.0075e-05
1:161257359 A G 0.230523 1.2349e-05
1:161261242 T G 0.115120 2.4931e-05
1:161262428 T C 0.509583 -4.5820e-06
1:161266998 G T 0.042672 -1.6275e-05
1:161270636 T C 0.050514 -1.5318e-05
1:161272441 G A 1.152369 -3.7857e-06
1:161272581 T C 0.051299 -7.5659e-06
1:161274311 A G 0.255295 1.0449e-04
1:161275729 A G 0.057323 2.7560e-05
1:161282384 C T 0.732281 8.6613e-06
1:161282538 A G 0.028621 5.8007e-05
1:161291412 C T 0.120525 3.5771e-04
1:161299064 T C 0.050176 1.9608e-05
1:161300331 A G 0.047706 -1.5827e-05
1:161302257 G A 0.054230 2.6336e-05
1:161306983 G T 0.135358 1.6373e-05
1:161316886 G A 0.228894 -1.7974e-06
1:161325836 T C 0.042159 1.9315e-06
1:161338460 G A 0.117084 -7.6829e-06
1:161344446 G A 0.288603 6.1032e-05
1:161352932 A G 0.083857 -8.6394e-05
1:161358828 C T 0.632662 2.1780e-05
1:161368998 A G 0.132719 6.1150e-06
1:161372608 C T 0.238848 -8.5891e-06
1:161383798 A G 0.028277 -3.3427e-05
1:161388413 C A 0.370441 4.8421e-06
1:161388640 C G 0.072147 -4.2832e-05
1:161388960 C T 1.049511 1.6193e-05
1:161390656 A G 0.284026 -6.7987e-05
1:161390707 A G 0.021269 -4.4529e-05
1:161395555 C G 0.757202 1.8081e-05
1:161399818 G A 0.230163 -3.4095e-05
1:161403307 T G 0.205927 1.2942e-04
1:161408083 T G 0.124893 9.7069e-06
1:161409805 A G 0.124127 -2.1793e-05
1:161450153 A G 0.123647 9.3996e-06
1:161452866 T G 0.073065 1.3295e-04
1:161456186 T G 1.319934 -2.9316e-05
1:161463936 G A 0.106074 -1.6833e-05
1:161468609 C A 0.043688 -1.6594e-05
1:161472158 G A 1.366085 1.2812e-05
1:161475114 G C 0.025041 2.5430e-05
1:161479745 G A 1.066911 -3.9888e-05
1:161481752 C A 0.445859 3.0769e-05
1:161491343 A G 0.188916 1.4525e-05
1:161492587 T C 0.748347 -5.8028e-06
1:161496178 A G 0.188536 7.7711e-06
1:161496900 A G 1.513965 2.2808e-04
1:161501932 A G 0.028592 2.2935e-05
1:161502849 G A 0.205664 1.9789e-05
1:161513406 G T 0.198835 5.3025e-05
1:161515326 T C 0.234853 4.0997e-05
1:161519440 T C 0.079576 -1.7305e-05
1:161520931 T C 0.236200 4.7143e-05
1:161524096 A C 0.019909 -2.7616e-05
1:161599779 C G 0.679557 -2.2590e-05
1:161620244 T A 0.048780 1.1491e-05
1:161647360 C T 0.028621 -1.8368e-05
1:161648542 T C 0.042273 -4.4811e-05
1:161650460 T C 0.040507 -4.3146e-05
1:161651064 C T 1.394171 -2.0771e-05
1:161651608 G A 0.042588 8.6368e-06
1:161652717 T C 0.925572 -2.4141e-05
1:161653328 C T 0.044606 6.0533e-05
1:161653554 T C 0.073617 7.0769e-05
1:161653708 T G 0.043207 -4.3797e-05
1:161655516 T C 0.650228 3.8821e-06
1:161656631 A G 0.177497 -2.1379e-05
1:161671306 T G 0.210919 6.2499e-05
1:161671774 T C 0.120193 -2.7770e-05
1:161671995 A G 1.554112 4.7410e-05
1:161673508 T C 0.082202 -2.2313e-05
1:161673859 G C 0.051679 8.7482e-05
1:161674531 T G 0.020237 -1.3086e-05
1:161675110 A G 0.069939 -1.9940e-05
1:161677350 G A 1.331829 6.2918e-05
1:161677735 C T 0.230435 5.9004e-05
1:161678182 G T 0.123799 4.8414e-05
1:161678254 G A 1.100949 1.8307e-05
1:161680518 A T 0.123524 4.0035e-05
1:161681780 G A 0.416592 -1.0627e-04
1:161683136 A G 0.972310 1.9180e-05
1:161684413 T C 0.080391 -4.7023e-06
1:161684513 T C 0.024178 -2.6386e-05
1:161684981 T A 0.284812 -2.6231e-05
1:161687976 A G 0.082663 -1.2909e-05
1:161688739 C T 0.122712 4.9795e-05
1:161693199 T C 0.087710 -7.5339e-06
1:161694857 A G 0.236077 1.9393e-05
1:161696782 C G 1.022081 4.0135e-05
1:161697072 C G 0.160386 -1.8831e-04
1:161697149 T G 0.055532 -1.0122e-05
1:161697319 A G 0.178559 2.4881e-05
1:161700679 G A 0.436739 -2.2510e-05
1:161701708 A C 0.049271 -4.9805e-05
1:161709133 T C 0.058041 9.8974e-05
1:161709211 G A 0.132540 1.6407e-05
1:161721707 T C 0.664045 3.7577e-05
1:161722204 T C 0.095503 -1.1734e-05
1:161727927 T C 0.128623 5.4521e-06
1:161733707 A G 0.101819 -9.6801e-05
1:161735118 C G 0.139061 -4.1357e-05
1:161736209 C T 0.039241 7.1517e-05
1:161736706 T C 0.246038 -2.5084e-05
1:161738238 C A 0.432987 -8.3575e-07
1:161740310 C T 0.603846 -8.1607e-06
1:161741911 A G 0.043152 2.3101e-05
1:161745306 C T 0.175482 2.7744e-06
1:161747041 A G 0.023697 5.3982e-05
1:161751741 G A 0.596027 -5.4478e-07
1:161761276 C G 0.136890 -2.4079e-05
1:161761312 T C 0.136299 -3.3060e-05
1:161780979 A G 1.505023 -2.4223e-06
1:161782501 T A 0.067749 4.0854e-05
1:161805966 T C 0.115601 3.6053e-06
1:161808265 C G 0.111375 -2.9926e-05
1:161816051 G A 0.048926 -9.2350e-06
1:161818324 A G 0.062075 1.9497e-05
1:161833233 A G 0.739882 -5.9803e-06
1:161841018 T G 0.036826 -1.2142e-06
1:161855942 A G 0.038913 2.7668e-05
1:161884403 C T 0.035892 1.2539e-05
1:161888955 C T 1.580649 -4.0135e-05
1:161894280 T C 0.043175 -5.1196e-05
1:161898815 G A 0.021867 -2.8364e-05
1:161899636 G A 0.039199 8.2864e-05
1:161901208 T C 0.148753 -1.9862e-05
1:161903683 T C 1.509979 -2.2312e-05
1:161908877 A G 0.040750 3.0500e-05
1:161915501 A G 0.783028 -2.3460e-05
1:161919011 T C 0.044233 -3.6061e-05
1:161928771 A G 0.206702 -4.1388e-05
1:161930873 G A 0.056710 6.5655e-06
1:161936992 A G 0.680469 -1.1636e-05
1:161938311 G A 1.614457 -2.9551e-06
1:161943058 T C 0.487700 -1.9902e-05
1:161946727 G A 0.318918 -2.4486e-05
1:161946857 A G 0.043454 2.3415e-05
1:161950399 G A 1.337834 7.0975e-06
1:161951077 T C 0.038264 3.8935e-05
1:161953018 A G 0.033636 -2.5139e-05
1:161954255 A G 0.065275 5.6623e-05
1:161955804 T C 1.285980 8.9554e-06
1:161956659 C A 0.454172 -3.9319e-05
1:161958953 A G 0.106422 -1.7413e-05
1:161959400 C T 1.725958 -7.2814e-05
1:161959460 T C 0.197676 -1.1625e-05
1:161967160 A G 0.039108 6.0096e-05
1:161967681 G A 1.337506 4.8868e-06
1:161969322 A G 0.789604 3.3431e-05
1:161969986 A G 0.124121 -1.1264e-04
1:161972767 A G 1.235025 -2.8456e-06
1:161973976 C T 0.167361 8.0832e-05
1:161974882 C T 0.107236 -6.0210e-05
1:161975281 C T 1.541317 1.4434e-04
1:161975381 T C 0.038725 -1.5476e-05
1:161976473 A G 0.187640 -5.4479e-05
1:161978623 C T 0.133533 5.2675e-05
1:161980422 T C 0.109333 3.9400e-05
1:161980502 T C 1.499450 2.0608e-05
1:161981984 G A 0.087752 7.4293e-06
1:161984197 A G 0.138165 3.8708e-05
1:161991237 A G 0.091316 3.3885e-05
1:161993192 C T 0.139392 4.7754e-05
1:161996502 T C 0.025904 -5.3010e-05
1:162003746 G A 0.234493 -1.1402e-07
1:162008624 C T 0.172538 -5.3064e-05
1:162009707 T C 0.043938 -1.3837e-04
1:162010373 T C 0.082241 3.7980e-05
1:162010693 G A 0.066794 2.7154e-05
1:162012953 A G 0.035674 -5.9465e-05
1:162014632 G A 0.664152 4.7052e-06
1:162022727 C T 0.149714 1.8004e-05
1:162029957 T C 0.035392 -2.0913e-04
1:162030688 G C 0.642915 1.6270e-05
1:162032153 T G 0.044954 1.7414e-05
1:162033890 T C 0.492215 1.0872e-05
1:162034572 T C 0.038819 -4.7468e-05
1:162041164 G A 0.057281 1.4862e-04
1:162042329 G A 0.097840 -2.4685e-04
1:162042460 C T 0.040754 1.3375e-04
1:162045417 T G 0.028650 1.7500e-05
1:162084535 G A 0.103653 -2.7425e-04
1:162085685 T G 1.286412 -1.2582e-05
1:162086484 C T 0.026459 -4.2969e-05
1:162099301 A G 0.181856 -1.8267e-05
1:162101157 G T 0.034389 -6.6298e-05
1:162106270 C A 0.100716 1.0521e-05
1:162106465 G A 0.040747 -1.7264e-06
1:162106836 T C 0.024415 8.6962e-05
1:162112910 G C 0.292283 -1.5066e-05
1:162115763 G A 0.046437 -7.1210e-05
1:162116843 A G 0.098690 7.1016e-05
1:162118984 G A 0.403015 -9.5217e-06
1:162122295 T C 0.038868 -2.3171e-05
1:162129334 G A 0.304234 2.8828e-05
1:162130397 T C 0.035453 -1.6699e-05
1:162130481 C G 0.496827 -1.4587e-05
1:162133117 A G 0.276519 -6.6621e-06
1:162133161 G A 0.107227 -5.3313e-05
1:162154709 C A 0.157597 6.0492e-07
1:162166153 G T 0.192473 3.2902e-05
1:162168154 A G 0.074630 -1.2282e-04
1:162173141 G A 0.049410 4.3334e-05
1:162176695 C T 0.101517 -4.4266e-06
1:162176805 T C 0.037261 -5.8597e-05
1:162179176 A G 0.040663 2.2028e-05
1:162186268 G A 0.071741 8.8226e-06
1:162187618 T C 0.043597 6.2843e-05
1:162195738 G T 0.423178 -1.8779e-05
1:162206541 C A 0.036865 -1.1747e-05
1:162210471 G A 1.139525 -1.2659e-05
1:162210610 T C 0.492546 1.5265e-05
1:162219739 G A 0.318126 2.7577e-05
1:162223986 T C 0.101660 1.3299e-05
1:162225542 T C 0.034934 -2.1147e-05
1:162228784 A G 0.080761 -8.8705e-06
1:162232094 G A 0.086801 7.1794e-06
1:162236256 T G 0.032922 5.4762e-06
1:162240552 T C 0.088255 -7.2870e-05
1:162241011 A G 0.026200 -5.7675e-05
1:162248920 G A 0.813447 2.1502e-05
1:162250009 A G 0.162307 -5.3727e-05
1:162251099 G T 0.276830 2.4230e-05
1:162257246 G A 0.035632 -6.9668e-05
1:162257994 G A 0.037654 1.7174e-05
1:162258460 G A 0.446560 4.6487e-05
1:162263374 G T 0.088463 -3.8012e-05
1:162267084 T C 0.387971 4.0877e-05
1:162276353 T C 0.057417 -7.0565e-05
1:162277922 C A 0.903932 1.3723e-05
1:162280806 A T 1.082741 4.2061e-05
1:162283641 A G 0.148597 5.0573e-05
1:162287713 T C 0.029306 -1.0739e-05
1:162288064 T C 0.043295 2.5863e-05
1:162289271 T C 0.118775 -5.6548e-05
1:162292210 C T 0.077509 -4.5911e-05
1:162296956 G A 1.309405 6.1866e-06
1:162301060 C G 1.305773 -4.8566e-05
1:162302565 A G 0.164897 -3.0886e-05
1:162302579 T C 0.036924 1.5674e-05
1:162303907 C G 0.598390 6.2736e-05
1:162303999 T C 0.767520 -5.5618e-05
1:162305928 A G 0.266135 3.7343e-06
1:162307659 G C 0.059923 -1.4002e-04
1:162308677 A G 0.549597 -8.5037e-05
1:162309293 G T 0.102339 7.4960e-05
1:162311918 A G 0.036502 -5.3557e-05
1:162317196 A C 0.047343 -5.0892e-05
1:162319751 A T 0.089245 1.4577e-04
1:162320729 T C 0.107415 -7.7835e-05
1:162321600 C T 0.832863 -7.8751e-05
1:162321824 G A 0.166715 6.0174e-05
1:162322520 C A 0.026985 -1.0501e-04
1:162324646 T C 0.472052 -1.5900e-04
1:162327313 T C 0.141005 -6.1118e-06
1:162329125 A G 0.041822 5.0723e-06
1:162329962 T C 0.731294 1.4235e-05
1:162331408 A G 0.712446 3.6232e-05
1:162336539 G A 0.749142 6.5947e-06
1:162338962 T C 1.706931 4.3040e-05
1:162341641 T C 0.041585 -8.4937e-05
1:162341917 C A 0.156095 1.2272e-05
1:162341985 G A 0.316412 -3.1386e-05
1:162342203 G A 1.115776 -2.9162e-05
1:162343154 T C 0.042597 -3.1674e-05
1:162343388 T C 0.499726 1.0050e-05
1:162344069 A G 0.088372 9.9372e-06
1:162345294 T G 0.584385 2.6366e-05
1:162346324 A C 0.032097 2.2873e-05
1:162347618 G A 0.082984 -7.6604e-06
1:162347877 C G 0.691692 2.3901e-05
1:162349218 G A 0.049897 1.1373e-04
1:162350451 G C 0.463451 3.3873e-05
1:162351454 G A 0.324127 1.9928e-05
1:162352294 C T 0.809990 -5.0086e-05
1:162352361 A G 0.055155 6.2798e-06
1:162357035 G A 0.193732 1.1615e-04
1:162357707 G T 0.100969 3.2164e-06
1:162360008 T C 0.540434 -3.6717e-05
1:162366067 A C 0.037144 8.6362e-05
1:162367103 T G 0.256025 3.1543e-05
1:162375246 T C 0.038998 6.5926e-05
1:162382778 A C 0.086707 -7.7946e-06
1:162387778 C T 0.466635 5.8739e-05
1:162392151 A C 1.134358 4.8681e-06
1:162392184 G A 0.031769 2.2589e-05
1:162408767 G T 0.507045 -6.0205e-05
1:162415600 C T 0.619900 4.1102e-05
1:162428275 C T 0.430419 -1.4452e-05
1:162429203 T C 0.020124 -1.2572e-05
1:162431320 C A 0.193103 1.1782e-04
1:162434420 T C 0.438485 -9.2510e-06
1:162439902 C A 1.112342 1.7942e-05
1:162441037 G T 0.762797 3.3497e-04
1:162441340 A G 0.052893 8.6313e-05
1:162443855 G A 0.093114 -2.0625e-05
1:162445861 G A 0.100089 4.7435e-05
1:162455412 A G 0.964355 -6.8402e-06
1:162455562 A C 0.084610 1.3670e-05
1:162467518 C T 0.144416 -5.9458e-06
1:162475263 G A 0.051572 4.4438e-05
1:162476859 A G 0.052679 -3.7159e-05
1:162479196 C T 0.238683 -2.2043e-05
1:162490218 C T 0.946182 -9.4585e-06
1:162490792 G A 0.020997 1.6832e-05
1:162492874 A G 0.096610 -2.2288e-05
1:162501593 T G 0.161944 -1.2345e-05
1:162504856 T C 0.177053 5.5887e-05
1:162504932 A C 0.106931 -1.7727e-05
1:162505578 A C 0.043837 1.9703e-06
1:162511529 A C 1.077703 -1.0668e-05
1:162515323 G A 0.042526 9.1051e-06
1:162562526 A G 0.020562 4.4567e-06
1:162563661 T C 0.156053 5.8659e-06
1:162564462 C T 0.033805 7.1963e-06
1:162565221 G A 0.427569 7.2185e-05
1:162570375 A G 1.542583 6.0670e-04
1:162578927 G A 0.087230 -2.6946e-05
1:162579558 C T 0.457284 9.8663e-07
1:162579587 T C 0.023077 -3.7291e-05
1:162588678 G A 0.101238 -3.7332e-05
1:162591307 A G 0.853776 1.0481e-04
1:162592361 T C 0.092205 2.9586e-05
1:162594378 T C 1.394615 1.8734e-05
1:162595547 G A 0.068067 1.8121e-05
1:162603729 T C 1.365300 4.8710e-05
1:162604473 C T 0.062380 3.0175e-05
1:162611515 A G 0.467333 -7.3516e-05
1:162624504 G A 0.447706 5.4882e-05
1:162626090 A G 0.082647 5.9152e-05
1:162630508 G A 1.780568 -3.5329e-05
1:162638889 T C 0.023473 6.6781e-05
1:162651519 G A 1.522943 2.9093e-05
1:162653055 A G 0.108791 -2.4685e-05
1:162654665 A G 0.504695 6.0395e-05
1:162658882 T C 0.036184 2.4687e-05
1:162669792 G A 0.026820 1.8417e-05
1:162674747 G A 0.241056 -4.5160e-05
1:162678091 A G 0.130317 -2.6805e-05
1:162693467 T C 0.090638 -4.4308e-05
1:162693795 G A 1.167656 2.6501e-05
1:162700037 G A 0.166585 -2.2671e-05
1:162701802 T G 0.118833 -6.5962e-06
1:162726281 C A 1.530969 2.5490e-05
1:162726461 T C 0.050046 2.4412e-05
1:162726911 G A 0.174975 6.0714e-06
1:162739034 A C 0.050355 2.2722e-05
1:162740121 A G 0.042886 -3.1275e-05
1:162742202 G T 0.071062 2.4516e-05
1:162746511 G A 0.125341 -7.3156e-05
1:162748025 C A 1.568409 3.7867e-05
1:162752670 A G 0.106587 8.2611e-06
1:162753573 A C 0.045369 -2.0073e-06
1:162758606 A G 0.020043 2.0511e-05
1:162767172 T C 0.083237 5.5743e-05
1:162784365 G A 0.041361 -4.2716e-05
1:162787731 C G 0.169698 -6.5758e-05
1:162792561 G A 1.920473 1.6143e-05
1:162794799 C T 0.439936 7.3828e-05
1:162802615 A C 0.669154 3.7710e-05
1:162804894 T C 0.036197 3.8481e-05
1:162809416 C T 0.274993 -1.9653e-04
1:162813651 T C 1.147175 7.6855e-06
1:162814549 C T 0.863438 3.0122e-05
1:162814640 G A 0.025291 2.6902e-05
1:162816620 A G 0.041228 -2.2595e-05
1:162817619 G A 0.038975 4.0562e-05
1:162818421 G A 0.873630 2.0710e-05
1:162822134 G A 0.368075 -8.5367e-05
1:162823577 G A 0.127334 -2.4398e-05
1:162825457 A C 0.402090 2.4658e-05
1:162827573 A G 0.329165 1.0516e-05
1:162832610 C T 0.342612 -2.3414e-05
1:162837050 G A 1.553962 1.5487e-07
1:162843606 C A 1.447898 -2.7383e-05
1:162852150 T G 0.038644 -3.1991e-05
1:162852760 T C 1.835028 -1.2764e-04
1:162867426 T C 1.940165 -2.9107e-05
1:162872456 C T 0.028949 -1.0411e-05
1:162873220 A C 0.351408 5.5355e-05
1:162873467 T C 0.035470 3.7456e-05
1:162881919 C G 0.533391 -1.0062e-04
1:162883668 A C 0.071338 2.6684e-05
1:162889341 A G 0.055158 2.7215e-05
1:162893276 C T 0.449147 1.3789e-04
1:162896416 T G 0.043328 1.9716e-05
1:162901055 G A 1.205391 3.6652e-05
1:162901947 C T 0.315133 1.5798e-04
1:162902848 T C 0.074299 -2.1743e-06
1:162903975 A G 0.107454 -8.3944e-05
1:162905158 T G 0.073987 2.8689e-06
1:162910682 T C 0.323095 -6.3497e-05
1:162917734 G A 0.043074 -8.9849e-05
1:162925653 G A 1.401983 2.4888e-04
1:162926083 G A 0.365167 6.7326e-05
1:162927404 T C 0.150184 2.4566e-04
1:162933767 A G 0.057742 -1.4662e-04
1:162934730 T C 0.090284 -3.6425e-05
1:162938703 T G 1.330366 1.1193e-04
1:162944040 A C 0.053539 6.7508e-06
1:162944662 C T 0.036969 -5.0379e-05
1:162956847 T C 0.024924 1.3998e-05
1:162959203 T C 0.071614 1.5679e-05
1:162961560 C G 1.295798 -6.6705e-07
1:162961909 T C 0.191714 -2.3317e-05
1:162963323 T C 1.357578 1.9055e-05
1:162970286 G A 0.037437 -4.1716e-05
1:162972403 A G 0.074565 1.3693e-05
1:162979479 G A 0.060160 1.2889e-04
1:162988795 G A 0.066483 1.0270e-04
1:162995355 G A 1.476622 8.3131e-07
1:162998069 T G 0.043126 -8.8091e-05
1:163000200 T C 0.076006 2.6025e-06
1:163002668 T C 0.053935 -1.0019e-04
1:163009498 C T 1.151606 -1.0752e-05
1:163015384 A G 0.071527 1.2094e-04
1:163017786 A G 0.277460 -9.0032e-05
1:163022508 T C 1.836924 -8.6745e-05
1:163023625 A G 0.109456 -6.4051e-05
1:163027266 A G 0.065762 4.0155e-05
1:163028465 C T 0.566449 1.8322e-05
1:163029680 C T 0.026047 -1.8671e-05
1:163029844 T G 0.071449 1.2111e-04
1:163033691 T C 0.817761 -2.5056e-05
1:163034416 A G 0.484383 9.3997e-06
1:163039777 C T 1.066178 3.7575e-07
1:163039793 A G 0.035100 -1.5205e-05
1:163041574 T C 0.048738 1.6168e-04
1:163064130 T C 0.060735 -4.5117e-05
1:163064483 T C 0.689362 6.4975e-05
1:163065280 C T 0.049900 -2.1251e-05
1:163065352 C T 1.336753 3.1429e-05
1:163074348 C A 0.029906 1.4331e-04
1:163077730 C T 0.265525 1.5571e-06
1:163083108 G T 0.937526 4.7742e-05
1:163096219 A C 0.120034 3.8507e-05
1:163110581 C T 0.060579 4.2051e-05
1:163110736 T C 0.052013 3.8367e-05
1:163112204 G A 0.148178 1.5891e-04
1:163113883 G A 0.031429 2.7537e-05
1:163115321 G A 0.220143 8.1843e-05
1:163118052 A G 0.293741 1.4989e-05
1:163119958 G A 0.031033 -3.3398e-05
1:163125268 G A 1.245204 3.7568e-06
1:163130817 A G 0.042425 1.6189e-05
1:163133575 G A 0.021380 -1.3827e-05
1:163136741 C T 0.155864 -4.1797e-05
1:163142555 A G 0.814044 4.1920e-05
1:163144477 C T 0.055781 -4.2735e-05
1:163148784 T C 0.033785 5.2007e-05
1:163160051 T C 0.947909 3.7439e-05
1:163161795 C T 1.910881 -1.0573e-04
1:163166075 G T 0.311300 -1.9621e-04
1:163167338 C T 0.360834 2.5722e-05
1:163167852 T C 0.083675 2.3512e-05
1:163171533 A G 0.069881 2.4848e-05
1:163171868 C T 0.378789 7.4438e-05
1:163174876 A G 0.043006 8.6023e-05
1:163188584 C G 1.210088 7.3429e-05
1:163193441 G A 0.038170 2.9400e-05
1:163196437 T C 0.909187 -1.0532e-05
1:163201689 C T 0.202454 1.7009e-05
1:163205346 G T 0.060741 2.9212e-05
1:163217905 T G 0.158993 2.6511e-04
1:163222722 G T 0.483688 -3.3679e-04
1:163229838 G A 0.046320 -2.0754e-05
1:163239350 G T 0.028391 -2.3406e-05
1:163257958 G A 0.035265 -4.8674e-06
1:163258641 C T 0.043058 1.2459e-04
1:163269081 T G 0.358114 -7.8411e-05
1:163269956 G A 0.350541 1.2730e-04
1:163273346 A G 0.366082 3.4371e-05
1:163274005 A C 0.021610 -3.0287e-06
1:163275169 T C 0.126208 5.6553e-05
1:163281022 G A 0.960587 -7.0268e-05
1:163286726 A G 0.062899 4.3889e-05
1:163289065 G A 0.123348 -2.4410e-04
1:163289571 T C 1.045100 -5.4848e-06
1:163292040 C T 0.519775 3.3666e-05
1:163292579 G T 0.026855 2.3555e-06
1:163297030 C T 0.323374 -1.2013e-04
1:163297746 A G 0.275853 7.0228e-05
1:163307136 T C 1.237949 -1.7265e-06
1:163307754 G A 0.103754 -1.1901e-05
1:163308256 G A 1.917214 8.0875e-05
1:163309633 C T 0.888560 5.4200e-05
1:163312552 A C 0.027362 -7.5369e-06
1:163320523 T C 0.091309 1.6666e-05
1:163323881 C T 0.035794 -1.0029e-04
1:163323882 T G 0.085431 -6.3526e-05
1:163339244 G A 0.680748 -1.8387e-05
1:163340415 T C 0.061501 4.9513e-05
1:163342639 T G 0.028744 -3.6627e-05
1:163344343 G T 0.336192 6.6725e-05
1:163344406 G A 0.043986 -2.3390e-04
1:163344782 G A 0.962943 -6.9896e-06
1:163344863 A G 0.071452 1.3591e-05
1:163347103 G A 0.043642 1.1493e-04
1:163348127 A G 0.929207 -4.7863e-06
1:163353205 G A 0.935023 3.8000e-06
1:163361877 A G 0.076181 4.0451e-05
1:163366854 C T 0.197562 9.0775e-05
1:163368604 A G 0.049985 -1.6081e-05
1:163373057 A G 0.066645 5.5350e-05
1:163380744 G A 0.061299 7.7208e-07
1:163382524 G A 0.129012 8.0696e-05
1:163383451 A G 0.176715 -1.2312e-03
1:163385109 C T 0.776390 2.1885e-06
1:163396645 A C 0.039280 -2.3713e-05
1:163396799 A G 0.067872 -7.0417e-06
1:163411200 G A 0.128318 -8.7624e-06
1:163413540 G A 0.063065 5.8700e-06
1:163414822 A G 0.035707 2.3860e-06
1:163417077 T C 0.655012 -4.7716e-05
1:163418879 T C 0.046865 -9.0268e-05
1:163420014 A C 0.289395 -5.9258e-06
1:163435083 A G 0.344206 1.0590e-04
1:163436274 C T 0.044126 1.6797e-05
1:163436742 T C 0.060027 8.6297e-06
1:163444495 C T 0.899615 2.4443e-05
1:163447164 T G 0.122956 -5.0292e-05
1:163447330 C T 0.533767 -4.8701e-05
1:163447444 G A 0.227946 1.5440e-05
1:163453573 G T 0.335831 7.8763e-06
1:163457357 C T 0.031240 -5.5197e-06
1:163462580 C T 0.137432 2.8726e-05
1:163462846 T G 0.275022 2.3393e-05
1:163466179 G C 0.042013 -3.6808e-05
1:163471153 C T 0.077031 2.0876e-06
1:163474621 T C 0.072319 -4.4050e-05
1:163475430 T C 0.614827 7.7326e-05
1:163476573 A G 0.033473 -2.4717e-05
1:163479438 G C 1.433366 7.4599e-05
1:163479468 G T 0.722157 1.6811e-05
1:163488225 A G 0.342203 1.0745e-04
1:163491546 T C 0.080024 -4.2799e-05
1:163494080 T C 0.159360 -2.8524e-05
1:163500125 T C 0.147403 4.7627e-05
1:163500296 C T 0.189055 -2.0119e-05
1:163505777 A C 0.911832 1.8123e-06
1:163506077 G T 0.675188 -6.3749e-05
1:163506121 T G 0.714117 -9.2656e-05
1:163506280 A G 0.079800 -7.1960e-05
1:163506362 T C 1.973937 2.6031e-05
1:163508344 T C 1.578591 9.8969e-06
1:163520825 C A 0.248881 1.6690e-05
1:163526570 G A 0.423941 -1.2880e-05
1:163527360 G A 0.060037 4.7132e-05
1:163527558 A G 0.071118 -3.4804e-05
1:163528762 A G 0.022597 5.6624e-05
1:163528817 C T 0.109976 1.5807e-04
1:163532478 A G 0.933264 -7.2024e-05
1:163542875 C T 0.032279 4.7652e-05
1:163544762 G A 0.201691 2.9521e-05
1:163553855 T G 0.022071 8.0238e-05
1:163559407 T C 0.760843 -4.2435e-05
1:163569868 C T 0.104783 7.2958e-05
1:163579955 C T 0.506532 3.5874e-05
1:163586969 C T 0.241091 5.4012e-05
1:163587587 T G 0.060287 -4.3045e-06
1:163608330 G C 0.211234 -1.0709e-06
1:163617744 A G 0.027053 8.2702e-05
1:163622374 C T 0.157620 6.4977e-05
1:163634787 A C 0.086236 -5.5574e-05
1:163635188 T C 0.031740 -6.6591e-06
1:163637687 A G 0.027362 -7.6690e-05
1:163641173 A G 0.797326 -7.7239e-06
1:163641481 C T 0.152343 -8.2538e-06
1:163657608 C T 0.062364 -3.9535e-05
1:163659426 A G 0.128636 -7.4308e-06
1:163666997 C T 0.072562 -2.0189e-05
1:163668178 T C 0.027115 9.0136e-05
1:163668496 T C 0.060261 -1.5364e-04
1:163683716 G A 0.061604 -2.2557e-06
1:163693598 T C 0.095289 -5.3146e-06
1:163700280 A G 0.177257 -3.1661e-05
1:163706661 C A 0.024090 5.0746e-05
1:163716904 G A 1.202395 4.0696e-06
1:163717136 A G 0.898194 2.1902e-05
1:163738795 C T 0.099891 -4.1906e-05
1:163739505 T C 0.027037 7.9562e-05
1:163744853 G A 0.264214 -2.2225e-05
1:163746258 T C 0.237118 4.7535e-06
1:163758093 G A 1.074850 -2.8809e-06
1:163770538 T G 0.052864 2.3426e-05
1:163774100 A C 0.375225 4.9950e-06
1:163775335 G A 0.465574 -1.2063e-06
1:163782243 T C 0.146562 -2.6385e-05
1:163787409 C T 0.049264 -2.0086e-05
1:163788260 G A 0.054470 -7.4747e-05
1:163790451 T C 0.671150 3.5112e-05
1:163793913 C T 0.207222 -1.2588e-06
1:163797405 G C 0.022052 -4.1012e-05
1:163798200 A C 0.091933 7.0526e-05
1:163799720 G C 0.101956 -2.8947e-05
1:163806433 C A 0.087678 -2.9153e-05
1:163811705 T C 0.028949 -2.6578e-05
1:163813734 G C 0.659586 -3.0496e-05
1:163814358 T C 0.024742 1.3880e-04
1:163815371 G A 1.891566 1.0163e-05
1:163815651 C G 0.092481 6.0336e-05
1:163828133 C T 0.021863 7.9722e-05
1:163829349 A C 0.259573 8.2396e-05
1:163831730 C A 1.082192 -4.8356e-06
1:163834280 G A 0.407670 -1.0867e-04
1:163836061 A T 0.051692 3.5572e-05
1:163836845 C G 0.060364 -4.4352e-05
1:163837024 T C 0.048790 9.3702e-05
1:163837511 C A 1.871286 -2.9287e-05
1:163839891 G A 0.063295 5.1078e-05
1:163840431 C T 0.316438 -3.4393e-05
1:163847718 T C 0.137253 -2.4581e-05
1:163850104 C A 0.452468 -2.9883e-05
1:163853917 G A 0.077083 5.1433e-06
1:163858446 C T 1.303069 7.0393e-06
1:163859823 C T 0.101595 -4.6603e-05
1:163859836 C A 0.059186 -7.4381e-05
1:163867113 A G 0.033581 2.3419e-05
1:163876943 A G 0.272494 -2.2061e-05
1:163896553 T C 0.108801 -3.2500e-05
1:163901131 A G 0.058683 6.6193e-05
1:163901409 G A 0.401951 -4.1795e-07
1:163901925 G T 0.028754 1.2002e-04
1:163905673 A G 0.458771 1.9578e-05
1:163908233 G A 0.052088 -5.0969e-05
1:163911787 A G 0.788594 -3.1019e-05
1:163913563 T C 0.047966 -5.2486e-05
1:163941245 G A 0.330852 -3.5049e-05
1:163941884 A G 0.024580 -1.9848e-05
1:163948373 A C 0.956984 -1.4562e-05
1:163948473 C T 0.291261 2.3203e-05
1:163952306 G A 0.115503 3.5671e-05
1:163953024 C T 0.632172 -1.5905e-05
1:163953124 G A 0.074354 1.0319e-05
1:163956503 C G 0.940317 -1.1569e-05
1:163978224 A G 0.029614 -5.8202e-05
1:163983578 T C 0.057167 -3.0865e-05
1:164004969 T C 0.104179 -6.3952e-05
1:164005184 C T 1.873932 -5.4289e-05
1:164023099 T G 0.030250 6.3848e-05
1:164028234 C A 0.116519 -3.5555e-05
1:164034330 A G 1.221555 -3.4538e-05
1:164034955 C T 0.277278 2.8206e-05
1:164052290 T G 1.468810 -1.3090e-04
1:164055724 T C 0.144764 3.1208e-06
1:164057418 A T 0.033211 -2.1452e-05
1:164061794 A C 0.059628 -4.1354e-05
1:164076965 T C 0.069741 1.7208e-05
1:164082899 G A 0.898197 5.0083e-05
1:164100378 G A 1.044058 -4.0104e-05
1:164106971 C T 0.059650 5.4671e-05
1:164127185 T G 1.841757 3.0088e-05
1:164130930 G T 0.855003 -1.4192e-06
1:164146896 C T 0.075548 1.4081e-05
1:164149402 C T 0.025190 -7.3610e-05
1:164151402 G A 0.868028 3.8886e-07
1:164153581 C T 0.348253 4.0658e-05
1:164156616 T G 0.085967 3.0118e-07
1:164179422 C A 0.482140 5.9670e-05
1:164196173 A G 1.390279 -2.1861e-05
1:164196522 C T 0.037196 4.9995e-05
1:164198494 A G 0.056707 -3.7977e-05
1:164199276 G C 0.110648 -3.0647e-05
1:164199666 G T 0.138039 2.7390e-05
1:164207723 A G 0.135906 4.1062e-05
1:164213034 A G 0.071906 1.8413e-05
1:164221100 A C 0.030445 1.7009e-05
1:164228597 G A 1.956851 -1.2612e-04
1:164231063 C T 0.667388 1.2121e-04
1:164271953 G A 0.104705 2.6611e-05
1:164272514 T C 0.042201 5.7194e-05
1:164276414 A G 0.047213 -5.0777e-05
1:164277180 T C 1.265694 3.3959e-05
1:164279677 A C 0.063510 -3.8182e-06
1:164280972 A G 0.237719 3.6079e-05
1:164307474 T C 0.688625 8.0103e-05
1:164307837 T C 0.037761 3.5537e-05
1:164309546 C T 0.095743 4.9713e-05
1:164311297 T C 0.526523 -2.9927e-05
1:164334162 T C 0.314507 -4.0521e-05
1:164336554 A C 0.208812 1.5853e-05
1:164341275 C G 1.915935 -1.2655e-05
1:164346386 G A 0.066710 1.7416e-05
1:164346959 C T 0.065269 -5.5622e-06
1:164357435 A G 0.147695 3.3860e-05
1:164367805 C T 1.301267 2.5434e-05
1:164369504 T C 0.081046 -6.2259e-05
1:164369757 A G 0.026469 -1.2961e-06
1:164383311 A C 0.024781 1.5291e-05
1:164385062 C T 0.052010 -2.8116e-05
1:164388854 C T 0.217362 9.2815e-05
1:164389352 A G 0.030854 4.6507e-05
1:164392112 A G 0.092845 6.4040e-06
1:164396241 G A 1.939710 4.0242e-06
1:164399838 A G 0.051815 -1.9306e-05
1:164402150 A C 0.381616 2.4196e-06
1:164414724 A G 0.063351 1.9665e-05
1:164428438 A G 0.071780 -1.4127e-05
1:164435798 T G 0.023340 4.9579e-05
1:164437174 A G 0.134543 1.2551e-05
1:164440062 A G 0.027057 -1.2919e-04
1:164444542 A C 0.126146 3.3206e-05
1:164445357 A G 0.107918 4.1227e-05
1:164447212 G A 0.346948 4.4756e-05
1:164447438 G A 0.335007 9.1246e-06
1:164447505 G A 0.044025 -1.2403e-04
1:164452555 C T 1.143719 -6.5175e-05
1:164453373 C T 1.253214 -1.1700e-04
1:164454432 A G 0.067148 -6.0249e-05
1:164455043 C T 0.811766 -2.8240e-05
1:164459224 A G 0.090888 -7.2411e-05
1:164460801 A C 1.123335 -4.6798e-05
1:164468815 C A 0.243061 9.7755e-06
1:164477717 A G 0.084951 1.3861e-05
1:164478274 G T 0.394735 -8.6383e-05
1:164478287 A G 0.045038 -4.2360e-05
1:164480414 C T 0.293332 -3.3687e-05
1:164480877 C T 0.147201 7.5465e-05
1:164481240 T C 0.547912 -9.3855e-06
1:164481676 G A 0.103079 9.9367e-05
1:164487883 A G 0.113543 -9.2831e-06
1:164488457 G T 0.744102 4.0031e-05
1:164489804 T C 0.152404 7.2028e-05
1:164492154 T C 0.491154 -3.4397e-05
1:164497378 T A 0.081559 -3.3743e-05
1:164497415 C T 0.072413 2.3653e-04
1:164500352 T C 0.058722 3.1213e-06
1:164502332 T C 0.087470 -2.8231e-04
1:164503366 A G 1.552326 3.0276e-05
1:164506508 G A 0.632636 -2.0304e-05
1:164506986 T C 0.497470 -3.3497e-05
1:164510530 T G 0.128912 3.2206e-05
1:164511527 C T 0.097233 -1.2828e-05
1:164529388 G A 0.056651 -3.1897e-05
1:164532325 C T 0.323378 -2.3217e-05
1:164533643 G T 1.071157 -6.8130e-05
1:164533826 C T 0.065464 7.8763e-06
1:164534207 G A 0.195982 2.1319e-05
1:164537133 A G 0.098366 5.2721e-05
1:164541977 A G 1.349340 5.7717e-05
1:164546863 T G 0.021068 -3.5956e-05
1:164547849 C G 0.065311 -4.1630e-05
1:164547894 G C 0.070196 -2.1783e-05
1:164555286 A G 0.700566 -3.0156e-06
1:164558962 G A 0.074370 -1.0290e-04
1:164560886 C T 0.275555 -1.6702e-04
1:164563425 G A 0.862487 7.6747e-05
1:164575054 G A 0.188380 -2.0480e-05
1:164576559 G A 0.042815 8.2920e-05
1:164579738 G T 0.045184 -5.0760e-05
1:164583573 C G 0.769574 4.1901e-05
1:164586652 G T 0.488142 1.6720e-05
1:164593721 G A 0.048274 -7.7864e-06
1:164597620 A G 0.060270 -1.0402e-04
1:164597746 C T 0.104727 -2.2988e-04
1:164600983 A G 0.069456 1.4583e-05
1:164603787 T C 0.938633 1.8215e-05
1:164604122 A G 0.795297 -9.4553e-06
1:164604957 G T 1.173554 1.1855e-05
1:164605415 A C 0.075405 -3.6784e-04
1:164605447 A C 1.765108 8.2909e-05
1:164611901 G T 0.126266 3.0295e-05
1:164612690 C T 0.119940 1.3686e-05
1:164613620 A C 0.080420 2.7771e-05
1:164616760 G A 0.094386 -4.9229e-05
1:164620786 T C 0.774021 6.7620e-05
1:164625696 T G 0.365848 -2.2943e-05
1:164627912 C G 0.045288 1.8619e-05
1:164628310 T C 1.428232 3.4208e-05
1:164632032 C T 0.131859 -3.1770e-05
1:164636300 T G 0.087194 -9.7593e-05
1:164641101 T C 0.036550 5.4648e-05
1:164644989 A G 0.034853 -7.7377e-05
1:164645697 A G 1.678995 6.6580e-05
1:164647654 T A 0.254162 9.3340e-06
1:164647693 C T 1.853961 6.3928e-05
1:164649280 G A 0.139519 -4.2111e-05
1:164650843 C T 0.034558 -1.3627e-05
1:164652809 G T 1.572041 1.7374e-05
1:164655441 G A 0.631675 7.6052e-05
1:164655556 C G 1.866976 -6.7197e-05
1:164656904 T C 0.590500 -9.7304e-05
1:164657800 T C 0.421549 -9.0655e-06
1:164658075 G T 0.137996 -4.1295e-06
1:164658310 C T 0.174216 7.0916e-06
1:164659008 G C 0.763946 -5.1882e-05
1:164661222 G C 0.028183 5.1103e-05
1:164661688 A G 0.036349 -1.5175e-05
1:164662733 C T 0.510615 -1.0316e-04
1:164667597 T C 0.926591 1.7180e-05
1:164668349 G A 0.478252 7.5771e-06
1:164672441 A G 0.556095 7.6050e-05
1:164678352 T G 0.105971 -6.9325e-05
1:164678924 T C 0.981600 3.3635e-05
1:164679249 C T 0.066492 3.1697e-05
1:164679976 C A 0.046690 -1.4321e-06
1:164680101 G T 0.037969 -1.6115e-04
1:164682390 C A 0.931265 1.9566e-05
1:164684960 T C 0.026943 -3.5890e-05
1:164686251 T C 0.088664 -8.0172e-05
1:164693143 A C 0.053081 -5.6367e-05
1:164698065 G A 0.499557 -5.4757e-06
1:164704149 G A 0.083575 3.2171e-05
1:164717149 T C 0.100252 -4.6306e-05
1:164723835 T G 0.793590 -3.1254e-05
1:164726160 G A 0.764427 3.2955e-05
1:164726860 C T 0.033749 -2.4312e-05
1:164727902 G A 0.021036 1.5100e-05
1:164734457 G A 1.042850 -1.8397e-05
1:164735303 G A 0.154345 -1.3374e-04
1:164738727 T C 0.236982 4.7178e-05
1:164739171 C T 1.570181 -6.2789e-05
1:164739851 C T 0.095552 3.0435e-05
1:164741588 G A 1.211383 6.1458e-05
1:164744889 C T 0.462951 -5.9989e-05
1:164749006 G A 0.038384 -2.1500e-05
1:164750616 A G 0.028624 2.1643e-05
1:164766994 T G 0.402068 -3.8376e-05
1:164770419 T C 0.555361 1.8694e-05
1:164781015 C A 0.169256 2.9855e-05
1:164781692 A G 1.001675 -1.2221e-05
1:164784658 G A 0.047381 1.6686e-05
1:164793178 C T 0.802223 -1.8621e-05
1:164795440 G A 0.099206 4.5417e-04
1:164799811 G T 0.893718 -9.6044e-06
1:164800483 G A 0.158782 1.1266e-04
1:164806719 G A 0.519479 1.9414e-05
1:164814595 T G 0.055275 2.9692e-05
1:164835685 G A 0.121404 6.5565e-05
1:164836322 G A 0.944686 2.2502e-04
1:164854979 A G 1.666600 3.2699e-05
1:164856772 G A 0.147075 -1.1718e-04
1:164864572 A G 0.038323 7.1930e-05
1:164866304 T C 0.096655 -1.0596e-05
1:164866898 A G 0.028692 4.1299e-05
1:164875310 T G 0.424307 -5.0509e-05
1:164878061 T C 0.958013 -6.4748e-05
1:164880143 A G 0.034470 -1.1870e-05
1:164890812 A G 0.060692 1.4951e-05
1:164905146 A G 0.039313 -2.5884e-06
1:164917056 C T 0.964001 -8.8803e-05
1:164918510 T G 0.066596 -2.6113e-05
1:164920355 A G 0.039462 -2.9948e-05
1:164920855 G A 0.106243 2.5366e-04
1:164923607 T C 1.875087 -8.3486e-05
1:164945880 A C 0.039851 -1.9164e-05
1:164946428 A G 0.204800 9.5617e-06
1:164951468 T C 0.421795 6.0324e-05
1:164954359 G T 0.040757 1.0091e-04
1:164955977 C T 0.411828 -3.2650e-05
1:164958123 G T 0.330307 -2.9452e-05
1:164960929 G A 0.051328 -1.4333e-04
1:164967360 A G 1.496301 -1.1632e-04
1:164980830 C T 0.054681 1.3927e-05
1:164981027 G C 0.039793 -2.0977e-05
1:164995796 G T 0.106435 -7.6449e-05
1:164998203 A C 0.045243 -3.2220e-05
1:165011736 C T 0.758133 -9.4710e-05
1:165014294 T C 0.092053 3.2778e-04
1:165014729 A C 0.038076 -1.2613e-05
1:165016366 C T 0.143005 -8.9060e-05
1:165025563 C T 0.024340 -5.1764e-05
1:165027296 G T 0.213288 1.1609e-05
1:165028876 T C 0.106788 2.7635e-06
1:165040112 C T 0.144131 -2.8346e-05
1:165045970 C T 0.322105 4.9334e-05
1:165046800 C T 0.843840 3.6254e-05
1:165051111 T C 1.134984 -9.0405e-06
1:165064455 G T 0.928266 -8.8100e-06
1:165070081 G A 0.315802 4.5280e-05
1:165081595 G A 0.211354 6.2711e-06
1:165083473 T G 0.087402 3.8460e-05
1:165086438 A G 0.024681 -1.3313e-05
1:165086496 T C 0.043639 -1.3548e-05
1:165086665 C A 0.919586 -3.4211e-06
1:165089398 G A 0.065765 6.1032e-06
1:165091498 T C 0.227316 -8.5178e-05
1:165094293 C T 0.176085 9.6399e-06
1:165097704 G A 0.046447 2.0461e-05
1:165099730 T C 0.088116 -6.9720e-06
1:165104676 C A 0.359276 5.4671e-05
1:165104971 C T 1.858784 1.0307e-04
1:165109131 T C 0.879716 -1.6392e-06
1:165114636 A C 1.284938 3.9207e-05
1:165115751 C T 0.283968 -1.6966e-05
1:165116421 G A 0.154050 8.9668e-05
1:165125142 G A 0.987468 3.6931e-05
1:165126468 A G 0.099486 -2.1327e-04
1:165126948 C T 0.586819 -4.9835e-06
1:165132051 A G 1.790876 5.1880e-05
1:165137227 G A 1.019455 3.2975e-05
1:165143141 T G 0.457846 -2.8827e-05
1:165143224 C T 0.118360 4.1220e-05
1:165156418 A C 0.037209 -1.3847e-05
1:165161409 T C 0.078528 -2.0902e-04
1:165162753 C A 0.279015 -9.9667e-05
1:165166806 G A 0.026356 2.0584e-05
1:165169159 C A 0.956773 1.6335e-05
1:165171961 A G 0.035892 -8.9229e-05
1:165180089 A T 1.532914 -1.7947e-06
1:165183967 C G 0.225849 -6.4073e-05
1:165186490 G A 1.185910 -2.7229e-05
1:165189595 A G 0.260394 1.0809e-04
1:165190337 T C 0.465840 1.7571e-05
1:165192480 C T 0.373696 1.3620e-04
1:165192551 A G 0.578990 -2.1437e-06
1:165193662 A G 0.260394 1.1760e-04
1:165194664 T C 0.306831 2.8704e-05
1:165198945 A C 0.271656 -2.3210e-05
1:165202874 A C 0.066639 -1.1460e-06
1:165202971 C T 0.110930 1.9047e-05
1:165210378 G C 0.112988 1.3788e-05
1:165216236 G T 0.207689 -1.3127e-04
1:165217902 C T 0.298434 3.8651e-05
1:165223030 G A 0.505675 -1.9409e-04
1:165223429 T C 0.111826 1.6977e-04
1:165225295 C T 0.553582 -1.0190e-05
1:165230413 A G 0.041169 2.9690e-05
1:165238114 C T 0.459449 2.4990e-05
1:165240461 A G 0.071543 2.1455e-05
1:165240605 G A 0.798484 8.8217e-05
1:165246545 C T 0.144640 1.1809e-04
1:165247479 C T 0.024249 -4.1869e-06
1:165248492 C T 0.036784 2.8725e-05
1:165249935 C T 0.126237 -1.5576e-04
1:165255228 A G 0.252257 -2.5216e-05
1:165260360 T C 0.121764 -9.4655e-06
1:165276634 G T 0.414200 1.1787e-06
1:165277076 G A 1.778351 -5.4113e-05
1:165279034 T C 0.021970 1.4373e-05
1:165283470 T G 0.870718 3.0381e-05
1:165284749 G A 1.847057 -7.5077e-06
1:165289702 T G 0.195242 -5.0287e-05
1:165291605 T G 0.261325 -1.4878e-05
1:165294528 C G 0.687168 -1.8379e-05
1:165294595 C T 0.439991 -3.7933e-05
1:165295934 G T 0.080329 -2.4294e-05
1:165303462 C T 0.022311 -1.0082e-04
1:165303849 T A 0.030896 2.7019e-05
1:165305059 A G 0.026271 3.9224e-05
1:165310735 A G 0.113264 -8.1882e-06
1:165314985 A G 0.121599 6.9248e-05
1:165315098 T C 0.569928 -9.7531e-06
1:165317732 T C 1.192071 3.3791e-05
1:165320619 A G 0.359759 -4.1168e-05
1:165323446 T G 0.079067 2.6516e-06
1:165323645 G A 0.228809 -4.4449e-05
1:165324833 G A 0.040225 4.5299e-05
1:165325101 T C 0.248894 2.2886e-05
1:165326258 A G 0.809916 3.1605e-05
1:165329267 G A 0.024979 -9.4129e-05
1:165331402 G A 0.031984 -4.4790e-06
1:165337800 T C 0.290466 -7.9345e-06
1:165349087 C A 0.293452 -1.8835e-06
1:165350675 G A 0.077648 -4.5422e-05
1:165352270 A G 1.871614 -8.3535e-05
1:165353024 G A 0.761583 -4.6962e-05
1:165353929 A G 0.044087 5.7257e-06
1:165358937 T C 0.108405 1.2746e-05
1:165365379 G A 0.111521 5.5439e-05
1:165368123 G A 0.372418 -5.6028e-05
1:165368326 T G 0.108505 1.5605e-05
1:165372735 T C 1.699258 -8.9407e-06
1:165379572 A C 0.239124 -3.9736e-05
1:165383403 G A 0.325117 5.2972e-05
1:165385372 T G 0.043597 -1.6192e-05
1:165385877 T C 0.039007 -3.1133e-05
1:165392665 A C 0.020117 6.4413e-05
1:165392788 T G 0.941544 -1.8343e-07
1:165394145 T C 0.286331 -6.7405e-05
1:165395592 A G 0.038719 7.3997e-05
1:165398801 T C 1.748616 -1.9320e-05
1:165402599 G A 0.075740 1.9997e-05
1:165403903 A G 1.537078 -2.8580e-05
1:165406187 C T 0.257774 2.2906e-05
1:165409095 A G 0.114020 3.9173e-05
1:165414180 T C 0.032717 -3.6687e-05
1:165417953 C T 0.021360 -5.6427e-05
1:165422305 C T 0.415135 8.6495e-06
1:165422951 C T 1.229614 1.3187e-05
1:165429012 C T 0.198462 2.6848e-05
1:165431486 T C 0.667233 -3.3831e-05
1:165432190 C A 0.104870 2.8020e-05
1:165440194 A G 1.260468 5.3153e-07
1:165442732 A G 0.707636 -3.9812e-05
1:165445696 T C 0.796741 -2.4225e-05
1:165451831 C T 0.027602 2.7349e-05
1:165453436 T C 0.204950 -3.6750e-05
1:165454829 G T 0.032376 -1.6050e-05
1:165460488 A G 0.443194 -3.2209e-05
1:165460757 A G 0.399812 9.9235e-05
1:165460856 T A 0.115510 4.3162e-05
1:165463885 T C 0.184388 3.3505e-05
1:165463932 A G 0.275207 6.4745e-05
1:165464785 T C 0.187004 3.1093e-05
1:165465281 A G 0.178805 -3.0600e-05
1:165470019 G A 0.128843 -6.0916e-05
1:165470150 A G 0.052120 2.0373e-04
1:165475099 C T 0.191532 -1.0272e-05
1:165480131 C A 0.337652 -1.3309e-05
1:165483184 C T 0.036609 5.4316e-05
1:165494689 A G 0.127331 -1.5756e-04
1:165505052 T C 0.233918 -3.2947e-05
1:165505988 A G 1.167127 4.6323e-05
1:165506819 A C 0.151911 -3.7837e-04
1:165506898 A G 0.030565 4.0197e-05
1:165518480 A G 1.745105 -5.5837e-05
1:165532746 A T 0.235356 -4.6091e-05
1:165532948 T C 0.028076 -3.1821e-04
1:165537060 C A 0.106912 1.7381e-05
1:165542623 T C 1.191357 5.9156e-05
1:165551604 A G 0.249741 -8.7958e-06
1:165562826 T C 0.040858 -1.7962e-04
1:165563605 T C 1.057025 9.6943e-05
1:165567306 T C 0.038462 7.0779e-05
1:165576753 T C 0.112452 6.4975e-04
1:165580900 T C 0.043542 9.4725e-05
1:165585606 C A 0.044230 8.6987e-05
1:165587625 G A 0.023639 -1.8921e-04
1:165590676 A G 0.226563 7.5971e-06
1:165593673 G A 0.410033 -6.1662e-05
1:165599460 A G 0.927139 1.9539e-04
1:165605209 G C 1.186881 6.6499e-06
1:165609300 A G 0.688359 2.1244e-04
1:165610495 T C 0.038865 1.3321e-05
1:165616588 C T 0.537211 -1.2034e-04
1:165616684 C G 0.039618 -5.7673e-05
1:165619079 T C 0.085870 4.3484e-04
1:165619424 T G 1.738678 3.4179e-04
1:165620653 A G 0.020838 -3.4490e-05
1:165622485 T G 0.136013 -3.2981e-05
1:165622662 A G 0.493614 -4.5130e-05
1:165626277 A G 0.289940 6.1520e-05
1:165634336 T C 0.020640 -1.3490e-04
1:165647816 A G 0.879823 -4.0774e-05
1:165648710 A G 0.047300 1.3058e-04
1:165649715 C T 0.071799 5.0405e-05
1:165651822 G T 0.070819 -1.5256e-05
1:165655162 T C 1.320323 6.4122e-06
1:165656104 T C 0.583992 4.6329e-05
1:165656600 G A 0.733663 -3.9544e-05
1:165674834 T G 0.047433 2.1745e-04
1:165676566 T C 0.183317 -1.6268e-05
1:165676606 C T 1.020802 7.2759e-06
1:165677359 C A 0.099531 6.0550e-05
1:165677999 A C 0.161434 -1.5103e-05
1:165683487 A G 0.282763 1.7305e-05
1:165684392 C T 0.127444 -3.5080e-05
1:165687205 A G 1.751979 -1.7117e-05
1:165693097 A G 0.031601 -2.0468e-05
1:165726670 A C 1.173544 -4.6845e-05
1:165731665 T C 0.129356 -1.7642e-05
1:165731968 T C 0.030413 9.4932e-05
1:165741646 A G 0.231880 4.7959e-05
1:165742358 C T 0.037560 1.0035e-06
1:165742862 C T 1.907074 -2.6767e-05
1:165753591 C T 0.096288 -2.7265e-05
1:165758106 C A 0.204654 -1.4943e-05
1:165761752 C T 0.022782 -2.0293e-05
1:165780484 G T 0.140330 6.4201e-06
1:165780504 T C 0.036878 9.6021e-05
1:165782442 G A 1.044613 2.5768e-06
1:165785503 T G 1.285623 4.1522e-06
1:165792765 T C 0.024113 1.3843e-05
1:165795771 T C 0.610046 -7.7623e-08
1:165800914 G A 0.331622 -3.7574e-05
1:165801725 C T 0.106113 -5.3625e-05
1:165810163 G A 0.044759 2.1022e-04
1:165811729 T C 1.069349 2.2221e-05
1:165812513 A G 0.047437 -2.8813e-05
1:165815939 C T 0.798614 -3.2140e-05
1:165816475 G A 0.032045 -9.1560e-05
1:165819247 G A 0.435450 -1.0803e-05
1:165823040 C T 0.835940 -6.9219e-05
1:165825166 A G 1.898778 1.5743e-05
1:165826306 G C 0.020653 -2.2289e-05
1:165830009 C T 0.469248 6.8013e-06
1:165831649 G A 1.327519 -3.5651e-05
1:165833004 G A 0.268531 -3.5609e-05
1:165861593 C T 1.104202 -1.5476e-05
1:165865227 G C 0.026933 3.9883e-05
1:165869347 A G 0.049056 -4.2522e-05
1:165873619 G A 0.623619 -7.0040e-06
1:165875509 T C 0.020981 9.1728e-07
1:165889370 C T 0.335390 8.8387e-05
1:165895342 A G 0.100206 3.9158e-05
1:165895525 T G 0.535455 2.5661e-06
1:165897797 T C 0.456875 2.3995e-05
1:165905436 G A 0.302446 3.4194e-05
1:165908358 G A 0.261169 -8.1237e-06
1:165908875 C A 0.457817 2.0386e-05
1:165911404 G C 0.584300 1.0324e-04
1:165915583 C A 0.481222 -4.1209e-05
1:165916274 C A 1.935640 9.4023e-05
1:165919377 A G 0.047761 -2.4925e-06
1:165922646 T C 0.449186 1.9120e-05
1:165924694 T C 0.033460 -3.3070e-05
1:165956767 T C 0.898294 -1.5179e-06
1:165958942 G A 0.103692 2.6677e-05
1:165965211 T G 0.329655 1.6512e-05
1:165976999 T G 0.130096 1.3537e-05
1:165979485 T C 1.137922 1.0837e-06
1:165984137 T G 0.453068 8.1096e-06
1:165991421 A G 0.028063 1.8971e-04
1:165994034 G A 0.023515 -1.2326e-05
1:165997061 T C 0.124595 2.9513e-05
1:166002656 G A 1.167718 -1.0244e-05
1:166003074 G C 0.703695 1.8608e-05
1:166006878 G A 1.925951 2.2300e-05
1:166007431 T C 0.051906 1.1342e-04
1:166010280 C A 0.509314 5.6880e-06
1:166012163 G A 0.060037 -2.2212e-05
1:166017358 G T 0.071679 -6.7976e-06
1:166017741 C T 0.067002 5.7920e-06
1:166021451 T G 0.038946 6.7145e-05
1:166021518 A G 0.123861 -4.4934e-06
1:166023509 A G 0.259076 -2.9607e-05
1:166028428 C G 0.605797 8.5155e-06
1:166031088 G T 0.029851 -3.4084e-05
1:166034990 T C 0.243519 -2.1258e-05
1:166035140 G T 0.076272 2.4373e-05
1:166044729 T C 0.357792 8.7639e-06
1:166047796 A C 0.532862 3.1723e-05
1:166051587 T G 0.642915 -1.1106e-06
1:166054175 A G 0.020555 -2.9162e-05
1:166054188 T G 0.041679 2.9971e-05
1:166057564 C T 0.161726 -1.6497e-05
1:166059512 A G 0.032516 1.3313e-05
1:166062592 G A 0.067882 2.4486e-05
1:166081087 T C 0.028381 -2.1425e-05
1:166082113 A G 0.353654 -2.6129e-05
1:166084708 A G 0.334066 -3.2962e-05
1:166095558 T C 0.024999 1.5757e-05
1:166117536 A G 0.207907 1.4867e-05
1:166129406 A C 1.510502 5.2683e-05
1:166131063 T C 0.025804 6.9427e-05
1:166145909 T C 0.039949 -3.5370e-05
1:166164874 G A 0.143044 1.5689e-05
1:166169004 C G 0.073296 8.7732e-06
1:166177046 T C 0.389240 -3.1170e-05
1:166201513 C T 0.024376 -5.0407e-05
1:166205504 T C 0.389938 -2.3528e-05
1:166243701 A G 0.064577 -5.9009e-06
1:166245588 A G 0.046005 1.5961e-04
1:166250778 C T 1.581207 1.0105e-05
1:166259809 G A 0.032828 -7.6464e-06
1:166265120 T G 0.036498 1.0915e-05
1:166265377 G A 0.047949 1.2004e-05
1:166270695 G A 0.539548 -9.9827e-05
1:166271299 A G 0.066944 -2.0431e-05
1:166272488 G A 0.042432 2.2625e-06
1:166274431 G C 0.088573 -1.0911e-05
1:166292607 G A 0.023152 5.7932e-05
1:166306753 C T 0.623571 3.5145e-05
1:166314680 T C 0.070426 4.0863e-06
1:166319377 C T 0.316750 6.3125e-06
1:166320735 A C 0.055249 1.8409e-05
1:166322024 A G 0.627641 2.3865e-05
1:166322404 A G 0.039647 2.8114e-05
1:166324986 A G 0.184638 -8.5445e-05
1:166330286 A G 0.298122 3.1155e-05
1:166332862 T C 0.027735 -3.5953e-05
1:166334158 C T 1.932969 7.7647e-05
1:166343331 A G 0.025947 6.1316e-05
1:166343894 A C 0.598552 7.1851e-05
1:166346943 T C 0.061410 3.2272e-05
1:166347746 G A 0.181911 2.1183e-04
1:166350561 G C 0.093809 -3.9660e-05
1:166355864 C T 0.036489 8.3829e-06
1:166361524 A G 0.022324 -1.5381e-05
1:166364063 T G 0.498833 5.0131e-05
1:166365665 A G 0.034950 6.5298e-05
1:166367477 G A 0.029822 -7.5489e-05
1:166367755 G A 0.503270 2.6073e-06
1:166369416 A G 0.121589 3.1517e-05
1:166389714 A G 0.056629 2.5484e-05
1:166403177 T C 0.053672 -1.0097e-05
1:166405401 C T 0.090589 5.9868e-05
1:166406002 A G 0.578718 2.1646e-05
1:166406894 G A 0.052429 3.4409e-05
1:166407354 A C 0.076957 2.2008e-05
1:166407490 A G 0.565598 1.6510e-05
1:166415666 C A 1.540476 -3.7727e-05
1:166417771 A G 0.128074 2.5892e-05
1:166418350 C T 0.395414 -2.1650e-04
1:166421078 C A 0.061705 -9.1765e-06
1:166423858 C T 0.112946 -5.7156e-05
1:166425837 C T 0.046976 3.9177e-05
1:166436226 C A 0.333342 -1.6496e-04
1:166446655 G A 0.029325 -3.0195e-05
1:166452024 G A 0.586611 2.6681e-06
1:166454075 C T 0.959311 -1.1401e-05
1:166454293 C T 0.039881 2.3338e-05
1:166456592 G C 0.043084 -3.1417e-04
1:166458160 A C 1.323761 -1.9947e-05
1:166458826 C T 0.728308 -1.7571e-05
1:166459430 T C 0.137701 -9.3487e-05
1:166460202 C A 0.168844 -5.4511e-05
1:166460696 G A 0.674522 8.8102e-05
```
