## Supplemental_Data_Files for "Common genetic variation associated with Mendelian disease severity revealed through cryptic phenotype analysis": SupplementalDataFile_10.txt (part 2 of 21)

```
1:166462364 T C 0.117869 -8.3064e-05
1:166475132 A G 0.108807 -5.7248e-05
1:166482391 C G 1.005388 1.7242e-05
1:166482422 C G 0.067499 7.2311e-06
1:166488311 T C 0.176134 -6.2588e-05
1:166489372 C T 0.300696 7.5427e-06
1:166491025 G A 0.196063 6.7988e-06
1:166493260 C A 0.763002 6.2660e-05
1:166493330 A G 0.045233 5.3007e-05
1:166493918 T G 0.290696 1.1786e-06
1:166499363 G A 0.048144 -3.1978e-05
1:166500963 A G 0.398101 -6.3194e-05
1:166502491 G A 1.908489 1.3763e-05
1:166503881 A G 0.380600 -5.9655e-06
1:166509374 A G 0.037576 5.4602e-05
1:166514785 T C 0.121774 -3.0867e-05
1:166527026 T C 0.101352 -3.7009e-05
1:166527590 C G 0.038637 1.1847e-04
1:166532424 A G 0.036693 1.3115e-04
1:166533141 C A 1.455278 -3.5536e-05
1:166533517 C T 0.630143 2.3178e-05
1:166542402 T C 0.029614 -2.1344e-05
1:166543451 T C 0.351625 4.7115e-05
1:166544580 T C 0.117574 -7.4251e-05
1:166545275 T C 0.728438 -8.2928e-05
1:166552269 G A 0.582197 -1.0443e-04
1:166552924 G C 0.141849 6.8977e-05
1:166579064 A C 0.050410 -2.8275e-05
1:166582292 G A 0.971467 -4.1135e-05
1:166582502 A G 1.128259 -2.3798e-05
1:166595209 T C 0.269926 -5.7898e-06
1:166600636 C A 1.832529 5.0053e-05
1:166603523 T C 0.135549 -1.5954e-04
1:166617824 T C 0.022149 -1.0787e-04
1:166622135 G A 0.031834 -2.2646e-05
1:166622906 G A 1.814148 6.2731e-05
1:166628002 C T 0.506354 5.8583e-05
1:166629358 A G 0.342738 -1.9759e-04
1:166633519 T C 0.066178 9.1310e-05
1:166633759 A G 0.158010 2.7005e-05
1:166647857 T C 0.107934 1.0981e-04
1:166652275 C T 0.973596 4.8464e-05
1:166658530 T C 0.098392 -3.3521e-05
1:166662734 C T 0.028676 1.2228e-04
1:166673555 G C 0.149321 3.9549e-06
1:166674869 G C 0.105740 7.8805e-05
1:166674952 G T 0.105805 8.1520e-05
1:166696504 T C 0.047265 -8.0070e-05
1:166701394 T C 0.071014 3.1413e-05
1:166706135 T C 1.417040 -1.1978e-05
1:166732102 G A 0.500021 -4.8417e-05
1:166737282 A G 0.125977 2.0258e-05
1:166745107 C T 0.152187 -1.4863e-04
1:166763624 G T 1.728723 -1.5052e-04
1:166765147 T C 0.143874 2.0182e-05
1:166767772 G A 1.470582 -5.2737e-05
1:166774156 A G 0.058063 -1.4415e-05
1:166774997 C T 0.420549 -8.3482e-05
1:166783658 C T 1.054116 2.8323e-06
1:166783688 C T 0.093731 -5.0275e-05
1:166796662 T G 0.049673 2.4861e-05
1:166811149 G A 0.052961 4.6945e-05
1:166821633 T C 0.726464 -3.1568e-05
1:166829522 T C 0.027738 5.9991e-05
1:166842931 A G 0.083529 3.6707e-05
1:166853428 T C 0.030137 5.3767e-05
1:166853548 A G 0.039936 1.8509e-05
1:166857274 C G 0.064996 -4.6911e-05
1:166860111 T G 0.089911 6.8162e-06
1:166870475 C A 1.878193 -3.4682e-05
1:166870842 T A 0.058910 -2.5288e-05
1:166873226 A C 0.057437 -1.6592e-05
1:166874252 C A 0.106883 -7.7121e-06
1:166880530 A G 1.612850 -1.5166e-04
1:166886560 G T 0.039261 1.0219e-05
1:166904919 T C 0.027384 -1.8764e-05
1:166908171 T C 0.025687 1.6889e-04
1:166908811 A G 0.042075 -3.0165e-05
1:166911149 A T 0.814655 -4.5868e-05
1:166925806 C A 0.800000 -3.1058e-05
1:166926999 C T 0.062468 4.6421e-07
1:166940095 A G 0.802697 -1.6501e-05
1:166942144 A G 0.068369 -2.5886e-05
1:166958601 C T 0.510631 1.9469e-05
1:166958710 G T 0.510430 2.1060e-05
1:166959455 G C 0.311693 -3.4800e-05
1:166971837 G A 0.144868 7.0084e-05
1:166982719 G T 0.694127 -3.4097e-05
1:166983171 A G 0.183839 1.4537e-05
1:166990359 G A 0.082737 -4.4909e-06
1:166992062 T C 0.448345 9.0593e-05
1:166998074 T G 0.214888 -6.7609e-05
1:167022569 A G 0.034259 1.4170e-04
1:167022701 G A 0.871968 -4.0694e-05
1:167026832 T C 0.968416 -3.7288e-05
1:167028804 T G 0.140677 -8.4984e-06
1:167034382 A G 1.382736 -2.9229e-05
1:167035702 A G 0.997368 -4.0704e-05
1:167038219 A C 0.031312 1.9712e-04
1:167042762 T C 0.237307 1.5843e-05
1:167046966 A G 0.102309 1.8620e-06
1:167056466 G A 0.687853 3.4885e-06
1:167057766 A G 0.870027 -2.8142e-05
1:167065241 C T 0.152674 4.5422e-05
1:167072791 C A 0.626781 1.2526e-05
1:167076493 A G 0.749623 1.5484e-05
1:167077482 C T 0.472267 7.3433e-06
1:167087756 C T 0.197329 7.4571e-05
1:167087849 G A 0.492361 -4.8591e-05
1:167093643 C T 0.593534 -3.0295e-05
1:167095163 C G 0.936964 -2.3420e-05
1:167095881 A G 0.319736 -5.0357e-05
1:167096931 C A 0.345533 9.1159e-06
1:167097070 A G 0.049462 -9.3025e-06
1:167097567 A G 0.271893 2.9896e-06
1:167097739 A C 0.592048 -3.0933e-05
1:167098131 A G 1.538250 -4.6507e-05
1:167099209 G T 0.345462 9.4127e-06
1:167099520 G C 1.558389 7.8772e-07
1:167103091 G A 0.696496 2.6872e-06
1:167110188 A G 0.233035 -5.5334e-06
1:167111431 A C 1.772508 -7.7528e-06
1:167119426 C T 0.141197 -3.5562e-05
1:167121961 T C 0.282737 -5.5349e-05
1:167123278 A G 1.267651 -1.6472e-05
1:167124580 T C 0.398053 4.3896e-05
1:167126101 G A 0.038157 -4.5380e-05
1:167126942 T C 0.687470 3.3763e-05
1:167127514 T G 0.203122 -7.3323e-05
1:167127768 C T 0.109583 -2.5360e-05
1:167131321 C T 1.703961 1.9376e-05
1:167137897 C T 0.085061 3.8246e-05
1:167138099 G T 0.162060 -4.4050e-04
1:167140905 T C 0.046489 1.5772e-05
1:167142615 C G 0.149240 7.8092e-05
1:167145114 A G 0.043870 -1.8682e-05
1:167148231 G A 0.064545 1.2555e-05
1:167149994 T C 0.088807 -4.8956e-05
1:167150778 G A 1.798952 2.2038e-05
1:167154534 G A 0.776069 -9.3951e-06
1:167154597 C T 0.121456 -7.6264e-06
1:167156500 C T 0.745030 1.9243e-06
1:167158894 T C 0.252675 -1.2791e-05
1:167159584 T C 0.087697 3.3777e-05
1:167160515 C T 1.892988 6.3743e-05
1:167160583 G A 0.080430 -1.0184e-04
1:167160690 G A 0.030117 3.4896e-05
1:167160959 A G 0.971902 -1.1362e-05
1:167169006 T G 0.946150 -1.4978e-05
1:167171571 G A 0.184284 1.7203e-05
1:167178460 G C 0.042146 -2.6703e-05
1:167181536 T C 0.091647 -7.8471e-06
1:167189569 G A 0.035255 3.1782e-05
1:167192904 A G 1.963631 4.2595e-05
1:167202245 T C 0.034895 -2.8725e-05
1:167216803 C T 0.092556 3.3833e-05
1:167217843 G A 0.367306 6.7223e-06
1:167226011 C T 0.023603 -3.6367e-05
1:167226171 A C 1.388137 1.2818e-06
1:167227227 G T 1.460975 -1.2468e-05
1:167227397 C T 0.379643 -3.8285e-05
1:167234166 A G 1.002340 2.1118e-05
1:167237858 G C 0.047657 4.9200e-05
1:167240966 G A 0.043230 2.7498e-06
1:167244771 A G 0.153099 -1.4918e-04
1:167246621 T C 0.065145 -2.0800e-05
1:167255184 A G 0.026054 3.0246e-05
1:167272512 C A 0.138136 3.9280e-05
1:167279317 A G 0.073737 3.1188e-09
1:167299335 C T 0.091686 -1.0247e-06
1:167304109 A G 0.150165 -5.5292e-06
1:167304477 G A 0.089356 -1.7802e-05
1:167308399 T C 0.052065 5.8237e-05
1:167313214 A G 0.033253 -3.3802e-05
1:167314854 T C 0.023249 -4.8325e-05
1:167318260 T C 0.076214 -5.2493e-06
1:167318537 G A 0.044204 -1.5276e-05
1:167321325 A G 0.113530 1.9983e-04
1:167323085 T C 0.043574 6.3607e-05
1:167323151 A G 0.053935 -5.4439e-05
1:167327603 T C 0.038660 6.7087e-05
1:167337836 C T 0.074918 -7.3222e-05
1:167342085 A G 1.426394 -2.7962e-06
1:167348551 G A 0.053214 -2.5149e-05
1:167348863 A G 0.021299 -6.4049e-05
1:167357561 G A 0.255382 6.2211e-05
1:167361963 A G 0.094218 1.4563e-05
1:167364205 G A 0.035161 -2.1674e-05
1:167368300 C G 0.131203 -3.0855e-05
1:167371974 G A 0.086292 1.0025e-04
1:167382579 G A 0.039524 -3.8478e-05
1:167384457 G C 1.918291 -1.3078e-07
1:167396949 G A 0.392226 3.0270e-05
1:167397271 A G 0.882049 4.4612e-05
1:167398551 G A 0.077233 -3.3102e-05
1:167403212 A G 0.208637 -5.3837e-05
1:167404989 A G 0.094094 1.0298e-05
1:167407858 A G 0.083432 -2.4968e-05
1:167408670 T C 0.814797 8.5362e-06
1:167410391 C T 0.133916 -9.4010e-06
1:167411384 G A 0.821555 3.9970e-06
1:167413475 C T 0.084120 4.9128e-05
1:167413486 G C 0.048998 -2.0492e-05
1:167415828 C T 0.129541 4.7000e-05
1:167418296 T C 1.917772 1.4931e-05
1:167420425 G T 0.852049 1.6940e-05
1:167422599 A G 0.043441 -2.5605e-05
1:167426146 T C 0.133452 1.4369e-05
1:167431192 C T 1.647125 -1.1852e-05
1:167432949 C T 0.820617 1.3393e-05
1:167437779 T C 0.055476 -3.8974e-05
1:167439010 C T 0.788779 -3.5118e-05
1:167439538 T C 1.848845 1.3853e-05
1:167441505 C A 0.072546 1.4817e-05
1:167445001 A G 1.114075 6.3832e-05
1:167445280 A G 0.026969 7.9273e-05
1:167450082 G A 0.682257 4.0991e-06
1:167450864 C A 0.253688 7.2385e-05
1:167451682 T G 0.020724 -4.2329e-07
1:167451850 A G 0.755708 1.8135e-05
1:167453712 A G 0.037894 -1.7096e-05
1:167454907 A G 0.036482 -2.1175e-05
1:167455145 G A 1.169000 3.7036e-06
1:167457824 T C 0.562005 -9.6697e-05
1:167458092 A G 0.327214 -1.5032e-05
1:167461475 G A 0.037446 3.9943e-05
1:167461812 T C 0.079871 -9.7712e-06
1:167462705 C T 1.786219 6.1161e-06
1:167463522 C T 0.033295 4.9194e-05
1:167463906 C T 0.228050 7.8280e-05
1:167464442 G A 0.159892 1.1421e-05
1:167464466 G A 0.086071 8.2336e-06
1:167465358 T G 0.076106 1.9345e-05
1:167466255 G A 0.638371 -1.2629e-06
1:167466956 C A 0.074983 -3.8542e-05
1:167467696 T C 0.557789 6.2112e-06
1:167467782 T G 0.083095 -2.2042e-04
1:167469563 T A 0.047278 -2.0748e-05
1:167470817 T C 0.475967 2.6173e-05
1:167475002 A G 0.077278 -5.3137e-05
1:167479987 G A 0.329074 -5.3732e-05
1:167480603 A G 0.636388 3.7841e-05
1:167481354 A G 0.085256 7.9933e-05
1:167481743 T A 0.020205 1.9737e-05
1:167482236 C T 0.340759 -9.5731e-05
1:167484888 G T 0.126558 -1.9327e-04
1:167495094 C G 0.952073 -2.6638e-05
1:167496059 C T 1.967020 2.5993e-06
1:167496303 A G 0.573781 9.4593e-06
1:167499695 G C 0.383193 6.3010e-05
1:167500201 C T 0.099758 -1.2775e-04
1:167500815 C T 1.400484 -5.1854e-05
1:167501262 C T 0.093893 5.8279e-06
1:167502159 G A 0.640484 -5.7032e-06
1:167502570 T C 0.038702 -1.3741e-05
1:167502598 G A 1.008637 -5.9988e-06
1:167503906 T C 0.081812 8.2604e-05
1:167503917 C G 0.371791 -2.7060e-05
1:167504005 G C 0.021740 -3.5104e-05
1:167504170 C T 1.198965 4.8963e-05
1:167508118 C T 0.413132 7.2916e-05
1:167513159 C T 0.617501 -4.6702e-08
1:167513723 A G 0.184930 -7.7067e-05
1:167516537 T G 0.378348 1.6179e-05
1:167520464 C T 0.600925 -3.3571e-06
1:167523004 A G 0.274042 9.6421e-05
1:167527118 C G 0.045785 -3.7918e-06
1:167527216 G A 0.830556 3.5050e-05
1:167529639 A G 0.199825 -3.7351e-05
1:167530546 T C 0.472312 2.4667e-05
1:167532605 G A 0.344546 -1.3247e-05
1:167533511 C T 0.105575 -3.6995e-05
1:167534270 C T 1.053824 -3.9616e-05
1:167535689 A G 0.035668 -5.6147e-05
1:167537793 T C 0.496986 2.7747e-07
1:167545604 C T 0.284282 -5.2456e-06
1:167545885 G A 0.031854 -4.0666e-05
1:167550043 G A 0.075370 -2.1974e-05
1:167554337 G T 1.313027 2.4909e-05
1:167554479 G C 0.217598 7.0855e-05
1:167556710 A G 0.026940 4.9255e-05
1:167560023 T G 1.095987 -1.9801e-05
1:167569730 T G 1.320482 -5.8762e-06
1:167574145 T G 0.046392 -4.5705e-06
1:167579339 A C 0.059547 -3.5060e-05
1:167586861 T C 1.299388 4.4443e-06
1:167587813 G T 0.345647 -1.3246e-04
1:167591280 G T 0.162294 6.8128e-05
1:167601020 C T 0.307262 3.4580e-05
1:167602304 C A 1.492458 -8.0325e-06
1:167602666 A C 0.069284 -6.5554e-06
1:167603062 G C 1.971473 1.8320e-05
1:167603757 C T 0.151859 -4.4524e-05
1:167609525 A G 0.074896 2.7588e-05
1:167611221 T C 0.699453 3.2957e-05
1:167614026 A G 0.025437 4.9976e-05
1:167614752 G A 0.390759 -8.0682e-06
1:167614953 T C 1.562946 1.0310e-04
1:167617925 T C 0.026492 1.6561e-05
1:167621144 C T 0.650121 6.0079e-05
1:167623388 C T 0.147247 8.0057e-05
1:167629491 T C 0.107882 3.3073e-05
1:167632361 T G 0.184914 7.2879e-06
1:167632822 C T 0.725017 2.1271e-05
1:167633861 A G 0.121583 6.0417e-05
1:167635557 T C 0.138678 3.0872e-05
1:167637767 A C 0.029543 -6.9841e-05
1:167638203 C T 1.361768 6.2231e-05
1:167638451 T C 0.391649 1.4574e-05
1:167640020 C A 0.283796 1.7922e-05
1:167640233 T C 0.197095 -1.0035e-05
1:167640313 A G 0.099255 5.3743e-05
1:167640839 C T 0.910829 4.9693e-06
1:167642121 C T 0.150395 1.8554e-05
1:167642936 G C 0.204998 -1.4384e-05
1:167643129 G A 1.759389 2.3437e-05
1:167643184 C T 0.175413 -3.7064e-05
1:167643681 T C 0.071001 3.6489e-04
1:167644595 A G 0.045752 1.0808e-04
1:167646474 G A 0.267531 -4.7459e-05
1:167647208 A C 0.107626 1.2380e-04
1:167652272 A C 0.285597 3.1884e-05
1:167652995 A C 0.116714 1.1795e-04
1:167653002 A G 0.023181 -5.5886e-05
1:167660770 A G 0.116461 2.5351e-05
1:167663476 G A 0.041432 1.4441e-05
1:167665064 C T 0.198062 3.9535e-06
1:167667927 A C 0.050686 1.0823e-05
1:167669487 T C 1.544569 -1.1086e-05
1:167674737 A G 0.068417 -5.2882e-05
1:167681072 A G 0.573680 5.0372e-05
1:167681144 A G 0.455437 4.7109e-05
1:167683935 C A 0.206715 1.6676e-05
1:167684814 C A 0.131937 1.6292e-05
1:167688121 A G 0.682867 1.1123e-05
1:167688335 C T 0.564433 1.0666e-05
1:167700143 C T 0.527795 -5.4760e-05
1:167705094 G A 0.469638 2.0405e-05
1:167706521 A G 0.375491 -2.3273e-06
1:167709064 A C 0.313653 1.0127e-05
1:167715397 C A 0.378374 -6.7438e-05
1:167718499 G A 1.949210 -5.0263e-05
1:167728724 A G 0.029241 1.7545e-04
1:167730783 A G 1.816969 3.4547e-05
1:167739355 C T 0.139762 -2.8299e-05
1:167752781 T C 1.354683 -3.4655e-06
1:167753875 A G 0.079086 1.8833e-05
1:167758784 G A 0.225934 -5.3486e-05
1:167758998 G C 0.115033 5.0770e-05
1:167760569 G C 0.033214 -2.1417e-05
1:167761748 A C 0.101219 -2.1801e-05
1:167764468 A G 1.358922 -1.3111e-05
1:167772520 A C 0.274120 9.5723e-06
1:167778843 A G 0.810468 -4.5747e-05
1:167787479 C T 0.023256 1.9962e-04
1:167788412 G T 0.654026 -2.1338e-05
1:167792079 T G 1.199075 -3.9755e-05
1:167792356 A G 0.092744 2.8742e-05
1:167794130 A G 0.163979 -6.9615e-05
1:167799129 G A 0.134329 -5.6809e-05
1:167805813 C T 0.104886 -5.2837e-05
1:167808553 C T 0.352125 -6.1317e-05
1:167812359 G A 0.310622 -1.3911e-05
1:167814018 C T 0.031503 3.3679e-05
1:167815167 C T 0.621743 -8.9454e-07
1:167815514 A G 0.237258 -2.8435e-05
1:167819529 G A 0.221312 2.1744e-05
1:167820277 T C 0.158454 -2.0422e-05
1:167825449 C T 0.029218 -1.1044e-05
1:167825485 C T 0.824314 -4.5148e-05
1:167825606 G A 0.211828 -6.2211e-05
1:167839679 T C 0.167078 2.5380e-05
1:167840107 C T 0.045862 2.1466e-05
1:167840193 G A 1.048664 1.3694e-04
1:167845787 C T 0.379091 1.9998e-05
1:167846628 G A 0.629394 -3.5689e-07
1:167848634 G T 0.147393 -1.0649e-04
1:167849327 A G 0.163787 -3.4060e-05
1:167860921 C G 0.599682 1.2342e-05
1:167865871 A G 0.157172 -1.7369e-05
1:167868024 C T 0.020831 3.0949e-06
1:167887020 T C 0.031815 -2.2732e-05
1:167892988 C T 0.175404 -2.4242e-05
1:167894290 C T 0.073318 4.7292e-06
1:167912965 C T 0.148091 6.1462e-05
1:167927339 C T 0.694458 1.9144e-05
1:167935179 A G 0.034966 1.6933e-05
1:167940905 G A 0.173164 -2.2690e-05
1:167941472 G A 0.056301 -1.0004e-04
1:167951997 T C 0.055473 2.1850e-05
1:167965272 G A 0.033522 4.2794e-05
1:167965670 A G 0.173356 -1.9793e-05
1:167972357 C T 0.502851 6.6432e-05
1:167976111 A G 0.034827 -9.1079e-05
1:167976797 C T 0.571684 -2.1272e-05
1:167982510 G T 0.063263 4.6516e-05
1:167991082 A G 1.226816 -1.5899e-05
1:168013850 C T 0.556182 -2.8513e-05
1:168014204 A T 0.201266 -2.1397e-05
1:168032053 A G 0.094098 1.1460e-05
1:168041232 T C 0.440108 -2.7245e-05
1:168043883 A T 0.054337 -5.5429e-05
1:168062655 T C 0.175092 -2.5098e-05
1:168064837 A G 0.032474 1.8981e-05
1:168069048 G A 1.954994 -4.0838e-05
1:168074753 C T 0.692929 5.9992e-05
1:168091639 A G 0.406608 -1.2637e-04
1:168096167 A G 0.055538 9.0213e-06
1:168099672 T C 0.033409 -8.7990e-06
1:168102501 G T 0.089398 -4.0483e-05
1:168106716 C T 1.502105 -6.5190e-05
1:168107677 G C 0.293448 1.0106e-05
1:168108043 G A 0.336867 -1.0438e-05
1:168111495 T A 0.878521 -3.7068e-05
1:168114688 A G 1.929148 2.4650e-05
1:168129194 C T 0.030104 1.4765e-05
1:168138084 A G 0.153904 -2.9120e-05
1:168147892 T C 0.366877 -2.5279e-06
1:168154454 T C 0.543358 -1.7642e-05
1:168163060 G A 0.046674 -7.8185e-06
1:168169452 A G 0.678362 -2.8427e-05
1:168181725 T C 0.117684 -4.8429e-05
1:168185939 G T 0.178565 -7.8647e-05
1:168186174 T C 1.116425 -1.7867e-08
1:168194902 C G 0.054516 5.5862e-05
1:168211005 A G 0.081624 1.4335e-05
1:168214005 C G 0.050407 9.8724e-05
1:168221225 C A 1.354381 9.2452e-06
1:168236099 A G 0.310713 4.9079e-05
1:168236618 T C 0.054581 -8.0326e-05
1:168237373 A C 0.052360 2.3209e-05
1:168240499 T C 1.402707 -2.1394e-05
1:168241380 A G 1.923092 -1.7093e-05
1:168252981 G A 0.136159 -1.6670e-05
1:168259657 T G 0.121352 -2.6073e-05
1:168262299 T C 1.238157 -2.4579e-05
1:168262338 T C 0.032464 -4.4873e-05
1:168264123 A G 0.040971 7.1575e-05
1:168264158 G A 0.105860 -1.2469e-05
1:168266335 A G 0.128483 -1.4321e-05
1:168270110 C T 0.140814 2.5637e-05
1:168272187 G A 0.130132 5.9360e-05
1:168274201 A G 1.425116 -5.4470e-05
1:168275535 A G 1.565595 -3.6785e-05
1:168275953 C T 0.042192 2.4912e-05
1:168285045 G A 0.845269 -9.3606e-06
1:168289686 C G 0.727428 -3.3502e-05
1:168293016 G A 0.035849 6.9745e-05
1:168294250 A G 0.415599 4.0203e-05
1:168296449 G A 0.024798 2.9637e-05
1:168300088 T C 0.028994 1.5178e-05
1:168303543 T C 1.277804 2.9236e-05
1:168308903 A G 0.242575 1.1961e-04
1:168309495 T C 0.126614 2.7748e-05
1:168312652 T C 0.062620 4.3245e-06
1:168312854 G A 0.409578 2.4518e-05
1:168313072 G A 0.160386 2.8670e-05
1:168313211 T G 0.032467 -2.9166e-06
1:168327555 T G 0.381889 2.8870e-05
1:168334887 G A 0.189451 2.2849e-05
1:168336262 C A 0.058294 -1.9331e-05
1:168337033 G A 0.212113 6.8620e-05
1:168341446 C T 0.177302 -3.2523e-05
1:168343209 T G 0.073584 3.0693e-05
1:168343349 A C 1.187754 1.0270e-04
1:168345985 A G 0.044249 -2.5429e-05
1:168347129 C T 0.091712 8.1467e-05
1:168348728 A G 0.387244 4.5575e-05
1:168349226 T C 0.039595 9.4937e-05
1:168353834 G A 0.106750 1.6350e-05
1:168354779 C T 0.021104 -4.3500e-05
1:168356750 T C 0.600523 3.5205e-05
1:168357041 G A 0.388562 1.5832e-05
1:168360688 G C 0.404567 5.5850e-06
1:168361867 A G 0.787591 8.2124e-05
1:168362758 T C 0.186754 1.1827e-04
1:168363494 A G 0.063584 -4.4292e-04
1:168366947 T G 0.031078 4.7400e-05
1:168368113 G T 0.223233 3.1398e-05
1:168369018 C T 1.348490 -8.5646e-06
1:168370260 G A 0.066398 -1.8021e-05
1:168372859 T G 0.262416 -3.9040e-05
1:168378160 C T 0.726536 -1.6217e-04
1:168379429 A G 0.391688 -4.2335e-05
1:168382739 G A 0.045583 -3.6645e-05
1:168386785 C T 0.387893 -4.0307e-05
1:168388188 G A 0.050225 3.9186e-06
1:168389917 A G 0.755975 -7.5116e-05
1:168405206 C T 0.076434 2.2912e-05
1:168406710 A G 0.086210 1.1586e-04
1:168408076 T C 0.879995 8.6725e-06
1:168408378 G T 1.966199 3.5322e-05
1:168408546 A G 0.117201 1.6002e-04
1:168409171 T C 0.089631 -1.7054e-05
1:168412113 C T 0.112430 8.2921e-05
1:168412982 A G 0.993625 1.0929e-05
1:168414409 T C 0.041977 -4.2918e-05
1:168417630 A G 1.076376 1.2336e-05
1:168418535 T G 0.032370 -2.3133e-05
1:168430356 C T 0.037583 -5.9819e-05
1:168437177 A G 0.140859 2.6250e-05
1:168437602 A G 0.090235 -3.1797e-05
1:168438268 T C 1.331907 1.2620e-05
1:168443178 G A 0.317392 2.3305e-04
1:168451842 G A 0.221169 -5.1018e-05
1:168453149 C T 0.367517 -7.9812e-05
1:168453205 A G 1.536656 7.9625e-06
1:168453428 G C 0.322436 3.8953e-05
1:168453455 A G 0.332423 -6.6360e-05
1:168453732 C T 0.205440 -3.6725e-05
1:168457599 C T 0.066061 -3.8101e-05
1:168461368 G A 0.183713 -2.5717e-05
1:168464059 G A 0.114874 -1.3505e-04
1:168465856 G A 0.225966 -4.7975e-05
1:168471644 T C 0.091173 -7.3641e-06
1:168472921 A G 0.115386 -1.9173e-05
1:168474310 T C 1.673773 -2.9835e-06
1:168475194 A G 0.191853 5.1217e-05
1:168483806 G A 0.958798 6.4186e-05
1:168491484 T C 1.940518 -3.6018e-06
1:168497028 C T 0.093075 -1.9508e-05
1:168497741 G A 0.215236 -9.2685e-06
1:168500034 G A 0.060877 -2.7440e-05
1:168505546 T C 0.079794 -2.4191e-06
1:168511284 C T 0.372674 4.3142e-06
1:168513407 A T 0.364430 -1.7878e-05
1:168520054 T C 0.346367 -1.6248e-06
1:168520741 A G 0.030594 1.2337e-05
1:168521615 A G 0.365722 -2.6545e-05
1:168526715 C T 0.711959 -2.0079e-05
1:168534609 T C 0.042821 3.8322e-06
1:168539377 A G 0.237303 -1.7306e-05
1:168540041 T C 0.735900 2.0442e-05
1:168544231 T C 0.548636 1.7343e-05
1:168544994 T G 0.185284 4.9699e-06
1:168553057 C T 0.212766 -6.2570e-06
1:168553536 C T 0.093517 -1.2695e-05
1:168555485 A G 0.115903 2.3146e-05
1:168557011 T C 1.269242 -2.3239e-06
1:168563762 A C 0.069219 1.7288e-05
1:168564740 G A 0.062156 7.1200e-06
1:168566976 A G 0.148970 9.1464e-06
1:168571129 C T 0.036537 7.2794e-05
1:168571186 A G 0.599984 6.7194e-06
1:168588247 G A 0.050520 7.5609e-05
1:168591213 G A 1.007361 8.4214e-06
1:168595963 G A 0.509891 -1.4792e-05
1:168602044 C T 0.025719 -3.6071e-05
1:168604933 T C 0.077599 -4.4661e-05
1:168605042 G A 0.096834 -1.6869e-05
1:168606240 T C 0.105442 -2.7259e-05
1:168609132 G T 0.061565 2.3178e-05
1:168609604 G A 0.415976 3.7925e-05
1:168609689 G T 0.346977 5.2033e-06
1:168610581 T C 1.806732 -3.2720e-05
1:168615918 A G 0.132969 -4.8315e-05
1:168618641 A G 0.353086 6.3017e-05
1:168619151 G C 0.185787 -4.8347e-05
1:168619548 C T 1.898684 -8.0894e-05
1:168620539 T G 0.288278 -3.2182e-05
1:168622716 G A 0.042114 4.1460e-05
1:168623881 T C 1.243448 1.3595e-06
1:168625843 G A 0.632720 5.1205e-05
1:168626707 G A 0.611049 -4.5263e-05
1:168641245 T G 0.025924 1.6943e-05
1:168642851 C T 1.498135 -3.6497e-05
1:168644962 T C 0.033214 1.5437e-05
1:168646692 T A 0.027040 5.5331e-05
1:168654398 A G 0.059423 -1.9435e-05
1:168655425 G A 0.093974 -2.4961e-05
1:168658293 A G 0.097704 4.8929e-05
1:168661030 A G 0.566974 1.7013e-06
1:168662302 C A 0.997546 -2.0839e-05
1:168662352 A G 1.676947 -9.5807e-05
1:168663274 T C 0.114844 -1.0545e-04
1:168665256 C T 0.219027 -6.6660e-05
1:168667207 C A 0.071725 8.2551e-05
1:168667426 T C 0.898509 2.6894e-05
1:168676058 C T 0.025385 -2.7504e-05
1:168678914 A G 1.362164 -6.9668e-06
1:168687512 C T 0.537967 -5.5408e-05
1:168696733 T G 0.121342 -5.8979e-06
1:168698173 T C 1.084922 -2.4569e-04
1:168699306 C A 0.033490 8.2251e-05
1:168705216 A G 0.042695 3.6480e-05
1:168707757 G A 1.498197 -8.3447e-06
1:168713421 A G 1.063617 -6.1848e-05
1:168723501 C T 0.036112 -1.1530e-05
1:168728415 T C 0.079229 3.0894e-05
1:168729611 A G 0.097538 -2.0706e-05
1:168733424 C T 0.409364 4.1447e-04
1:168735040 G C 0.074347 1.5947e-05
1:168736963 G A 0.062344 5.9184e-05
1:168738974 G A 1.113429 2.0785e-05
1:168741534 A G 0.039345 -3.9457e-05
1:168745136 C T 0.402116 -3.1381e-05
1:168758027 C T 0.049017 -1.5813e-05
1:168762175 T C 0.402399 -1.2102e-05
1:168768448 C T 0.047226 5.6599e-05
1:168776296 G T 0.079738 -1.2239e-04
1:168805486 A G 0.037005 1.1393e-04
1:168810025 C T 0.367760 -6.2125e-05
1:168812398 G C 0.166348 4.3410e-07
1:168812854 A G 0.121326 5.6429e-06
1:168818051 C A 0.039926 -2.1760e-05
1:168818578 G T 0.045772 5.2887e-05
1:168820294 C T 0.084211 9.5592e-05
1:168837651 G A 0.127474 -3.2450e-05
1:168839880 A G 0.046719 3.4640e-05
1:168849245 C G 0.059680 5.5840e-05
1:168850871 G A 1.881027 -3.6966e-05
1:168859699 A G 0.082260 -1.1525e-04
1:168862660 A C 0.021312 2.2034e-05
1:168862778 G A 1.015560 1.4661e-04
1:168862856 G T 0.324510 -8.0558e-05
1:168870803 A G 0.072296 -1.6863e-04
1:168873047 C T 0.242445 -5.2954e-06
1:168873915 G A 0.045690 7.3877e-05
1:168878715 G A 0.025090 -2.0929e-05
1:168881436 A G 0.026148 7.0354e-05
1:168884321 A G 0.021815 -1.0862e-05
1:168886866 C A 0.466327 -1.5892e-04
1:168889373 G A 0.023490 5.2841e-05
1:168889557 G A 0.208137 -3.0391e-05
1:168893329 T C 1.113751 5.8252e-05
1:168893586 A G 1.587897 -8.8087e-06
1:168893629 T C 0.050546 1.8212e-06
1:168902485 T C 0.057791 -7.3360e-06
1:168910453 C T 0.025278 2.8055e-05
1:168911905 C T 0.176637 1.6596e-05
1:168913246 A G 0.029124 -3.2446e-06
1:168930169 G A 0.826414 -3.8267e-05
1:168930325 A G 0.042688 -1.0993e-05
1:168932135 T G 0.127126 1.0604e-04
1:168932500 A G 0.441114 -7.1593e-07
1:168941495 T C 0.052980 1.0582e-04
1:168942578 T C 0.065392 -3.8463e-06
1:168943280 G T 0.083893 7.9934e-05
1:168945657 A C 0.169925 9.4428e-06
1:168956988 C T 0.366257 5.9500e-05
1:168960527 T C 1.927681 -5.4032e-05
1:168961568 C A 0.271504 1.2151e-05
1:168965756 T C 0.042042 -2.1458e-05
1:168974980 T C 0.021078 1.9801e-05
1:168976033 C T 0.033016 -2.6601e-05
1:168979921 T G 0.131248 3.7924e-04
1:168980157 T C 0.024999 1.8932e-06
1:168980187 T G 0.033889 -5.7487e-07
1:168982164 A G 0.048881 -9.8023e-05
1:168983729 T C 1.704020 -7.8145e-06
1:168983882 C T 0.192752 -5.7234e-05
1:168987087 C T 0.126448 1.3956e-04
1:168987527 C T 0.083578 -4.0190e-05
1:168989936 C T 0.213626 2.6566e-05
1:168991239 A G 1.697674 -1.8414e-06
1:168992717 G T 0.296185 4.4070e-06
1:168999182 G A 0.548509 4.5712e-05
1:169000494 A G 0.157205 -3.5136e-05
1:169007533 G A 0.118648 1.1772e-04
1:169012124 G A 0.518749 5.5833e-06
1:169013994 C T 0.140606 3.6514e-05
1:169014435 T C 0.472695 -3.6230e-05
1:169015430 T C 0.112861 2.4255e-06
1:169016881 G C 0.332862 2.1871e-05
1:169018388 A G 0.681043 2.1181e-05
1:169022020 A G 0.065016 -9.8001e-06
1:169028264 C A 0.212058 4.0008e-05
1:169028348 C A 0.312452 -7.2728e-07
1:169028452 T G 0.026901 -7.1119e-05
1:169029640 A G 0.180672 -9.5902e-06
1:169029736 T C 0.032445 -9.1318e-06
1:169047097 T C 0.041299 1.2369e-05
1:169057277 T C 0.026537 -4.5763e-05
1:169057836 A C 0.195998 -1.7093e-05
1:169057969 A G 1.297632 1.6656e-05
1:169062389 A G 0.056087 -3.5755e-05
1:169065321 C T 0.038994 -1.0221e-04
1:169070450 C T 0.227105 1.0639e-05
1:169072135 C T 0.072977 -2.9856e-05
1:169073948 A G 0.877392 4.8465e-05
1:169075589 T G 0.051091 9.4151e-05
1:169078859 A G 0.616044 -2.4495e-05
1:169078990 C G 1.564579 6.9343e-05
1:169079419 A G 0.966890 4.9115e-05
1:169079664 C T 1.205742 -1.9833e-05
1:169081409 C T 1.546312 -3.6540e-05
1:169082982 T C 0.073883 -3.5609e-05
1:169083208 T C 0.296532 -3.1635e-05
1:169086221 G A 0.679511 4.0953e-05
1:169086258 G C 0.893452 -4.2507e-05
1:169087494 C G 0.023068 1.0499e-04
1:169088132 C T 0.601006 2.6206e-05
1:169093398 A C 1.078440 -8.7358e-05
1:169099137 A G 0.114939 1.6968e-07
1:169099483 G A 0.250945 -1.8165e-05
1:169101060 A G 0.115555 1.4580e-05
1:169105059 A G 0.074101 -1.7858e-05
1:169113679 T C 0.066045 -7.0228e-06
1:169114735 A G 0.035739 -9.1101e-08
1:169133805 C T 0.093082 -3.9816e-05
1:169153588 G A 0.103007 -6.6592e-05
1:169171034 C A 0.026560 -6.4566e-05
1:169179050 C T 0.842438 -4.9450e-04
1:169179807 T C 0.183804 -1.2800e-05
1:169190606 A G 0.022960 1.0904e-04
1:169191860 A C 1.218825 -1.1064e-04
1:169201091 A C 0.024113 -3.9082e-05
1:169265488 G A 0.059212 5.8284e-06
1:169266057 C T 0.723757 -5.4304e-04
1:169269009 A G 0.746133 -1.6668e-04
1:169275332 C T 0.070397 7.3406e-05
1:169297307 G A 0.907678 -6.2266e-04
1:169308376 T G 0.097142 -1.1637e-05
1:169329929 C T 0.036576 -4.7006e-05
1:169330062 A G 0.230818 2.4434e-05
1:169332848 A G 0.092673 -5.1392e-05
1:169333160 C T 0.033048 -2.7684e-05
1:169336698 G C 0.042980 5.3473e-05
1:169345868 G A 0.025119 1.3444e-04
1:169351819 C T 1.224609 -7.7607e-05
1:169355110 G A 0.071108 1.9792e-05
1:169377123 G T 0.088658 -1.5036e-04
1:169383980 C T 0.059193 2.1885e-04
1:169384728 G T 0.106246 9.1786e-05
1:169387417 T C 0.145601 -1.3110e-05
1:169388449 G A 0.036450 -2.6914e-05
1:169408809 G A 0.804911 -1.1391e-04
1:169413035 T C 0.058742 2.5550e-05
1:169428944 T C 1.886814 -2.1631e-06
1:169450022 G A 0.158922 3.0388e-05
1:169459103 T G 0.388513 1.7067e-05
1:169459649 A C 0.149753 -1.4616e-05
1:169463518 G A 1.686233 -4.2045e-05
1:169477574 C A 1.881900 1.4448e-05
1:169478261 T G 0.074652 -1.8941e-05
1:169483561 C T 0.108590 4.6260e-06
1:169486128 A G 0.125552 5.9226e-05
1:169488927 T C 1.102569 -8.9156e-05
1:169489477 C T 0.034915 4.4339e-05
1:169489512 G A 0.543748 5.2700e-05
1:169491555 A G 1.880819 8.7988e-06
1:169498664 T C 0.035729 -7.3593e-05
1:169498975 C T 0.651958 4.9553e-05
1:169500481 A G 0.214882 -1.7366e-05
1:169505498 G A 0.030877 9.3974e-06
1:169509163 G A 0.665120 5.6803e-05
1:169510118 A G 0.073805 3.7984e-06
1:169511403 A G 0.044769 9.8688e-05
1:169511755 C T 0.543949 5.1229e-05
1:169511878 G T 0.112125 1.2432e-05
1:169513583 T G 0.138564 -1.4592e-05
1:169514006 G A 1.879482 2.6175e-05
1:169514930 G A 0.896483 -7.8464e-05
1:169518322 G T 0.141002 -1.9787e-05
1:169519049 C T 1.953975 -1.2811e-05
1:169520364 T C 0.467745 1.6994e-04
1:169521853 G A 0.143686 -2.5079e-05
1:169523923 G T 0.041822 -7.5583e-06
1:169527226 G A 0.957594 -8.0174e-06
1:169528830 T C 1.133147 -2.1895e-07
1:169529646 G T 0.044688 -1.4951e-05
1:169535038 A G 0.112686 8.2032e-06
1:169536167 C T 0.331862 -2.4418e-05
1:169539348 G T 0.124403 -2.1206e-06
1:169541513 G C 0.123634 4.1311e-06
1:169541803 G C 0.056142 1.4319e-06
1:169548053 G A 0.173365 1.4627e-05
1:169550963 A G 0.173791 1.0573e-05
1:169559035 T C 0.622331 9.2044e-06
1:169563951 G T 0.226868 -3.6663e-05
1:169564391 C A 0.195008 1.0298e-05
1:169566686 A T 0.242646 -3.9594e-05
1:169566827 C T 0.085360 3.6434e-06
1:169567084 C T 0.439244 -1.4484e-05
1:169571076 C T 0.871381 1.5344e-06
1:169572645 T C 0.705471 6.7993e-08
1:169579378 T C 1.255110 -6.6379e-06
1:169579645 T C 0.839254 1.9000e-05
1:169580290 T C 0.934692 3.6961e-06
1:169580885 T C 0.334244 1.0012e-05
1:169581130 A G 0.229452 1.8936e-05
1:169583310 C T 0.103390 -6.4039e-06
1:169587032 G A 0.553644 -1.6515e-05
1:169587195 C T 0.039085 5.5628e-06
1:169587509 A G 0.117996 1.7707e-05
1:169591093 G A 0.586306 1.0065e-05
1:169598304 G A 0.026609 2.0342e-05
1:169599637 C A 0.042409 4.5308e-05
1:169601894 A G 0.054723 -6.0159e-06
1:169606008 C T 1.133488 -5.9287e-06
1:169608917 T C 0.812227 1.0706e-05
1:169610169 G A 0.025395 -1.6263e-05
1:169623104 G A 0.957305 6.6127e-06
1:169623413 T C 0.527743 1.2531e-05
1:169623895 T G 0.347211 -5.4625e-06
1:169627908 A G 0.095646 1.3453e-04
1:169640831 T C 0.127941 -4.8706e-05
1:169644900 A G 0.025314 -9.6706e-05
1:169649687 T C 0.074730 2.6167e-05
1:169650185 G A 0.034697 -2.1882e-05
1:169650719 T C 0.663562 -6.2012e-06
1:169660665 G A 0.194388 4.7322e-05
1:169663079 T G 0.202061 2.3697e-06
1:169664665 G A 0.028887 5.5473e-05
1:169665551 T G 0.541473 5.3398e-05
1:169669020 A G 1.310459 -1.8206e-06
1:169671478 G T 0.478544 -1.1720e-04
1:169672343 T C 0.180026 -2.6480e-04
1:169675915 G A 0.260157 -4.5322e-04
1:169676486 G A 0.552537 6.1078e-05
1:169684910 G A 0.044107 -2.5215e-05
1:169692132 C T 0.479131 -1.1892e-04
1:169695870 A G 0.079368 -4.5821e-05
1:169696946 A G 0.177500 -2.9199e-04
1:169707243 T C 0.192869 5.1661e-05
1:169707892 C A 0.034317 -4.8135e-05
1:169707997 G A 0.021422 -4.0119e-05
1:169723575 T C 0.367744 -4.0818e-05
1:169724310 G A 0.186634 5.3310e-05
1:169737990 A C 0.281303 -2.1719e-04
1:169738319 A G 0.029543 4.5182e-05
1:169740986 T C 0.138720 9.1120e-05
1:169743066 A G 0.076149 1.0073e-05
1:169745659 C T 0.105870 -9.0963e-06
1:169752947 A G 0.027092 -5.0733e-05
1:169759250 T C 0.141330 1.3090e-05
1:169762807 G T 0.304192 2.1519e-06
1:169763229 A C 1.312245 2.5327e-05
1:169765723 A T 0.063312 8.0944e-06
1:169794505 G A 0.039173 1.2715e-05
1:169806536 T G 0.034827 -2.6943e-05
1:169819284 A G 0.302238 4.3230e-06
1:169823718 C T 1.137039 7.4370e-06
1:169832444 T C 0.035223 -3.9642e-05
1:169835210 T G 1.311096 2.3436e-05
1:169836427 T C 0.077424 4.8345e-05
1:169842669 A G 0.165972 -1.3462e-04
1:169843017 T C 0.188530 4.8343e-05
1:169846883 C T 0.312702 5.2822e-05
1:169856661 A G 0.099609 -4.4256e-05
1:169903460 C T 0.316646 9.2308e-06
1:169918472 T C 0.103114 2.2597e-05
1:169924733 C T 0.738594 -5.1144e-05
1:169943179 G A 0.045833 2.0174e-05
1:169946644 G A 0.064396 5.2674e-05
1:169951997 T C 0.675818 -9.2865e-05
1:169979830 C G 0.099963 -4.4573e-05
1:169992929 C T 0.174910 -1.0802e-04
1:169995802 T C 1.394313 -9.1398e-05
1:169995910 C T 0.054262 -1.9881e-05
1:170023493 A G 0.025122 -2.4213e-05
1:170040754 A C 0.027147 1.7557e-06
1:170044163 G A 0.178137 2.6737e-05
1:170056470 C A 1.804612 1.0152e-06
1:170064711 C T 0.177611 1.7921e-05
1:170065845 A C 0.093728 -5.5435e-07
1:170071811 T C 0.083000 -5.8147e-05
1:170071891 A G 0.815450 -1.5723e-05
1:170084045 A G 0.094150 -1.6127e-05
1:170090862 T C 0.029280 5.5318e-05
1:170097696 T C 0.076080 2.6984e-05
1:170111107 T C 0.949993 -2.1471e-06
1:170119410 G T 0.030903 -1.6922e-05
1:170125427 A G 0.122881 -4.0879e-05
1:170135693 G A 0.077301 6.2684e-05
1:170135760 C T 0.619017 2.8366e-05
1:170145099 A C 0.781730 -2.9318e-05
1:170146623 T G 0.102472 -8.5850e-05
1:170152756 C T 0.077512 7.1130e-05
1:170159800 G A 0.475357 2.1366e-05
1:170168134 T C 0.430565 1.4404e-06
1:170171258 G A 0.669852 -4.6930e-06
1:170171702 C T 0.578825 1.6051e-05
1:170173443 G A 0.116140 -2.2852e-05
1:170174046 G T 0.134764 -5.5108e-05
1:170185640 C T 0.047424 -2.9721e-05
1:170188648 T C 1.766410 -1.6227e-04
1:170190409 A G 0.132901 3.1503e-05
1:170195231 G T 1.359152 9.5213e-05
1:170195607 G A 0.243704 1.5283e-05
1:170199143 C A 0.061679 -2.6968e-05
1:170202563 A C 0.920826 3.8997e-05
1:170208425 G A 0.717941 8.5530e-05
1:170216618 T C 0.505091 -6.6501e-06
1:170217002 A G 0.334400 -3.4959e-05
1:170227271 T A 0.073526 -1.8712e-05
1:170228295 C T 0.219111 1.1163e-04
1:170237860 A G 0.744374 8.2718e-05
1:170238415 A G 1.511729 2.0799e-05
1:170239716 T C 0.768218 -5.1805e-05
1:170259844 G A 1.678031 -1.0928e-05
1:170261188 G T 0.033224 3.7450e-05
1:170272897 C T 0.390065 -5.1001e-05
1:170278878 G T 0.286662 2.7559e-04
1:170283751 A C 0.069764 5.4998e-05
1:170303073 T C 1.217813 1.9186e-05
1:170309290 T G 0.036388 5.4815e-05
1:170310093 C T 1.972015 -6.3471e-05
1:170311043 G T 0.742352 -5.3706e-05
1:170311814 G A 0.033149 1.6192e-05
1:170318431 C A 0.739314 -4.5410e-05
1:170318828 G A 0.037550 -2.3163e-05
1:170322148 G A 0.726315 4.0828e-05
1:170326585 T C 0.054100 -4.6272e-05
1:170332764 C T 0.048216 5.4910e-05
1:170334499 T C 0.061604 -6.3989e-05
1:170339203 A C 0.247924 -6.5452e-05
1:170344890 T C 0.447937 1.9674e-04
1:170345383 G A 0.022568 1.8390e-05
1:170346404 G T 0.035963 3.7193e-06
1:170383504 A G 0.211578 -9.6746e-05
1:170385014 C T 0.088015 1.1949e-04
1:170391041 C T 0.054220 6.2758e-06
1:170404552 G A 0.054159 5.3850e-05
1:170407106 A G 1.054577 -4.1269e-04
1:170407267 T G 0.023567 5.6298e-05
1:170418964 A G 0.793859 -6.2880e-05
1:170431964 A G 0.092634 1.5144e-05
1:170463027 T C 0.216712 -3.8003e-05
1:170466072 C T 0.032117 -4.6457e-05
1:170479012 C A 0.042435 5.0137e-05
1:170491775 A G 0.133348 -1.0096e-04
1:170500836 C T 0.058346 -1.7895e-05
1:170505585 C T 0.060212 4.3156e-05
1:170510459 T C 0.097833 -3.2630e-05
1:170516220 A G 0.032058 -4.5120e-05
1:170520137 T C 0.026274 1.1874e-04
1:170521376 A G 0.921417 1.5849e-04
1:170527607 T C 0.098788 -7.4341e-05
1:170528913 G T 0.250475 -7.9091e-05
1:170533738 C T 0.035233 -2.1675e-05
1:170549887 G A 0.387767 3.5536e-05
1:170554924 A G 0.605962 3.8153e-06
1:170555234 G C 1.348905 -6.7457e-06
1:170557971 T C 0.093117 5.9738e-05
1:170560110 G C 1.330989 4.3935e-05
1:170560199 G C 0.032909 7.6181e-05
1:170586315 A G 0.886905 1.3993e-04
1:170601935 T C 0.595998 -5.8509e-05
1:170606515 A C 0.256775 1.1136e-05
1:170606983 A G 0.235765 -2.9421e-05
1:170610901 T C 0.021273 -2.7498e-05
1:170632384 G A 0.368542 1.2826e-05
1:170633896 C T 1.475519 -8.1528e-05
1:170635002 G T 1.107600 -1.0407e-04
1:170639219 T C 0.032337 -5.3483e-05
1:170641803 C T 0.961171 -5.9715e-05
1:170643987 G A 0.115263 -3.2441e-05
1:170648088 T C 0.068466 -9.6874e-05
1:170649279 A G 0.741041 -6.4959e-05
1:170652683 T C 0.048615 -8.2043e-05
1:170665664 T C 0.251075 -2.8509e-04
1:170699149 A G 0.513994 1.0992e-04
1:170699674 C T 0.114747 -7.3562e-05
1:170701453 A G 0.545494 1.9866e-04
1:170708668 G T 0.068635 5.1241e-05
1:170714714 A G 0.034989 3.6212e-05
1:170728265 T G 0.294010 -1.2429e-04
1:170736036 T C 0.043691 1.8993e-05
1:170736364 A T 0.147523 -2.0401e-05
1:170736517 T C 0.041380 -4.1732e-05
1:170741411 C T 0.309411 2.5942e-05
1:170744535 A G 0.035655 8.6439e-05
1:170762985 A G 0.049137 2.7498e-05
1:170764602 G A 0.117990 -5.0147e-05
1:170764915 G T 0.742161 -1.8149e-04
1:170769445 A G 1.586040 -8.6862e-05
1:170769558 G A 0.025982 -1.4870e-04
1:170788498 T C 0.132537 -7.0281e-05
1:170788816 T G 0.365718 -3.4055e-06
1:170827774 G T 1.008871 -3.8474e-05
1:170842059 A G 0.060066 -2.4611e-05
1:170847215 C T 0.065574 9.0393e-06
1:170862041 T C 0.278128 -4.6558e-05
1:170863100 A G 0.042766 -9.4937e-05
1:170885535 C G 0.427242 -4.0420e-06
1:170889403 G A 0.385102 -6.8774e-07
1:170899068 G T 0.310047 -3.1088e-05
1:170905623 C T 0.432152 -1.2561e-05
1:170907362 A G 0.103832 -1.8931e-06
1:170908085 T C 0.042935 6.8409e-05
1:170909674 T C 0.276321 -5.6251e-05
1:170912815 C T 0.060228 1.3961e-04
1:170912898 C T 1.111677 -5.4048e-05
1:170916456 A G 0.040199 2.6631e-05
1:170916646 T G 0.381256 -8.0778e-05
1:170917388 T C 0.090475 -1.1126e-04
1:170928973 C T 0.328061 -4.4091e-06
1:170928989 G A 0.035080 6.9951e-05
1:170934394 C T 0.172674 5.3958e-05
1:170934933 T C 0.080128 1.8328e-05
1:170935388 A G 0.611948 1.5520e-05
1:170935803 C A 0.149490 -1.0237e-04
1:170937400 G A 0.204239 -4.2469e-05
1:170938895 C G 0.045512 -4.9332e-05
1:170942309 C A 0.053561 3.1387e-05
1:170945290 T C 0.176442 5.8230e-05
1:170945292 G T 0.022607 8.0836e-05
1:170952652 A C 0.021581 -4.6771e-05
1:170954078 A C 0.632513 -2.1894e-05
1:170960708 C T 0.057742 -2.4059e-05
1:170961360 A G 0.020305 -3.7281e-05
1:170962634 G A 0.047816 1.2869e-04
1:170964065 C A 0.235655 2.5511e-06
1:170966508 A G 0.142362 2.7664e-05
1:170966751 G A 0.049981 5.4733e-05
1:170970582 T G 0.188818 2.8968e-05
1:170971972 G A 0.032198 -4.0841e-05
1:170974158 A G 0.164589 -5.9670e-06
1:170989159 T G 0.050312 -2.9753e-05
1:170992074 A C 0.090703 -5.2745e-05
1:170993566 G C 0.066752 -4.0288e-05
1:170995404 C T 0.061358 1.1814e-05
1:171017123 T C 0.037245 2.6643e-05
1:171026672 A G 0.030422 -2.8632e-06
1:171036970 C T 0.231370 4.5478e-06
1:171037851 A G 0.052812 1.6183e-04
1:171038243 C T 0.029329 -1.4676e-05
1:171039929 T C 0.046190 -4.3733e-05
1:171040083 A G 1.382265 -3.7694e-05
1:171045317 C A 0.362901 2.1612e-05
1:171045696 C T 0.026132 6.2411e-05
1:171051777 A G 0.130385 -1.0673e-05
1:171052289 A G 0.078219 1.0971e-04
1:171053153 C A 0.373573 1.3050e-05
1:171058236 C T 0.159289 5.0598e-05
1:171058561 C G 1.927221 4.5198e-05
1:171061989 T C 0.064944 -7.1147e-08
1:171070176 T G 0.137263 1.6583e-05
1:171076935 T C 0.108045 -1.0135e-05
1:171076966 A G 0.835622 2.4347e-05
1:171077274 T G 0.035330 -3.5123e-05
1:171077372 G C 0.432263 1.4433e-05
1:171080080 A G 0.147312 -6.8768e-05
1:171083174 T C 0.506208 1.4803e-05
1:171083242 G A 0.402879 1.8671e-05
1:171087490 T C 0.037362 -2.5062e-04
1:171090562 C G 0.044395 -3.6874e-05
1:171091875 G A 1.066317 4.2493e-07
1:171104550 A G 0.054026 1.7354e-05
1:171118642 C G 0.062072 -1.3393e-05
1:171121206 T A 0.038641 -2.4185e-05
1:171121268 A G 0.338061 1.7613e-05
1:171127757 C T 0.403301 1.6035e-05
1:171130236 A G 0.144046 4.7165e-05
1:171130346 A G 0.231656 -1.4752e-05
1:171130717 C T 0.036356 -1.8079e-05
1:171131625 A C 0.080832 -4.0152e-05
1:171139823 G A 0.683860 -1.6521e-05
1:171141286 T C 0.100420 7.8606e-05
1:171154303 C A 0.388588 -7.3019e-05
1:171154959 G A 0.136744 -2.2379e-05
1:171158284 T C 0.522881 -6.5082e-06
1:171162583 C T 0.091189 -8.3282e-05
1:171164138 A G 0.304987 4.1331e-05
1:171168545 C T 0.183963 -7.2841e-05
1:171168584 T C 0.635401 5.8361e-06
1:171168585 G A 0.819403 -2.1923e-05
1:171174531 G A 0.173609 4.6495e-05
1:171175401 A G 0.060397 -2.0778e-05
1:171176912 G T 0.092851 -8.7638e-05
1:171178152 G A 0.262627 -1.0262e-04
1:171179287 T C 0.567984 -1.5259e-05
1:171179477 T C 0.568172 -1.4452e-05
1:171189049 A C 0.046638 -1.9027e-05
1:171205078 C A 0.869053 -4.1111e-05
1:171217691 A C 0.161038 3.0045e-05
1:171220811 T C 0.102420 -1.2115e-04
1:171223015 T C 0.495821 -2.0013e-05
1:171223134 A G 0.158704 -1.1546e-04
1:171223951 C G 0.770639 1.6537e-04
1:171224087 G C 0.594008 1.3836e-04
1:171226034 C T 0.230929 1.6602e-04
1:171227216 C T 0.529213 1.2428e-04
1:171227464 C T 0.026654 2.8614e-05
1:171235742 G A 0.272367 1.9466e-05
1:171237120 A G 0.241776 1.3034e-05
1:171246719 A C 0.031763 5.6560e-06
1:171250044 T C 0.272192 1.3368e-05
1:171251600 C T 0.029309 5.3963e-05
1:171252287 G A 0.272913 1.3055e-05
1:171252591 T C 0.043980 -7.7251e-05
1:171261193 A G 0.537208 1.2646e-04
1:171269219 C G 0.270621 1.8346e-05
1:171274798 T C 0.204648 2.7296e-05
1:171300959 C T 0.477177 6.6797e-05
1:171301033 G C 0.881416 4.0911e-05
1:171302256 A G 0.368214 -4.0169e-05
1:171303925 T C 0.833817 2.0482e-05
1:171307155 T C 0.255233 -4.0994e-06
1:171307606 C T 0.048167 -7.0158e-05
1:171308832 G A 0.667703 7.9202e-05
1:171312508 G A 0.128191 4.5081e-05
1:171320986 G A 0.020247 -1.7911e-05
1:171324348 C T 0.646914 8.5146e-05
1:171358906 T C 0.229793 -5.2991e-05
1:171362841 C T 1.403772 6.8355e-06
1:171366449 A G 0.423246 -1.5777e-05
1:171366674 T C 0.039676 5.0781e-05
1:171368073 G A 0.818063 2.3134e-05
1:171372583 A G 0.612912 3.6687e-05
1:171391451 A G 0.316714 1.4468e-04
1:171393826 C G 0.259384 1.0797e-05
1:171396456 T C 0.034772 2.9508e-05
1:171396569 T C 0.813025 -3.4089e-06
1:171401467 T G 1.622233 3.8384e-05
1:171404261 G C 0.511394 6.1377e-05
1:171406271 G C 0.061530 -1.6161e-05
1:171407302 A G 0.186624 -5.7358e-06
1:171407618 C T 0.134413 4.5611e-05
1:171408333 T G 0.052052 -3.8380e-05
1:171408373 A G 0.078495 -1.1128e-04
1:171409061 A C 0.372492 -4.1833e-05
1:171413960 A G 0.307421 -1.8294e-05
1:171414235 A G 1.107772 -1.0196e-04
1:171417011 A C 1.298924 -5.7319e-05
1:171425579 T C 0.028173 -4.6331e-05
1:171427122 G A 0.037070 -7.1208e-05
1:171431811 A G 0.321566 6.9927e-05
1:171438172 G A 0.534066 -2.9994e-05
1:171447234 C A 0.534968 -3.0816e-05
1:171449183 T C 0.040922 4.2337e-05
1:171449620 G A 1.824788 2.6216e-05
1:171463058 A G 0.049222 -1.2046e-05
1:171464454 C A 0.038676 4.8882e-05
1:171467731 G A 0.346643 -6.3941e-06
1:171478356 G A 0.092105 -5.2622e-05
1:171486912 A G 0.276113 -2.9657e-05
1:171505524 A G 0.320430 -4.3475e-05
1:171526910 A G 0.328184 -1.1304e-05
1:171536106 A G 0.187238 1.4439e-05
1:171539340 A G 1.640621 -2.2112e-05
1:171543747 C T 0.045690 -4.3832e-05
1:171549775 T G 0.109405 -4.0268e-05
1:171557600 G A 0.083818 -3.4198e-04
1:171566960 G A 0.054061 5.8399e-06
1:171575079 G T 0.026826 2.4714e-04
1:171576595 G A 0.312680 -3.9501e-05
1:171586977 A G 0.390107 6.9897e-05
1:171590509 T G 0.253036 -6.5256e-05
1:171592058 T G 0.963008 2.6875e-05
1:171596542 C A 0.189406 -1.1954e-04
1:171598082 T G 1.223723 -1.7472e-06
1:171599444 A G 0.516682 3.8016e-05
1:171605539 G A 0.053344 4.3858e-05
1:171606739 C T 0.216683 -4.4825e-05
1:171610740 T C 1.408303 -5.1952e-05
1:171611125 A C 0.035762 -1.7856e-05
1:171615334 A G 0.090420 -1.5051e-04
1:171620782 G A 1.404219 8.7092e-06
1:171621525 T C 0.267482 4.6429e-06
1:171624814 T C 0.045155 7.2298e-06
1:171625322 C G 0.075532 1.6904e-05
1:171630557 A G 0.060686 -2.4243e-05
1:171630937 T C 0.122884 9.1963e-06
1:171633446 T C 0.039274 -4.4594e-05
1:171633958 C T 0.261280 5.7128e-06
1:171639099 C T 0.122712 7.4853e-06
1:171641989 G A 0.176705 8.0114e-06
1:171644586 A G 0.405781 2.1295e-05
1:171650139 T C 0.399442 2.9750e-05
1:171653867 T C 0.611535 -8.3274e-06
1:171655984 A G 0.398874 2.5249e-05
1:171666062 C G 0.130872 -1.2056e-04
1:171666922 T C 0.399919 3.2110e-05
1:171671910 A G 0.045580 2.0568e-05
1:171687336 T C 0.609523 -1.0990e-05
1:171693887 T C 0.033918 4.9570e-05
1:171697570 T C 0.049037 2.8138e-05
1:171699521 C T 0.110771 -9.7274e-05
1:171704957 G C 0.131395 -9.2920e-05
1:171710405 T C 0.393723 1.6873e-05
1:171711580 T C 0.031357 -2.7463e-05
1:171714296 G A 0.132686 -8.7209e-05
1:171714521 G C 0.393414 2.6422e-05
1:171724126 T C 0.053490 -4.5994e-05
1:171725411 G A 0.083997 2.0809e-05
1:171725830 C T 0.476895 3.3583e-05
1:171726665 A G 0.069355 5.0551e-05
1:171744687 G T 0.040397 -3.4012e-05
1:171746660 A G 0.023882 -7.9099e-05
1:171750181 A C 1.212941 8.4870e-06
1:171751236 C T 0.918509 -7.2349e-06
1:171752288 T C 0.294263 1.8009e-05
1:171753039 G A 0.534848 -1.2355e-05
1:171755071 G A 0.199403 2.2506e-04
1:171755182 A G 0.381853 5.4723e-06
1:171758370 G A 0.039864 -6.1504e-05
1:171763549 T C 0.412957 4.1280e-05
1:171772865 A G 0.522527 9.2756e-06
1:171775724 T C 0.044600 -7.9037e-05
1:171776988 G T 0.903650 1.7612e-05
1:171782232 G C 0.299203 3.1141e-05
1:171785238 T G 1.944206 6.3540e-05
1:171791978 C T 0.901206 1.0473e-05
1:171797810 G A 1.199104 3.1557e-05
1:171805321 T C 0.965777 1.9036e-05
1:171807232 A G 0.457288 2.3178e-05
1:171808179 A G 0.024966 6.7368e-05
1:171818673 T C 1.957111 4.1438e-05
1:171827523 T G 1.359068 3.6185e-05
1:171828070 G A 1.130369 1.0992e-05
1:171851052 T C 0.063334 2.9722e-05
1:171854692 T C 0.056174 -5.0387e-05
1:171855239 T C 0.855541 2.5194e-05
1:171859077 A G 0.044928 -5.3643e-06
1:171881168 G A 1.341739 -2.3931e-05
1:171892085 A G 1.287681 4.1155e-05
1:171897735 T C 0.644090 -7.1982e-05
1:171901701 G A 0.045398 -5.7209e-05
1:171906440 T A 0.181674 1.5006e-06
1:171917156 G A 0.040932 -6.2520e-06
1:171927696 T C 0.179847 6.9675e-06
1:171949750 C T 1.603239 5.4576e-06
1:171950592 G A 0.032620 -4.5370e-05
1:171966788 A G 0.337049 9.0184e-05
1:171968055 T G 0.271588 3.5228e-05
1:171973914 G A 0.412353 5.4981e-05
1:171986205 G A 0.413298 8.0293e-05
1:171986741 A G 0.039290 1.8557e-04
1:172007172 C T 0.039673 -2.3686e-05
1:172008716 T C 0.085104 -4.3854e-05
1:172010424 A G 0.068080 1.2452e-05
1:172012633 G A 0.632987 1.9688e-05
1:172016060 G A 0.049920 1.0924e-05
1:172019352 A G 0.035226 8.9181e-05
1:172031451 C T 0.043808 3.4980e-05
1:172038079 C T 0.783684 -9.4294e-05
1:172040406 C T 0.043237 4.8653e-05
1:172053287 C T 0.568046 5.1109e-05
1:172056305 G C 1.903166 5.7665e-05
1:172059997 G A 1.903601 5.9951e-05
1:172066592 T G 0.567221 8.2695e-05
1:172066691 A G 0.020315 -4.6971e-05
1:172075950 T C 0.066028 -3.7024e-05
1:172083093 G A 0.577789 7.0637e-05
1:172087026 G A 1.086029 8.2012e-05
1:172098437 G A 0.037131 -6.4124e-05
1:172103031 A T 0.622694 2.8383e-05
1:172103191 T C 0.081452 -4.7521e-05
1:172110765 A G 0.339376 -2.2706e-05
1:172112856 A T 0.028832 7.2415e-05
1:172115154 T C 0.339269 -2.7390e-05
1:172116798 G A 0.330963 -2.3940e-05
1:172147913 A G 0.090034 -6.2315e-05
1:172149515 G T 0.625479 2.8691e-05
1:172154612 T G 0.080173 -2.6441e-05
1:172164506 A C 0.216729 1.7854e-06
1:172167002 T C 0.743504 1.1685e-05
1:172170918 T C 0.839319 2.2784e-05
1:172177789 C T 0.035236 -8.7405e-05
1:172187819 G A 0.130677 7.8529e-06
1:172188062 T C 0.036671 1.1776e-04
1:172188072 C A 0.124296 8.2175e-06
1:172189222 A C 0.039014 -6.3158e-05
1:172189889 G T 0.428553 9.1711e-05
1:172197006 G T 0.063659 -1.7968e-05
1:172199573 G T 0.494020 7.2079e-05
1:172203894 A G 0.428923 1.0937e-04
1:172205325 G T 0.079969 1.3074e-04
1:172207982 T C 0.028673 2.7753e-05
1:172214187 C T 0.427560 6.4249e-05
1:172214398 G A 0.054594 -7.0583e-05
1:172229468 G T 0.063516 -8.4294e-06
1:172235394 G T 0.039864 1.3965e-04
1:172267609 G A 0.524851 3.1923e-05
1:172277925 T C 0.141372 -3.0005e-05
1:172289921 C G 0.096256 -3.2532e-05
1:172291684 T C 0.038066 3.5061e-07
1:172294075 A G 0.140229 -2.0462e-05
1:172296432 G A 0.048446 6.2569e-06
1:172302544 A C 1.107649 -3.4615e-05
1:172305470 T A 0.211685 2.9875e-05
1:172312769 A G 0.872095 1.9292e-04
1:172316577 C T 0.033110 -5.3934e-05
1:172319565 T C 0.028517 -1.1433e-06
1:172320158 G A 0.032175 5.8704e-05
1:172326528 T C 0.050465 -4.2014e-05
1:172342330 A C 1.721583 -1.5212e-04
1:172346548 A G 1.135715 -1.7595e-04
1:172355841 T C 0.376845 1.3314e-05
1:172359815 A C 1.673899 -1.0991e-04
1:172366806 G A 1.131920 -1.2274e-04
1:172380481 T C 0.033077 -2.0172e-05
1:172382010 A G 0.041228 5.0867e-05
1:172394174 T G 0.039627 3.8194e-05
1:172394201 A G 1.636333 -1.1174e-04
1:172408271 G A 1.102494 -3.0775e-05
1:172410967 A G 1.118567 -2.2243e-05
1:172411087 A G 0.021672 8.1499e-05
1:172414444 A G 0.046830 1.5771e-04
1:172416969 G A 0.049381 2.5834e-04
1:172431386 A G 0.115805 -2.7954e-05
1:172431435 G A 0.089959 1.9446e-04
1:172437592 A G 1.549447 -5.6902e-05
1:172439399 A G 0.103212 -9.7781e-06
1:172440199 C T 0.446346 -7.8216e-06
1:172445370 A G 0.021701 1.1092e-05
1:172452087 G A 1.339227 -6.2777e-05
1:172453730 A G 0.039322 3.0116e-05
1:172453801 C T 0.101011 7.5426e-05
1:172456372 T C 0.115318 1.8126e-05
1:172458743 C T 0.783898 6.3357e-06
1:172463933 T C 0.361642 2.4761e-04
1:172465093 A G 0.221983 1.6035e-05
1:172465214 G T 0.149045 -1.7930e-04
1:172465792 C T 0.826479 2.7019e-05
1:172466509 T G 0.123144 -1.7996e-04
1:172467472 A G 0.501881 2.2099e-07
1:172467558 G C 0.135919 -3.4092e-05
1:172481043 T C 0.066729 -9.2072e-06
1:172487109 T C 1.156036 2.2652e-05
1:172500683 G T 0.036103 -6.8164e-06
1:172500722 T C 0.048365 1.1438e-04
1:172501643 C T 0.484114 -3.2253e-05
1:172505731 C G 0.463536 -4.2468e-05
1:172507054 G A 0.156461 -1.7941e-04
1:172535250 G A 0.026949 1.9323e-05
1:172560354 G A 0.026865 -8.5090e-05
1:172567893 G A 0.077233 5.4726e-05
1:172569446 G A 0.061306 -2.3882e-05
1:172577441 T C 0.070517 -1.4667e-05
1:172585466 A C 0.463721 -3.7954e-05
1:172599828 A G 0.032467 -9.1426e-06
1:172600191 G A 0.024720 -6.0872e-07
1:172604884 T G 1.137071 2.6404e-05
1:172606068 C T 0.191506 1.6780e-05
1:172606272 A G 0.043178 -2.6085e-05
1:172609421 G A 1.967030 6.1488e-05
1:172616991 C T 0.862026 1.6801e-04
1:172626606 G A 0.137721 -2.3708e-06
1:172628897 G A 0.202795 3.3638e-05
1:172634734 C T 1.966436 4.3261e-05
1:172642118 T C 0.613424 -2.5885e-04
1:172645080 C T 0.088593 3.4966e-05
1:172648956 C T 0.270008 -2.9228e-05
1:172650450 G A 1.226635 3.2939e-05
1:172650685 T C 0.333254 3.6641e-05
1:172654824 C T 0.708554 -4.9629e-05
1:172666629 T C 0.120041 -6.9624e-05
1:172666705 C G 0.660403 -5.5279e-05
1:172669633 G T 0.216962 1.1794e-06
1:172675097 C T 0.361356 -5.6284e-05
1:172687915 G A 0.046070 -1.7850e-05
1:172688285 T C 0.034853 -1.3404e-05
1:172689177 T C 0.022298 -1.9207e-05
1:172692796 T C 0.092825 1.9933e-05
1:172710166 C T 1.034794 -2.4453e-04
1:172716049 C T 0.096808 -1.1974e-05
1:172722939 T G 0.267859 1.3336e-06
1:172729330 G A 0.899356 -7.1970e-04
1:172741908 T C 0.088330 3.0951e-05
1:172754248 T C 0.050650 -2.5944e-05
1:172781025 A G 0.041620 2.1445e-05
1:172789682 A T 0.064071 6.3925e-05
1:172792279 A G 0.053522 3.2655e-05
1:172802575 A C 0.233425 -2.8119e-05
1:172825896 G A 0.174118 5.2726e-06
1:172826798 G A 1.008299 -2.7233e-05
1:172828413 T C 1.395063 -7.0826e-05
1:172832672 G A 0.059092 1.8932e-05
1:172845697 A G 0.040880 -8.9258e-05
1:172851231 G A 0.414369 -2.6497e-05
1:172851960 A G 0.026700 -1.0121e-04
1:172853460 T C 0.482364 3.2622e-05
1:172862234 G A 0.484425 3.7104e-05
1:172862984 T C 0.352089 -2.2978e-05
1:172868564 T C 0.071183 9.5228e-05
1:172883727 A G 0.069589 -1.3833e-05
1:172884872 G T 0.740544 2.3916e-05
1:172888806 A G 0.056236 2.6024e-05
1:172889384 A G 0.036317 3.8408e-05
1:172898377 C T 0.792483 2.6868e-05
1:172903008 A G 0.052701 -2.7662e-06
1:172919972 A G 0.037641 7.6460e-05
1:172929127 A G 0.102822 5.5329e-06
1:172934339 G A 0.058446 -3.1924e-05
1:172936636 C T 0.392376 3.9823e-05
1:172936846 G A 0.856781 -1.2097e-05
1:172941713 A G 0.659787 1.4100e-05
1:172942820 T C 1.974401 -6.0413e-05
1:172945328 G A 0.031705 6.8070e-05
1:172949297 A G 0.414544 2.1889e-05
1:172960212 A G 1.973362 -2.7973e-05
1:172962467 A G 0.805209 -2.1230e-05
1:172963395 G T 0.752635 9.6772e-06
1:172968107 C A 0.104445 -2.2494e-05
1:172969315 G A 0.024733 -1.6929e-05
1:172988214 C T 0.740986 -5.0092e-05
1:172995486 T G 1.974109 -1.4621e-05
1:173013978 G A 0.094007 -2.8985e-05
1:173017486 A G 0.489446 -6.0662e-06
1:173019182 G A 0.075431 -5.0790e-05
1:173022733 C A 0.204969 4.0079e-05
1:173023198 G A 0.124987 1.0608e-05
1:173029775 C T 0.089979 -5.4596e-06
1:173032822 C T 0.028309 -3.6398e-05
1:173046064 C G 0.124507 -1.3390e-04
1:173052953 C T 0.165838 -2.5198e-05
1:173061817 A C 0.031422 2.3363e-05
1:173063270 G A 0.035836 2.6879e-05
1:173064279 T C 1.483370 -2.7186e-06
1:173064777 C T 1.005816 7.0514e-07
1:173070628 A C 0.440114 4.5073e-06
1:173079915 A G 0.059462 -9.4644e-05
1:173082254 T C 0.089829 -7.7599e-06
1:173083555 C G 0.258962 -3.0747e-05
1:173084744 G T 0.205511 -1.5711e-04
1:173087008 A G 0.063045 3.4142e-05
1:173091277 A G 0.062331 -2.5472e-06
1:173094569 G A 0.864824 3.4898e-07
1:173097435 A G 1.282215 2.7081e-06
1:173102794 A G 0.052020 -8.9215e-05
1:173103036 T C 0.496353 -4.8289e-05
1:173111833 A G 0.029994 -1.6719e-05
1:173117240 G T 0.041705 2.1644e-05
1:173117381 T C 0.064045 -7.4556e-05
1:173120636 C T 0.111855 3.9570e-05
1:173129364 T C 1.037495 -6.0717e-06
1:173141203 A G 0.045814 9.4408e-06
1:173141691 T C 0.140444 4.6595e-05
1:173150496 G A 0.342099 -1.6327e-05
1:173151062 T C 0.049699 -1.3797e-04
1:173157764 A G 0.249955 1.6146e-05
1:173159516 C T 0.622918 -6.8949e-06
1:173174389 A G 0.124036 6.3729e-05
1:173179867 C G 0.023840 -3.7326e-08
1:173180388 T C 0.163972 2.5480e-05
1:173185759 T C 0.036404 -1.2123e-04
1:173190901 A G 0.021351 8.9024e-05
1:173191475 T G 0.465928 1.8686e-05
1:173192587 A G 0.030789 -5.8721e-05
1:173196220 G T 0.058177 2.1544e-05
1:173209495 C A 1.067145 3.2138e-05
1:173220915 C T 0.045564 3.1398e-05
1:173220949 A G 0.024999 -2.2787e-05
1:173225626 T C 0.053471 9.3629e-06
1:173234264 A G 0.060202 -2.7693e-06
1:173235155 C T 0.227741 1.2836e-04
1:173236127 C T 0.095221 -2.4719e-05
1:173241676 A G 0.043298 -8.0397e-05
1:173266444 C T 1.737026 -1.0867e-05
1:173268821 C T 1.116987 -2.1385e-05
1:173275129 A G 0.029105 2.7307e-05
1:173278169 A G 0.686097 1.9887e-05
1:173280999 T C 0.807650 4.5419e-05
1:173281514 A G 0.062899 -1.1500e-06
1:173281728 A G 0.129807 4.6058e-05
1:173283027 T C 0.063993 -2.3455e-05
1:173283144 C G 0.206319 -1.4091e-04
1:173284682 G A 0.035473 -4.9105e-06
1:173286357 G A 0.308749 -3.6152e-07
1:173288397 T G 0.181535 -7.4289e-06
1:173299064 A G 0.094361 4.8900e-05
1:173299743 T C 0.149938 -3.5273e-05
1:173301516 A G 0.768646 3.3528e-05
1:173302306 G A 0.850916 -8.1812e-05
1:173302601 G T 0.040163 -8.1564e-05
1:173304360 C T 0.067174 5.1806e-06
1:173309713 G A 1.277223 -1.2457e-05
1:173312501 G T 0.468833 -3.7457e-05
1:173315018 G A 0.184842 1.2098e-04
1:173315549 C G 0.040861 -3.2277e-05
1:173325781 T C 0.268752 -4.2236e-05
1:173333916 T C 0.253636 3.9797e-05
1:173334935 C T 0.031714 -7.1935e-05
1:173356120 A G 0.279868 -3.0853e-05
1:173362457 C T 0.252698 -3.7481e-05
1:173364432 G C 0.121248 8.1764e-05
1:173368671 T C 1.110252 1.6113e-05
1:173373452 A C 1.299882 -2.3020e-06
1:173376341 A G 0.336782 -4.0635e-05
1:173382378 T G 0.033795 1.3500e-05
1:173383213 A C 0.172914 1.0588e-04
1:173385473 A G 1.612042 -3.6033e-05
1:173389102 G A 0.208838 -1.2399e-05
1:173414184 C T 0.383917 -1.3263e-05
1:173414992 G A 0.634512 -1.1966e-05
1:173437024 T C 1.416459 -3.7533e-05
1:173447409 A G 0.022762 -6.8140e-05
1:173456204 G A 0.087989 -6.5569e-05
1:173459100 A G 0.479761 1.0134e-05
1:173460523 C G 0.029020 -2.4469e-06
1:173470572 A G 0.089154 7.5805e-06
1:173471446 C T 0.230189 -3.2394e-05
1:173472465 A G 0.098476 1.7069e-05
1:173505772 A G 0.430776 4.3216e-05
1:173508382 C T 0.028111 9.4124e-05
1:173516871 C G 0.428780 3.9980e-05
1:173527660 C T 0.038086 -9.6000e-05
1:173529853 A G 0.161324 -1.6987e-05
1:173531083 G A 0.045437 -1.2043e-05
1:173539617 T C 0.157828 4.9436e-05
1:173540503 T C 0.051744 6.3140e-05
1:173543062 G A 0.092033 5.5629e-06
1:173549157 T C 0.492105 3.5916e-05
1:173556699 T G 1.919833 1.5091e-05
1:173571432 G T 1.860121 1.3660e-05
1:173594213 C T 0.478284 1.7292e-05
1:173632786 C T 0.028686 9.9883e-05
1:173738026 A G 0.051627 1.3421e-05
1:173739051 G T 0.052763 4.1432e-05
1:173744660 T C 0.087992 4.6560e-05
1:173774276 A C 0.563070 -4.6301e-05
1:173792511 G T 0.056259 -6.2889e-05
1:173806596 T C 0.037255 -6.3844e-05
1:173808677 A G 0.068771 3.3543e-07
1:173813197 A G 0.473111 -4.2129e-05
1:173832101 A G 0.170993 3.5976e-06
1:173835747 C A 0.128840 -1.6224e-05
1:173839907 T C 0.160100 -1.1577e-04
1:173840487 C A 0.030179 -6.0867e-05
1:173847020 T G 0.205479 1.0596e-06
1:173849315 C A 0.054970 6.8640e-05
1:173853127 C T 0.655684 -1.7492e-05
1:173907812 T C 0.225323 4.8955e-05
1:173924784 G A 0.082069 4.1211e-05
1:173947571 C T 0.167598 -5.2070e-06
1:173987067 C T 0.157523 1.2448e-05
1:173997476 A G 0.124335 8.2732e-06
1:174015631 C T 0.350204 3.8843e-05
1:174016536 T C 0.020821 -1.2965e-04
1:174025063 T G 0.348665 3.2327e-05
1:174030044 G A 0.044337 -6.3810e-06
1:174040110 A G 0.093935 3.1813e-05
1:174049377 T C 0.091962 3.8293e-05
1:174059593 T C 0.037560 -2.6340e-05
1:174060937 C G 0.039647 6.4851e-05
1:174067537 C T 0.047054 2.8718e-05
1:174072545 T C 0.069479 2.2970e-05
1:174088557 G A 0.218283 4.7264e-05
1:174118802 C T 0.077914 -8.2105e-05
1:174175869 A G 0.034282 7.0375e-05
1:174193875 G A 0.021847 -2.2038e-05
1:174231285 A G 0.349402 4.2110e-05
1:174232464 C A 0.053123 8.9120e-05
1:174248624 T G 0.044233 4.7365e-05
1:174253159 G A 0.034762 -2.4035e-05
1:174253618 G A 0.093111 3.2804e-06
1:174265423 A G 0.322508 -1.4150e-08
1:174275869 C T 0.094802 9.7074e-06
1:174313467 T C 0.038735 -6.2538e-05
1:174323677 T C 0.046187 -1.0414e-04
1:174371209 G A 0.488200 -4.0999e-05
1:174371311 G A 1.919165 1.1170e-05
1:174387483 G A 0.028060 6.5135e-06
1:174402707 G A 0.060004 1.9712e-05
1:174411950 T C 0.063915 -1.9891e-05
1:174419672 T C 0.145244 -2.8000e-05
1:174441602 G A 0.067476 1.6078e-05
1:174465411 A G 0.092303 4.9932e-06
1:174479413 T C 0.026566 8.6087e-07
1:174516366 C T 0.920596 -3.6625e-05
1:174516999 T C 0.490693 -4.1751e-05
1:174525917 T C 0.219413 5.0971e-05
1:174526483 T C 0.062481 -8.5115e-05
1:174536420 G C 0.031367 -3.4693e-05
1:174547998 G A 0.104542 -5.9921e-06
1:174572000 T A 0.146708 -3.4872e-05
1:174575642 T C 0.026703 1.0796e-05
1:174577038 A G 0.063107 -7.2991e-05
1:174597635 T G 0.069453 2.2396e-05
1:174608922 C T 0.177257 2.9755e-05
1:174610458 T C 0.494383 -4.7802e-05
1:174610912 G A 0.052127 1.1109e-04
1:174622944 A G 0.150564 -1.2287e-04
1:174627054 G A 0.060033 -8.6817e-05
1:174659308 A G 0.049111 1.6273e-05
1:174689896 A G 0.126743 2.2402e-05
1:174693578 G T 0.324111 -5.4884e-06
1:174706985 A G 0.145507 -1.8731e-04
1:174734946 A G 0.199750 2.3891e-05
1:174736877 C T 1.434041 4.4286e-05
1:174737543 G A 0.503358 -3.3220e-05
1:174748218 T G 0.047459 7.2168e-05
1:174759847 T C 0.040832 5.8633e-06
1:174787258 T C 0.095743 6.5609e-05
1:174794144 A G 1.506113 3.8721e-05
1:174811058 T C 0.149486 2.1854e-05
1:174824488 T C 0.078615 -3.5813e-06
1:174832432 A C 0.046898 3.3262e-05
1:174843052 A G 0.093773 4.2342e-05
1:174859285 G A 0.069063 2.0043e-05
1:174866484 A G 0.037213 -5.6188e-05
1:174883270 G C 0.093955 -3.4669e-05
1:174885698 T C 0.061303 -9.6111e-05
1:174893678 A G 0.020568 8.6655e-05
1:174925687 G C 0.053308 8.6205e-06
1:174946057 A G 0.222341 4.1306e-05
1:174952159 G A 0.022188 -2.0143e-05
1:174953569 A C 1.918129 4.7220e-05
1:174974735 C G 0.054866 4.5152e-05
1:174983543 C T 0.042873 2.5291e-06
1:174984826 A G 0.451565 -4.6425e-05
1:174988736 C T 0.479982 -5.4769e-05
1:175006195 A G 0.255363 -6.0197e-06
1:175010262 G A 1.014051 -1.4826e-05
1:175010672 C T 0.285191 -1.5389e-04
1:175018879 A G 0.539720 1.6975e-05
1:175027407 G A 0.365212 3.3530e-05
1:175044065 T C 0.095273 -1.7940e-06
1:175046762 A G 0.020357 8.0014e-05
1:175046826 A G 0.064201 -9.7385e-05
1:175046835 T C 0.026683 -5.6205e-05
1:175049379 A G 0.308577 1.6932e-05
1:175050883 C T 0.188971 -2.1837e-05
1:175053167 T G 0.031315 5.1171e-05
1:175054548 T C 1.004885 -1.9909e-05
1:175060153 C T 1.317564 -1.2463e-05
1:175062718 G A 0.028309 -5.4668e-05
1:175069797 T C 0.035616 -5.5840e-05
1:175079747 C T 0.058985 2.5484e-05
1:175086461 G A 1.179328 -1.6737e-05
1:175086965 G T 0.427699 -6.8547e-05
1:175087729 C T 0.865860 -3.9752e-05
1:175087815 T C 0.069764 1.0985e-06
1:175089611 T C 0.059900 -1.9922e-04
1:175089768 C T 0.060160 -3.0711e-05
1:175092707 T C 0.875480 1.4562e-05
1:175093371 T G 1.275026 1.3949e-05
1:175094025 A G 0.862591 4.6856e-06
1:175096389 T C 0.825340 3.0882e-06
1:175096725 A G 0.398757 8.8223e-06
1:175097864 A G 0.426661 -3.0954e-06
1:175097991 T C 1.287025 1.7042e-06
1:175104796 T G 1.724871 3.9042e-07
1:175105778 C T 0.327811 1.5229e-05
1:175105880 A G 1.561103 6.8750e-06
1:175105996 T C 0.178643 -2.3634e-05
1:175106940 C T 0.057443 -1.6718e-05
1:175107501 G A 0.572781 5.7532e-05
1:175109884 T C 0.177426 -1.9424e-05
1:175110163 A G 0.455006 6.9007e-06
1:175111574 T C 1.928645 -7.3995e-06
1:175113578 C T 1.920567 -6.7490e-06
1:175115567 C A 1.641796 -1.4513e-05
1:175120079 C A 0.949597 -1.0876e-04
1:175126644 A G 1.670339 -5.3507e-06
1:175127135 A G 0.182434 -4.5138e-06
1:175127771 T C 0.938065 -2.1659e-04
1:175132079 C T 0.197871 -7.0645e-06
1:175142638 A G 0.517581 8.8287e-05
1:175144319 A G 0.191324 1.3831e-05
1:175146714 C T 0.044071 3.0706e-05
1:175150370 C G 0.056275 2.5231e-06
1:175150719 C T 0.045635 1.5362e-04
1:175156348 T A 0.055541 7.0786e-06
1:175156808 T C 1.919827 -2.2690e-05
1:175158072 T C 0.047232 1.4513e-05
1:175159585 G A 0.227810 7.5313e-06
1:175160773 A G 1.151330 -1.9533e-04
1:175164906 T C 1.915143 -1.3890e-05
1:175165355 G A 0.341417 1.1783e-04
1:175167390 T C 0.025343 -7.6334e-05
1:175170219 C T 0.065204 8.2958e-05
1:175171985 T C 0.548792 -8.0354e-06
1:175179736 C T 0.021688 -5.4739e-05
1:175179865 T C 0.126906 5.4450e-07
1:175181201 C T 1.606543 -1.6500e-05
1:175189570 A G 0.427868 1.2449e-05
1:175194390 C T 1.468768 -3.5035e-05
1:175197884 A C 0.759467 -2.3321e-05
1:175198786 G A 0.441325 1.5006e-05
1:175235486 C T 0.266022 -3.1807e-05
1:175235585 G A 0.476093 4.9361e-06
1:175239808 C T 0.391366 4.4145e-05
1:175245743 A C 1.897850 -7.1624e-05
1:175254610 A C 0.038680 4.3311e-05
1:175255007 C T 0.042292 4.6681e-05
1:175269065 T C 0.901112 -5.9455e-05
1:175274876 T C 0.036145 -9.1337e-06
1:175274956 C T 0.449770 -5.8823e-06
1:175274978 G A 0.442691 3.6458e-05
1:175275118 C T 0.055775 5.2928e-06
1:175275465 C T 0.051614 -3.2692e-05
1:175280732 T C 0.031597 -1.5256e-04
1:175283192 G T 1.833074 -3.9679e-05
1:175283273 G A 0.650936 -3.8769e-05
1:175290566 A G 0.322277 3.8262e-05
1:175296448 C T 1.117665 -4.7835e-05
1:175296847 T C 0.058118 5.6392e-05
1:175301009 A G 0.107058 -5.2882e-05
1:175301837 A G 0.078580 -7.4354e-05
1:175302759 C T 0.060634 -8.3060e-05
1:175311893 T G 0.164251 7.7949e-05
1:175312291 G A 0.111342 7.5800e-05
1:175315600 T C 1.430160 -1.7204e-05
1:175322140 T G 0.159379 1.1190e-05
1:175326682 T C 0.035210 -1.5289e-04
1:175335336 A C 0.028939 -9.1891e-05
1:175346872 T C 0.564157 -1.0417e-04
1:175348723 T C 1.309593 -4.7120e-06
1:175352218 A G 1.505221 -2.3430e-05
1:175353818 A C 0.196300 -2.9380e-05
1:175361190 C T 0.271394 -8.2848e-05
1:175363367 G A 0.111060 -4.2817e-05
1:175363509 T G 0.412447 1.5197e-05
1:175373165 G A 1.283942 -3.3593e-07
1:175375469 A C 0.575803 -8.5749e-05
1:175375635 A G 0.139308 4.9232e-05
1:175375802 C T 1.279495 -6.3975e-06
1:175378790 C T 0.042182 -5.3759e-05
1:175380296 G A 0.095477 -3.1667e-05
1:175381515 C A 1.932806 -4.2799e-05
1:175386594 G T 0.338022 -8.5986e-05
1:175386849 A G 0.423012 -1.6236e-05
1:175392113 C A 0.090005 1.3922e-04
1:175392197 A G 0.225460 -2.3966e-05
1:175394444 C T 0.788536 7.2796e-06
1:175394683 T C 0.022441 3.4677e-06
1:175399789 A G 0.044207 1.4714e-05
1:175411275 A G 0.047644 -3.8948e-06
1:175411442 A G 0.051565 -4.9955e-05
1:175411705 T C 0.127503 2.9495e-05
1:175411950 T C 0.040825 -2.5897e-05
1:175411978 C T 0.459089 4.9516e-05
1:175416603 G A 1.331716 1.8988e-05
1:175418472 G A 0.163203 5.3895e-06
1:175419633 A G 0.077161 -2.8824e-05
1:175424018 G A 0.555153 -4.3676e-05
1:175424275 A G 0.136059 -3.4703e-05
1:175424859 C G 1.240111 -2.8188e-05
1:175426467 A G 0.218043 -3.4261e-05
1:175426802 T G 0.271780 -4.2108e-05
1:175427914 A G 0.314611 9.0833e-06
1:175428190 T C 0.035070 -1.0218e-04
1:175428303 T A 0.128879 -3.7764e-06
1:175431064 A G 1.324595 -4.7040e-05
1:175431215 G C 0.037524 -1.0395e-05
1:175432784 T G 0.037277 -1.4862e-05
1:175433103 T C 0.086363 -4.5140e-05
1:175436614 T G 0.149116 -8.6594e-05
1:175436833 A G 1.215417 -5.4917e-05
1:175439176 C A 1.380357 -3.6573e-05
1:175442871 T C 0.373820 4.1092e-06
1:175443583 A G 0.070271 -3.3134e-05
1:175454533 G A 0.771334 -8.5180e-06
1:175462795 C T 0.043194 -2.5812e-05
1:175465516 A G 0.061614 -6.4584e-06
1:175470426 C T 1.191542 1.6503e-05
1:175470879 T C 0.079268 -8.6766e-05
1:175482151 T C 0.069281 -1.0102e-05
1:175486667 C T 0.050033 5.3850e-06
1:175490815 A G 0.062101 -3.6802e-05
1:175493901 G A 0.414015 5.2511e-05
1:175496350 G A 0.701631 -1.0165e-05
1:175505444 A G 0.092744 4.6298e-05
1:175506839 G A 0.020922 9.1347e-05
1:175510259 A G 0.082345 9.5065e-05
1:175511531 G C 0.048943 2.6317e-05
1:175514175 G A 0.150596 -8.1773e-05
1:175515598 C T 1.482897 -5.5164e-05
1:175526374 A G 0.927259 -4.0634e-05
1:175526526 C T 0.391418 3.3734e-05
1:175526582 A G 0.085665 -4.3578e-05
1:175528777 T G 0.060368 2.6735e-06
1:175528999 C T 0.354212 4.3240e-05
1:175529421 G A 0.067012 -3.1818e-05
1:175534602 T G 0.667291 3.7461e-05
1:175544147 T G 0.140171 1.8720e-05
1:175548746 G A 0.028793 2.0696e-05
1:175548838 C A 0.160934 -3.1763e-05
1:175550659 C G 0.029627 -1.0696e-05
1:175551366 G T 0.026875 2.9668e-05
1:175555071 C T 0.033029 3.1432e-05
1:175557586 A G 0.112004 4.4520e-05
1:175557622 C G 0.146779 4.7490e-06
1:175561605 A C 0.142304 1.7831e-05
1:175567430 C T 0.193700 -1.3015e-04
1:175569420 G A 0.090599 -1.6363e-05
1:175582788 C T 0.191951 -3.1978e-05
1:175586472 A G 0.110677 -9.4572e-06
1:175586843 G A 0.087635 1.2146e-04
1:175594438 G A 0.266700 -3.6347e-05
1:175597184 A G 0.398718 -6.0426e-05
1:175600046 T C 0.035187 1.0040e-05
1:175602982 T C 0.030078 -2.6960e-05
1:175618796 A G 0.217598 -9.5925e-06
1:175623669 T C 0.494107 1.5757e-05
1:175629207 A C 1.079940 1.5874e-04
1:175632274 C T 0.134679 1.1927e-04
1:175637402 T C 0.202548 -1.3277e-05
1:175642368 T C 0.027290 -4.8515e-06
1:175644836 G C 0.091423 2.1377e-05
1:175646284 A C 0.107045 -1.9585e-05
1:175647041 G A 1.234269 1.0986e-04
1:175647504 T C 0.118597 5.5277e-05
1:175647954 G T 0.039514 1.8962e-05
1:175648213 A G 0.093124 -4.5570e-05
1:175648265 C T 0.023882 1.0295e-05
1:175650376 T C 1.010341 -3.3760e-06
1:175651620 T G 0.560980 -1.5513e-06
1:175654002 C T 1.938905 8.4746e-05
1:175656019 T C 0.026502 -4.0440e-05
1:175657465 C A 0.023519 7.5801e-05
1:175664945 A G 0.251491 4.2580e-05
1:175665151 T C 1.119625 2.3689e-05
1:175667366 G C 0.285081 1.0226e-05
1:175675479 G A 0.209377 4.9818e-05
1:175680538 A G 0.020568 4.9466e-05
1:175683358 T C 0.084487 1.1758e-04
1:175687536 G A 0.074870 -1.5486e-06
1:175690560 C T 0.052954 -1.8679e-04
1:175695803 A G 1.386864 1.4120e-05
1:175696092 A G 0.052474 -1.8962e-05
1:175700236 T C 0.027177 -3.7557e-05
1:175704941 A G 0.437654 -3.8255e-05
1:175708902 G A 0.054045 6.9618e-05
1:175712027 A G 0.055278 -4.7530e-06
1:175713962 A G 0.122173 6.4344e-05
1:175715606 C G 0.020185 -1.1536e-05
1:175719529 T C 0.033272 -4.5597e-05
1:175720457 C T 1.938934 1.8747e-05
1:175722545 T C 1.052257 1.6375e-04
1:175722843 A G 1.949035 3.0588e-05
1:175724222 C G 0.441289 5.9146e-05
1:175725926 C T 0.615739 2.6651e-05
1:175729422 A G 0.055879 -3.5627e-05
1:175734808 C G 0.059637 4.9018e-06
1:175750339 T C 0.128678 1.9698e-06
1:175753286 A G 1.495065 1.6434e-05
1:175755242 C T 0.084480 3.3449e-05
1:175756059 A G 0.065318 -9.4927e-06
1:175765775 A G 0.027777 -1.3056e-08
1:175769154 T C 1.843513 5.8997e-05
1:175769470 T C 0.032010 -3.8697e-05
1:175775838 A G 1.655502 3.0095e-05
1:175776721 A G 0.098408 2.0520e-05
1:175787498 A G 0.541742 1.2324e-05
1:175788066 T C 0.032428 5.7215e-05
1:175790210 T G 0.032630 -3.1038e-05
1:175800606 T C 0.086369 -6.1114e-05
1:175814746 T C 0.152664 2.7303e-05
1:175824579 G A 1.484117 1.2399e-04
1:175824730 A G 0.053688 1.1609e-04
1:175825744 T C 0.038449 -6.9838e-06
1:175826114 T C 0.186787 2.4457e-04
1:175826887 T C 0.045249 -1.0824e-05
1:175826932 C G 0.165842 2.2069e-05
1:175827312 T C 0.508272 2.4473e-05
1:175831284 G A 0.728421 -3.3354e-05
1:175832094 G A 0.175949 3.3052e-05
1:175833534 A C 0.616475 2.7738e-05
1:175833745 C T 1.352476 9.2369e-06
1:175835858 A G 0.571291 -2.2608e-05
1:175839509 T C 0.541193 7.2388e-05
1:175844445 T G 0.031396 -5.7215e-05
1:175846559 T C 0.063286 -6.5348e-05
1:175849936 G C 0.055398 -4.9217e-05
1:175850421 G C 0.059040 1.1607e-04
1:175853122 T C 0.020124 -4.9048e-05
1:175854935 A G 0.028585 1.9996e-05
1:175855076 C G 0.580272 -4.4781e-05
1:175857033 T C 0.105578 -6.6358e-05
1:175858580 A C 0.059443 3.1218e-05
1:175870378 A G 0.139720 8.3664e-05
1:175875962 A G 0.287197 -1.8601e-05
1:175881828 G A 0.520781 2.7372e-05
1:175890557 G A 1.433087 1.0147e-05
1:175890558 T C 1.970928 3.0601e-05
1:175891583 T G 0.226781 2.6794e-05
1:175893897 G A 0.021068 8.4719e-06
1:175894914 A G 0.060416 -8.0876e-05
1:175895249 T C 1.063688 8.9092e-06
1:175902083 G A 0.063435 -4.4799e-05
1:175909912 A G 1.528454 1.1486e-05
1:175912725 T C 0.060027 -1.3796e-04
1:175912752 A C 0.038592 1.3583e-04
1:175915716 G A 0.022545 2.6348e-05
1:175917831 C T 0.130281 2.3459e-05
1:175921187 C T 0.093780 2.6506e-05
1:175924944 T C 0.248479 -2.0879e-05
1:175938260 C G 0.040137 -7.4334e-05
1:175946647 G A 0.127889 1.8634e-05
1:175947966 T C 0.155384 -6.4713e-05
1:175949716 C T 0.104247 4.9323e-05
1:175954031 G A 0.858209 -4.0482e-05
1:175986057 T C 0.107272 9.6402e-06
1:176001917 A G 0.098528 -4.5517e-06
1:176008251 A G 0.291478 4.5442e-05
1:176017525 C T 0.038943 1.4864e-04
1:176018764 T G 0.669527 5.9032e-05
1:176022426 C T 0.039108 -9.2958e-06
1:176029188 G A 0.112508 -8.1950e-05
1:176060074 G T 0.072598 -1.5048e-06
1:176062528 G A 0.105795 2.3898e-05
1:176075527 T C 0.859047 -4.2175e-05
1:176077894 C T 0.037803 3.8589e-05
1:176077919 C T 0.189094 2.9494e-05
1:176100463 G A 0.122144 5.9801e-05
1:176118867 T C 0.130216 2.2517e-05
1:176128653 G A 0.038793 -5.0496e-06
1:176130880 T C 0.024687 1.3790e-05
1:176155220 T C 0.073812 2.2861e-05
1:176165375 A G 0.060446 -1.6102e-04
1:176170968 T C 0.043243 -3.7797e-05
1:176182722 A G 0.752472 -6.3923e-05
1:176184625 G A 0.606092 1.3223e-04
1:176186476 T C 0.025521 1.3469e-04
1:176193456 G A 0.024236 -4.8706e-05
1:176213815 G A 0.067635 2.1465e-05
1:176242851 A G 0.102991 1.4154e-04
1:176249710 A G 0.091865 3.5963e-05
1:176256893 A G 0.054892 4.9041e-05
1:176284108 A G 0.954527 3.8426e-05
1:176284560 T C 0.072841 1.3248e-06
1:176287601 C T 0.092835 4.1550e-05
1:176288932 A G 1.045989 6.0469e-05
1:176306387 C T 0.137182 -1.4725e-05
1:176309123 T C 0.053711 8.3041e-05
1:176309915 T C 0.025512 -1.5140e-04
1:176334839 T C 0.021419 -2.5386e-08
1:176339714 C A 0.062432 -5.4707e-05
1:176354126 A G 1.035453 7.6354e-05
1:176359956 C T 0.041289 5.5170e-06
1:176390408 G A 0.105182 5.6585e-05
1:176405993 G A 0.483036 5.2891e-05
1:176415001 G T 0.134540 -6.0746e-05
1:176419459 C T 0.077622 -1.0947e-04
1:176423140 T C 1.842321 -1.7313e-05
1:176424685 T G 0.051598 -1.8908e-05
1:176425274 C T 0.135981 -3.2763e-05
1:176427218 G A 0.186014 4.5846e-06
1:176430485 A G 0.021380 -2.0048e-05
1:176435410 G A 0.328976 8.2732e-06
1:176435717 C T 0.195969 1.5227e-05
1:176438419 A G 0.066551 5.1157e-05
1:176448351 T C 0.053876 8.2071e-05
1:176449472 A G 1.207254 5.3412e-05
1:176450006 G C 0.119113 -1.2372e-05
1:176450127 T C 1.399163 3.2131e-05
1:176450451 C T 0.097184 -6.8504e-05
1:176473979 C T 0.129093 2.2369e-05
1:176475083 G A 0.053250 -7.6951e-06
1:176486864 A C 0.168795 -6.0633e-05
1:176490825 A G 0.053928 -3.7053e-05
1:176495125 C T 0.050290 1.2056e-04
1:176501831 T C 0.096671 -3.5379e-05
1:176504312 T G 0.116117 -1.9096e-05
1:176506593 G T 0.030672 2.6086e-05
1:176507679 T G 1.669177 6.1923e-05
1:176507815 A G 0.122995 -1.0707e-04
1:176509668 A G 0.062997 -7.9070e-05
1:176510002 C T 0.219685 -1.8640e-05
1:176510563 A G 0.042403 -1.0722e-05
1:176517529 C A 1.414028 4.5916e-05
1:176521655 A G 0.057820 1.8155e-06
1:176525194 A G 0.704559 -3.1705e-05
1:176529854 G A 0.055905 -3.3716e-05
1:176530658 G C 0.052078 -4.1134e-05
1:176535138 G A 0.317525 1.7208e-05
1:176541703 G T 0.039715 -3.9116e-05
1:176544918 A G 1.264477 3.8913e-05
1:176547827 A G 0.093864 4.1170e-05
1:176549554 T C 0.030669 -5.9549e-05
1:176565307 G A 0.828047 -1.5499e-05
1:176567157 A C 0.085256 -1.5786e-04
1:176590471 T G 0.124614 -2.6122e-05
1:176590597 C T 0.034765 4.7140e-05
1:176593856 C T 0.838274 -2.1467e-05
1:176623062 A G 0.348188 5.5065e-06
1:176624379 T C 0.085655 2.6534e-05
1:176627484 A G 0.484549 -3.1657e-06
1:176643807 T C 0.220753 -1.3965e-05
1:176649785 T C 0.136572 -8.3127e-06
1:176661229 T C 0.108914 1.1388e-05
1:176670592 A G 0.035044 4.5383e-05
1:176672285 A G 1.663062 5.3750e-05
1:176674321 G A 0.104487 2.9507e-05
1:176675104 A G 0.037557 6.6639e-05
1:176681851 G A 0.153943 -6.7697e-05
1:176683706 G A 0.024901 7.9584e-05
1:176684430 T C 0.023499 8.9355e-06
1:176686086 C T 1.815258 6.6331e-05
1:176690528 T C 0.368737 7.8477e-05
1:176693657 A T 0.054379 -1.2132e-05
1:176695479 C T 0.121725 1.2957e-04
1:176703822 G T 0.377504 -1.7274e-05
1:176727188 G A 0.041568 3.9337e-05
1:176732748 C T 0.325909 3.9593e-05
1:176734170 T G 0.704422 5.6953e-05
1:176739780 C T 0.138633 -2.0394e-05
1:176743862 G A 0.740171 1.9384e-04
1:176749993 A G 0.031175 1.9418e-06
1:176752860 A G 0.148571 -4.8905e-05
1:176756839 G A 0.039124 -3.5800e-05
1:176765150 C A 0.091206 2.1782e-05
1:176768545 T C 0.025268 -5.3646e-05
1:176786221 T C 0.041533 5.7368e-05
1:176792249 G A 1.094315 -7.5038e-06
1:176809042 C T 0.041724 5.8980e-05
1:176815636 T C 0.049744 -5.8368e-05
1:176819875 C T 0.422237 5.8436e-05
1:176820956 T C 0.857453 -4.5717e-05
1:176824051 G A 1.947753 -2.3299e-05
1:176833497 C G 0.182444 1.1083e-04
1:176837771 G A 0.181110 1.3608e-04
1:176837817 G A 0.696139 -6.4634e-05
1:176863867 C T 1.654649 1.7484e-04
1:176867398 T C 0.026472 -1.1175e-05
1:176887445 G A 0.243470 -1.6446e-05
1:176887606 T C 0.081777 6.4079e-05
1:176899401 C T 0.141758 8.9729e-06
1:176928724 T G 0.073646 -3.5363e-05
1:176929393 A G 0.036830 5.1209e-05
1:176935711 C T 0.173667 2.5791e-06
1:176936566 A G 0.368419 -1.4863e-04
1:176938121 A G 1.080131 -2.9602e-05
1:176940353 G A 0.140885 1.1147e-05
1:176940744 T G 0.030085 5.2346e-05
1:176942668 A G 0.124238 -1.0463e-04
1:176951678 T C 0.040673 -2.9061e-05
1:176953644 C G 0.057401 -6.2786e-06
1:176954304 C T 0.027829 3.4170e-05
1:176961660 T C 0.100437 1.5326e-05
1:176966210 T C 0.141219 -6.1937e-05
1:176968626 T C 1.185313 -3.4484e-05
1:176998307 C T 0.421097 -2.2132e-05
1:177000667 A C 0.091274 8.8794e-06
1:177003043 A G 0.078106 -1.3528e-05
1:177004246 A G 0.345173 -3.1385e-05
1:177016150 T C 0.098025 6.5362e-05
1:177016866 G A 0.067294 -1.4082e-05
1:177021983 G A 0.041348 -2.5768e-05
1:177024488 C T 0.083776 3.0477e-05
1:177025098 G A 0.231085 7.2612e-07
1:177030701 C T 0.122362 -3.7587e-05
1:177032158 A G 0.046083 2.6723e-05
1:177038918 C G 0.044571 -1.5745e-04
1:177054564 A G 1.124205 2.4173e-05
1:177056654 C T 0.026797 -4.4664e-05
1:177059958 T C 0.076402 2.8658e-05
1:177062275 G A 0.023840 -5.9655e-05
1:177068487 A G 0.161048 -3.2454e-05
1:177069169 G T 0.082186 -5.4557e-05
1:177071258 C T 0.023350 -5.0435e-05
1:177080968 C T 0.122686 -1.1552e-05
1:177081676 C T 0.723592 -2.6796e-05
1:177085593 A G 0.122306 -1.5942e-05
1:177087919 A G 0.190821 -4.3740e-05
1:177091253 A C 0.177968 6.7826e-06
1:177092774 A G 0.233042 -2.1098e-04
1:177093607 T G 0.044798 -3.8461e-06
1:177094192 G T 0.157971 2.3060e-06
1:177094784 T C 0.041150 1.2342e-04
1:177094874 G A 0.204612 -8.4090e-05
1:177115338 A G 0.075490 -1.2798e-04
1:177116838 T G 0.031867 -5.1577e-06
1:177117834 T G 0.115367 -3.4870e-04
1:177133041 A G 0.070835 -2.6407e-05
1:177144156 C A 0.529236 -2.7808e-07
1:177149644 T C 0.126393 -3.0379e-05
1:177156338 G A 0.043259 -5.9272e-05
1:177156354 G A 0.046784 -1.5766e-04
1:177162809 T C 0.077466 -8.7124e-05
1:177170590 T C 0.922053 -9.6031e-05
1:177179064 A C 0.095948 3.0282e-05
1:177179432 G A 0.136734 -3.8224e-05
1:177187010 C A 0.181814 -1.8914e-05
1:177188408 T C 1.017910 -1.0555e-05
1:177192181 C T 1.468489 2.0825e-05
1:177204853 G A 0.496694 -1.5459e-05
1:177211909 T C 0.791879 5.2353e-05
1:177214110 C T 1.289028 2.7782e-05
1:177231743 G A 1.707220 3.1627e-05
1:177236545 G C 0.094990 -3.2630e-05
1:177247854 G C 0.384842 3.6381e-05
1:177252510 A C 0.067077 -4.0025e-07
1:177253298 G T 0.259981 3.5417e-05
1:177257146 G T 0.109106 7.5584e-05
1:177269474 C T 1.459897 1.6131e-05
1:177271313 A G 0.382405 4.6754e-05
1:177274735 A G 0.036229 2.0253e-04
1:177278313 T C 0.034207 1.3244e-05
1:177279412 A G 1.035687 -1.0759e-05
1:177282200 G A 1.898531 1.9999e-05
1:177298448 A G 1.411763 1.5892e-05
1:177304352 T C 0.037969 2.3161e-05
1:177321589 C T 1.205255 1.2830e-05
1:177357812 C T 0.220253 -3.9977e-06
1:177362948 T C 0.645755 4.3280e-05
1:177402972 T C 0.177088 1.9032e-07
1:177404432 C T 0.048975 -4.7697e-06
1:177408482 G A 0.862776 2.2117e-05
1:177410973 G A 0.530005 2.1779e-05
1:177411322 T G 0.020724 -1.9143e-04
1:177412876 A G 0.032010 -4.1164e-05
1:177416573 G A 0.057421 2.2862e-05
1:177417817 G C 0.094445 -2.9873e-06
1:177418319 G C 0.051757 1.6474e-05
1:177425617 G C 0.125874 -4.7978e-05
1:177426284 A G 0.043451 -4.3140e-05
1:177430938 T C 0.151495 -1.1615e-07
1:177433277 C A 0.645502 -1.6922e-06
1:177436223 G A 0.586592 4.2717e-05
1:177440993 T C 0.036868 -5.8051e-05
1:177458431 C T 0.947597 1.3856e-05
1:177468716 A G 0.272789 3.7914e-05
1:177476701 G A 0.034428 -1.4160e-05
1:177476951 C A 0.529032 2.8315e-05
1:177482846 T C 0.107675 -9.5670e-05
1:177483724 T G 0.519635 2.9160e-05
1:177487736 A C 0.058910 9.7114e-07
1:177489074 G A 0.267177 -5.8919e-05
1:177496725 T C 0.052831 8.3021e-05
1:177544036 C T 0.065720 -3.2506e-05
1:177549247 C T 0.023736 -4.0013e-05
1:177561103 T C 0.558980 6.6287e-05
1:177564847 A T 0.194064 1.0966e-04
1:177565078 T C 0.029017 1.9152e-05
1:177568799 G C 0.190675 3.9595e-05
1:177590566 T C 0.024486 7.3123e-06
1:177592286 A G 0.029802 1.0481e-04
1:177600126 T A 0.040932 -3.3529e-05
1:177601466 C T 0.235343 2.1345e-04
1:177601999 C T 0.058722 1.0576e-05
1:177602068 T C 1.473912 -1.0433e-05
1:177602120 A G 0.806923 -7.7860e-05
1:177609599 A G 0.036719 5.5584e-05
1:177610335 T C 0.167439 6.5566e-05
1:177617292 G C 0.020750 -5.0680e-05
1:177638314 T C 0.078086 -7.2995e-05
1:177640212 C T 0.133852 -1.4624e-05
1:177640367 C A 1.128947 -5.0119e-05
1:177640652 T C 0.358902 -1.8811e-05
1:177647923 A G 0.059349 1.9377e-05
1:177651338 T C 1.646596 -3.8272e-04
1:177651729 C T 1.269897 -3.2789e-05
1:177652462 G A 1.712365 -1.1394e-04
1:177655422 G A 0.120940 5.6811e-05
1:177659072 T C 0.187669 6.1481e-05
1:177670351 G T 0.215190 2.7813e-06
1:177679692 C T 0.296214 1.0501e-04
1:177682283 A G 0.222139 1.8642e-04
1:177702661 C T 0.713238 -1.9228e-06
1:177717026 T C 0.285214 8.9244e-05
1:177721089 C T 0.053201 2.2129e-05
1:177722715 A G 0.028809 1.0320e-06
1:177725065 T C 0.067048 1.1900e-04
1:177725069 A G 0.032023 1.3622e-04
1:177740608 T C 0.696071 -5.3046e-04
1:177750446 G A 0.067015 -3.5636e-05
1:177750506 G A 0.068320 -2.6962e-05
1:177752701 A G 0.543836 -8.5951e-05
1:177755681 C T 0.152862 2.4173e-05
1:177756504 T C 1.154608 5.5464e-05
1:177762913 A C 0.033081 -1.0100e-04
1:177765025 C T 0.834970 -8.0659e-05
1:177765035 T G 0.032337 4.5307e-05
1:177768322 T C 0.756212 -7.9935e-05
1:177769090 G A 0.061348 3.8198e-05
1:177769855 T C 0.056853 -2.4935e-05
1:177772715 C T 1.364573 -1.0455e-04
1:177772894 T G 0.059164 -1.5928e-04
1:177779633 C T 0.071160 -2.2520e-05
1:177786433 A G 0.079294 -2.4289e-05
1:177788008 G T 0.185076 -8.3065e-05
1:177790176 A C 0.037417 -2.2633e-05
1:177797988 C T 0.291089 -9.3019e-05
1:177804964 A G 0.023918 -6.1454e-05
1:177807335 C T 0.267343 -3.5809e-05
1:177815095 G A 0.049647 -5.6160e-05
1:177816796 T G 0.416667 8.5223e-05
1:177821873 A C 0.046054 5.7561e-05
1:177827338 T C 1.574910 2.4468e-04
1:177828085 C T 0.078219 -1.7543e-05
1:177830829 G T 0.121648 2.7370e-05
1:177832257 A G 0.089638 -3.5333e-05
1:177873210 T G 0.423554 2.0829e-04
1:177876156 T C 0.045298 -1.4438e-04
1:177879879 A C 0.021493 2.3044e-05
1:177880203 G A 0.186277 5.2821e-05
1:177889480 G A 0.415424 2.5814e-04
1:177896795 A C 1.884084 1.4254e-04
1:177902725 T C 0.502887 -4.1487e-06
1:177902753 C G 0.919700 1.4624e-04
1:177903578 C T 0.361746 -3.0804e-05
1:177904240 T G 0.350496 -3.3797e-05
1:177905469 A C 0.485373 -1.6036e-05
1:177908852 T C 0.226265 1.7407e-05
1:177911513 A G 0.051935 1.2539e-06
1:177911922 A G 0.083724 3.5990e-05
1:177913519 C T 0.414460 1.6391e-04
1:177914298 G C 0.149957 -3.2582e-05
1:177915020 A G 0.387283 2.0634e-05
1:177922697 C A 0.122095 -6.2726e-05
1:177923440 G T 0.459504 -1.7766e-04
1:177929501 G C 0.063364 1.7432e-05
1:177929940 A G 0.351203 2.3324e-05
1:177929987 C T 1.549551 -2.2324e-06
1:177930096 C T 0.562417 -2.3109e-05
1:177930278 A G 0.029131 2.3143e-06
1:177934467 C T 0.942274 3.5802e-05
1:177935275 G A 1.540350 1.3731e-05
1:177937009 A G 0.121411 -6.5306e-05
1:177937755 G A 0.551492 1.8723e-05
1:177938972 T C 0.107843 -3.3770e-05
1:177939593 A G 0.094224 9.1865e-05
1:177940209 C T 0.257473 2.2615e-04
1:177943005 A C 0.304468 -2.9536e-05
1:177947481 G A 0.052195 -8.2888e-05
1:177964578 G A 0.451257 3.8112e-05
1:177966280 T C 0.037076 -9.1247e-06
1:177967005 C A 0.623730 3.8335e-05
1:177969603 T C 0.078086 -7.0408e-06
1:177974428 T G 0.835142 -3.2228e-05
1:177980721 G A 0.039481 4.0664e-06
1:177986454 A C 0.026313 -3.6966e-05
1:177987546 A G 0.176377 9.9511e-06
1:177989198 C A 0.375027 -8.1109e-06
1:177992402 C T 0.384450 4.0304e-05
1:177995470 A C 1.756059 -4.0282e-05
1:177998614 G A 0.438413 -1.9720e-05
1:178001395 A G 0.271488 -1.1584e-05
1:178008473 T C 1.836080 4.3261e-05
1:178008506 A G 0.055752 -5.9949e-06
1:178017161 T C 0.209890 1.2699e-05
1:178018302 G A 0.058862 1.5132e-04
1:178019759 G T 0.266087 9.2674e-08
1:178021255 A G 0.649365 -1.8903e-05
1:178025521 T C 0.044723 -2.9259e-05
1:178027153 A G 0.243146 4.0459e-05
1:178028247 T C 0.035888 2.1084e-05
1:178028711 T C 0.287785 -4.4230e-06
1:178034744 G A 0.301816 1.9379e-05
1:178037527 T G 0.131145 2.3273e-05
1:178038969 T G 0.108674 3.7864e-05
1:178049282 G T 0.417138 2.1927e-05
1:178052365 C G 0.183301 -1.5192e-05
1:178075351 G A 0.221364 5.4804e-05
1:178093269 T C 0.025262 -7.5734e-05
1:178129953 A G 0.064727 1.0919e-05
1:178135236 A G 0.095581 -2.4222e-05
1:178138639 G A 0.119655 2.4101e-05
1:178145023 T C 0.130518 4.5660e-05
1:178154359 A G 0.037654 -3.2055e-05
1:178155325 G A 0.021266 -2.5340e-05
1:178158658 G A 0.087976 6.1513e-05
1:178159389 C T 0.052763 -1.1786e-05
1:178163651 A C 0.218439 5.2579e-05
1:178181554 T C 0.679485 -5.6065e-05
1:178191001 T C 0.066298 1.7798e-05
1:178232047 C T 0.097106 -6.8224e-05
1:178236940 G T 0.064159 -7.9341e-06
1:178247072 G A 0.041883 -9.9241e-06
1:178248085 C T 0.156789 -3.3977e-05
1:178248645 G T 1.839011 3.4262e-06
1:178260771 C T 0.061491 -1.1607e-04
1:178294736 G A 0.134673 6.9998e-05
1:178329065 T G 0.221019 4.3652e-05
1:178343890 A G 0.263023 6.6190e-05
1:178345846 G A 0.046531 2.5331e-05
1:178362794 C T 0.400279 1.5984e-04
1:178370483 C A 0.202652 -5.1674e-05
1:178371785 G A 0.107191 4.2422e-05
1:178403320 G A 0.445109 1.4539e-06
1:178410859 G A 0.048991 -1.4297e-06
1:178425132 G A 1.883675 5.8513e-06
1:178434852 C T 0.064457 -3.2502e-06
1:178442993 A G 0.025502 -6.1012e-05
1:178445395 A G 0.033957 2.0231e-06
1:178463591 T C 0.506545 3.2808e-04
1:178466432 A G 0.093685 -2.5916e-05
1:178470510 T C 0.062088 -9.1334e-05
1:178470865 A C 0.245152 3.0576e-05
1:178478696 T C 0.107389 -5.6479e-05
1:178478792 G C 1.858303 -6.8716e-05
1:178483231 A G 0.835161 -1.9110e-04
1:178483355 C T 0.079962 3.0888e-05
1:178484065 G A 0.080063 -2.5529e-05
1:178486589 G A 0.034668 -8.8069e-05
1:178497186 G A 0.779338 5.5047e-05
1:178500204 A G 1.463000 -3.6162e-05
1:178501561 G A 0.131411 3.5044e-05
1:178511674 C T 0.076850 1.4877e-06
1:178512766 G A 1.471329 -2.4073e-05
1:178514622 T C 0.694380 -9.1284e-05
1:178515312 A G 1.065866 2.8196e-05
1:178516408 G T 0.056973 -1.1278e-05
1:178518008 G A 1.763329 -4.7566e-05
1:178534817 T C 0.214528 4.3304e-05
1:178544190 G A 0.039796 3.8584e-05
1:178546651 G A 1.226044 -3.5067e-05
1:178547662 G T 0.293932 -2.5588e-06
1:178549672 T C 0.096136 -1.2992e-05
1:178558731 A G 0.517931 1.2579e-05
1:178571570 T C 0.037855 1.7818e-05
1:178572265 G A 1.228946 -3.7640e-05
1:178588281 G A 0.166884 2.7274e-05
1:178592055 C T 0.023545 -5.8370e-05
1:178611633 A G 0.399049 1.3094e-05
1:178615214 C T 0.458706 1.9267e-05
1:178622499 A G 0.755997 -4.5706e-05
1:178629576 A G 0.039572 1.3529e-04
1:178637915 C T 0.943689 2.2755e-05
1:178652141 T C 0.097444 -5.1813e-06
1:178656453 A G 0.909431 -1.9418e-05
1:178657403 C T 1.667148 2.0305e-05
1:178657881 A G 0.020286 3.1047e-05
1:178659370 A C 0.048209 8.4356e-05
1:178666167 C A 0.021058 3.5061e-05
1:178670047 A G 0.331612 -2.3712e-05
1:178675211 C T 0.283705 4.0898e-05
1:178677082 T C 0.065899 9.3606e-06
1:178678081 G A 0.114646 -3.0609e-05
1:178678098 T C 0.082215 -1.2282e-05
1:178691845 C T 1.158302 2.5485e-05
1:178693662 T C 0.175452 -3.6610e-06
1:178703504 C T 0.028472 -1.8163e-05
1:178710782 T C 0.078901 -1.4942e-06
1:178722965 A G 0.061504 -1.1256e-05
1:178741424 T G 0.030504 -9.1766e-05
1:178745914 T C 0.052636 -3.1491e-05
1:178745947 G T 0.140142 -1.0755e-05
1:178766894 G A 0.307866 1.9268e-05
1:178769148 G A 0.060478 -1.2937e-05
1:178776922 C T 0.055025 1.5273e-06
1:178779587 A G 0.023821 3.9352e-05
1:178784992 G A 0.841477 -6.8567e-06
1:178801359 T C 0.226154 -6.7863e-05
1:178831941 C T 0.033486 -4.1692e-05
1:178836971 C T 0.635249 5.3384e-06
1:178842878 G T 0.056226 -2.7186e-05
1:178854330 T C 0.020442 6.4702e-05
1:178857518 A G 0.076278 5.6165e-05
1:178861770 G A 0.300290 -2.3276e-05
1:178868454 A C 0.190175 7.1898e-05
1:178881280 T C 0.071585 -6.9884e-05
1:178891522 G C 0.044493 1.3822e-04
1:178905069 T C 1.494364 -2.2367e-05
1:178907534 G A 0.665976 7.7721e-06
1:178914330 A G 0.448725 3.8621e-06
1:178915052 T C 0.532826 1.5293e-05
1:178922108 G A 0.260011 -2.8694e-05
1:178923870 T C 0.479852 -1.0764e-05
1:178924615 G A 1.146867 1.0517e-05
1:178928573 T C 0.444963 7.5370e-06
1:178933590 G A 0.205297 -6.4101e-06
1:178933736 T C 0.083098 -8.5763e-06
1:178934078 C T 0.091186 -1.2186e-05
1:178934776 T C 0.345536 -2.7313e-05
1:178943446 G A 0.040926 1.6988e-04
1:178943576 A G 0.224677 5.1460e-05
1:178944161 G C 0.299411 -2.9601e-05
1:178953752 C T 0.032402 -4.1776e-06
1:178955810 A G 0.050757 -3.4080e-06
1:178956553 T C 0.219617 3.3738e-05
1:178967917 A G 0.462380 3.6550e-05
1:178967921 C T 1.301709 -4.7652e-05
1:178967996 A G 0.423402 -5.3585e-04
1:178970439 T G 0.107931 -8.2207e-05
1:178972659 C T 0.068274 -3.1429e-05
1:178972947 G C 0.322527 8.9496e-05
1:178985895 T C 0.056823 -6.4176e-06
1:178988142 C T 0.327814 -3.2004e-05
1:178989889 A G 0.092410 -2.4255e-05
1:178992154 T G 0.743670 -8.3814e-06
1:178997314 A G 0.066518 -1.2201e-05
1:179005970 G A 1.403096 -7.9020e-05
1:179007895 G A 0.041802 2.0411e-05
1:179013204 A G 0.052234 -4.4385e-05
1:179023879 G T 0.768026 -1.8106e-06
1:179033987 A G 1.253000 -2.2217e-05
1:179035462 G T 1.269397 -2.3106e-05
1:179042090 A C 0.041828 -8.1074e-06
1:179042300 A C 0.885698 3.3872e-06
1:179051300 C T 1.394096 -2.7120e-05
1:179053227 G A 0.104974 3.1166e-05
1:179054692 G T 1.243795 -2.9225e-05
1:179055261 A C 0.622328 -9.6639e-05
1:179055949 A C 0.250893 -1.9617e-05
1:179056670 A G 1.848589 1.3166e-06
1:179059950 A G 0.108045 -7.2822e-06
1:179068851 G A 1.022389 -1.5298e-04
1:179071756 A G 1.189640 -2.6308e-05
1:179084080 G T 0.182992 -4.3393e-05
1:179089966 A G 0.106013 -6.0597e-05
1:179111060 A G 0.759733 4.9357e-05
1:179112145 G C 0.170198 1.9544e-04
1:179122990 G A 0.102871 3.3597e-06
1:179126827 C G 0.170379 -2.5953e-05
1:179128895 C T 0.049339 -3.3217e-05
1:179130359 C T 0.311738 -5.0916e-05
1:179141290 C T 0.027839 6.0862e-06
1:179171869 C A 0.192359 9.7234e-05
1:179176196 G A 0.020305 -2.7331e-05
1:179185289 T C 0.035771 1.0378e-05
1:179189014 T C 0.022821 -2.2621e-05
1:179201305 G C 0.033149 -3.3607e-05
1:179210676 A C 0.348896 4.9557e-05
1:179228130 C A 0.039910 2.1965e-04
1:179229721 A G 0.571022 1.1854e-04
1:179232250 G A 0.059699 1.1695e-05
1:179233083 G A 0.134481 5.4071e-04
1:179239244 C A 1.764508 3.1463e-05
1:179246861 G A 0.026261 -5.8805e-05
1:179258507 G A 0.494825 -1.2501e-04
1:179276784 C T 0.025797 -4.6945e-05
1:179286916 T C 0.036693 1.2680e-05
1:179292000 C T 0.280290 -6.4350e-05
1:179295532 G A 1.040218 8.0550e-06
1:179300174 G A 0.481517 -1.3369e-04
1:179307218 A G 0.132096 -5.3834e-05
1:179311096 A G 0.030254 -1.5585e-05
1:179312009 C T 0.052322 6.3917e-06
1:179319816 G A 1.296399 -1.7354e-05
1:179320578 G A 0.153985 -2.8692e-05
1:179337190 T C 0.143680 -1.4058e-06
1:179337799 G T 0.030786 -1.3313e-04
1:179338909 A C 0.042295 -1.1503e-05
1:179341503 T C 0.180714 -2.6579e-05
1:179345972 T C 0.476571 3.9795e-05
1:179347681 T C 0.109590 -1.0420e-04
1:179347832 C T 0.930911 -4.7619e-06
1:179359073 G A 0.619828 3.7965e-05
1:179361989 A G 0.020286 -1.0344e-04
1:179363275 A C 0.216352 -4.9449e-05
1:179379405 A G 0.216044 -5.2942e-05
1:179381413 G A 1.365368 1.9978e-05
1:179395738 T C 0.069326 6.5678e-05
1:179396444 T G 0.743660 -1.3784e-05
1:179397711 C G 0.143290 5.6933e-06
1:179407990 G A 0.208471 9.1980e-06
1:179411637 T C 0.058505 -2.2769e-05
1:179417347 T C 1.574505 2.5762e-05
1:179452610 T C 0.031990 2.0063e-05
1:179454047 A C 0.231380 -3.0285e-05
1:179460125 G A 0.966410 -3.8157e-05
1:179461027 C T 0.736117 -1.8750e-05
1:179461671 A G 1.785553 -3.8884e-06
1:179465821 C T 0.026232 -2.8987e-05
1:179469314 G A 0.244217 -3.2650e-05
1:179470926 G A 0.048534 1.3047e-05
1:179486598 A G 1.810403 -9.6127e-06
1:179496779 T G 0.146062 1.3712e-05
1:179497046 T C 0.132680 -1.0851e-04
1:179520108 T C 0.414100 -1.0481e-04
1:179526214 T C 0.075788 3.7982e-04
1:179543725 T C 0.036904 -6.2246e-05
1:179548036 T C 0.069397 2.8063e-05
1:179560718 C T 0.540363 5.9422e-05
1:179562740 C G 0.728999 3.3049e-05
1:179563220 G A 0.029614 -2.8781e-06
1:179577555 G A 0.141362 3.0163e-05
1:179582121 T C 0.509026 2.7347e-05
1:179590791 C T 0.040695 -1.2827e-05
1:179600001 G A 0.198043 -2.0520e-05
1:179608461 C T 0.448530 1.6404e-04
1:179622582 G A 0.027212 -1.6604e-05
1:179631242 A G 0.468670 3.7594e-05
1:179639032 A G 0.052347 -2.6258e-05
1:179659325 G T 0.574200 -8.6516e-05
1:179659440 C G 0.731933 6.7500e-05
1:179660993 G A 0.025343 -5.4077e-05
1:179671325 A G 0.065094 3.7270e-06
1:179677325 T C 0.034457 1.5216e-05
1:179677811 T C 0.037284 1.6754e-05
1:179678188 T C 0.186475 7.6771e-06
1:179678611 G A 0.459413 -1.6029e-06
1:179679577 T C 0.024531 -3.3091e-05
1:179687226 G T 0.195592 1.1017e-05
1:179690885 A G 0.445019 8.4340e-06
1:179691042 C A 0.119583 -8.3010e-05
1:179708795 G A 0.043646 1.8887e-04
1:179710568 A G 0.428267 -3.3179e-06
1:179711890 A C 0.066645 1.3036e-05
1:179714032 G T 1.120998 -2.5623e-05
1:179718403 T C 1.553768 -4.4770e-05
1:179731159 G A 0.049400 3.2306e-05
1:179731453 G A 0.478141 8.1079e-05
1:179736275 T C 0.119957 5.4346e-06
1:179738904 G A 0.273779 -2.7087e-05
1:179746047 G A 0.022418 -7.2325e-05
1:179747873 G T 0.035197 -4.3033e-05
1:179750280 G A 0.536088 7.5616e-05
1:179750510 C T 1.038819 2.5869e-05
1:179752451 G A 1.078362 3.3270e-06
1:179753677 C T 0.089352 -7.0956e-05
1:179759426 G C 0.145553 -1.0322e-04
1:179762634 T C 0.054016 1.7044e-04
1:179779054 A G 0.795979 -2.4249e-05
1:179783167 T G 0.037498 3.4385e-05
1:179790168 G A 0.075480 8.4125e-06
1:179790518 A G 0.352722 -5.7425e-05
1:179804948 A G 0.216586 1.3449e-06
1:179807938 A T 0.758250 -4.8373e-05
1:179813551 G T 0.077324 -1.9755e-04
1:179813613 C T 0.814382 -3.6852e-05
1:179828175 C T 0.105282 1.8869e-04
1:179835498 G A 0.233542 -1.1923e-05
1:179836320 C T 0.093676 -3.9168e-05
1:179840325 G A 0.081326 -1.3172e-04
1:179852074 C T 1.261351 5.4096e-05
1:179855589 G T 0.220114 2.6587e-05
1:179858292 A G 0.272014 -6.7919e-06
1:179858444 A G 1.235567 4.2642e-05
1:179876988 G C 1.259407 4.5713e-05
1:179877780 C A 0.127256 -3.9925e-05
1:179891783 T C 0.025310 -1.2566e-05
1:179897070 C A 1.671514 1.3820e-05
1:179899812 C A 0.076814 1.3761e-05
1:179906898 T C 0.076038 -3.7124e-06
1:179921556 G A 0.029007 1.9283e-05
1:179930077 G A 0.087557 5.5741e-06
1:179957726 G A 0.044120 -4.0266e-05
1:179968289 A G 1.566987 -1.1132e-05
1:179977781 C T 0.030163 5.8845e-05
1:179982938 T G 0.111459 -5.3744e-05
1:179989584 C G 0.055781 2.1373e-05
1:179989742 C G 1.301465 6.5592e-06
1:180000542 T G 0.238865 -2.8858e-05
1:180001245 C T 0.266665 -2.6646e-05
1:180010911 G A 0.122044 1.9812e-05
1:180013235 G T 0.077366 5.2626e-06
1:180016515 T G 0.236826 2.3581e-05
1:180039613 G A 0.105915 -3.7523e-05
1:180072716 T G 0.026287 -3.6999e-05
1:180093687 A C 0.479992 7.9906e-05
1:180093792 C T 0.074399 2.8259e-05
1:180097729 T C 1.883182 -2.9613e-05
1:180101047 A G 0.037781 -1.8034e-05
1:180105578 G T 1.852072 -2.7470e-05
1:180119349 C A 0.291809 -2.6541e-05
1:180119544 G T 1.569743 -9.3950e-06
1:180121019 A G 0.044382 -6.5962e-05
1:180121784 T C 0.083400 3.0013e-05
1:180122985 C T 1.460728 9.9171e-06
1:180123585 A C 0.302381 -3.1994e-05
1:180124667 T G 0.681861 -2.5880e-05
1:180124840 T C 0.057684 2.2359e-05
1:180141367 A G 1.719359 1.4982e-05
1:180143112 G A 0.078034 -1.1062e-05
1:180145088 G A 1.911294 8.7598e-06
1:180145609 C A 1.576416 3.7997e-05
1:180148012 C G 0.304465 -2.2074e-05
1:180152012 T C 0.030783 4.5201e-05
1:180153563 T C 0.143628 -1.5824e-05
1:180154434 A C 0.463789 6.5218e-05
1:180162555 G A 0.430760 -5.1588e-05
1:180163390 G A 0.175725 -2.6627e-05
1:180167774 T C 0.200263 2.1063e-05
1:180169405 A G 0.104809 -2.9855e-05
1:180171666 G A 1.483682 1.0390e-04
1:180172495 T G 0.094838 -8.4701e-05
1:180178695 G T 0.504179 9.6591e-06
1:180180669 G A 1.623171 1.6714e-05
1:180180989 A G 0.148535 -9.5265e-05
1:180181223 T C 0.363914 -1.9171e-05
1:180186376 T C 0.036115 -6.8445e-06
1:180193767 G A 0.199653 -1.1123e-04
1:180193986 C A 0.053188 -2.2847e-05
1:180197999 T C 0.140048 -2.2244e-05
1:180200901 C T 0.232740 1.7446e-06
1:180209160 T C 0.403278 1.4500e-05
1:180211211 G A 0.117895 8.7395e-06
1:180213267 C G 0.606219 -1.6252e-05
1:180216161 T C 0.133923 -2.1187e-05
1:180218023 A G 0.044963 7.4542e-05
1:180218192 T C 0.046833 -1.2162e-05
1:180219242 G A 0.062185 2.5781e-06
1:180219887 C A 0.857197 -1.0789e-05
1:180225156 A G 0.071777 -3.0134e-05
1:180225223 C A 1.167929 1.4075e-05
1:180226284 C T 0.816609 -1.8118e-06
1:180226390 G A 0.456025 -1.6008e-04
1:180227183 C G 0.100742 -1.9985e-04
1:180227186 G A 0.898135 -1.7010e-05
1:180227223 G A 0.411961 -4.0156e-05
1:180232579 A G 0.191418 -4.2269e-05
1:180232750 G T 0.367630 1.0948e-04
1:180232890 A G 1.058180 -1.9479e-05
1:180234910 C T 1.929372 1.8074e-05
1:180236727 C T 0.175501 1.4504e-05
1:180239670 A G 0.154128 1.1749e-05
1:180243524 G A 1.031857 -1.2295e-04
1:180249006 G A 0.026002 9.2044e-06
1:180250338 G T 0.108418 -6.3993e-05
1:180269587 C T 0.408809 -5.3744e-05
1:180280109 C T 0.044496 4.2630e-05
1:180282708 A G 0.034954 2.5515e-05
1:180285681 T C 0.047521 4.6763e-05
1:180309223 C G 0.057047 -5.2712e-06
1:180315245 T C 1.882127 6.3001e-06
1:180333660 T C 0.080576 -1.0011e-04
1:180338404 T C 0.363774 2.6067e-05
1:180339932 T C 0.063516 4.1992e-05
1:180341061 A G 0.115214 4.7070e-05
1:180341135 A C 0.039027 4.5890e-05
1:180341202 C T 1.764547 -4.4864e-05
1:180362183 T G 0.060887 -1.4325e-04
1:180362527 C T 1.248131 -4.7668e-05
1:180367649 C T 0.067528 3.3934e-05
1:180367799 T C 0.047933 5.0699e-05
1:180384694 C G 0.037401 4.5742e-06
1:180404725 C A 0.057109 -2.6019e-05
1:180413680 G A 0.395638 3.0143e-06
1:180426437 T C 0.118632 8.8770e-05
1:180461918 T G 0.038115 -5.5972e-06
1:180464385 A T 0.059511 4.1119e-05
1:180493915 G A 0.037544 2.3366e-05
1:180496630 G A 1.939639 -3.0872e-05
1:180515290 T G 0.408569 2.8467e-06
1:180519998 A G 0.121534 7.4512e-05
1:180529542 T C 1.396462 1.4102e-05
1:180533267 C G 0.124270 2.9631e-05
1:180533775 A G 0.912689 -1.2888e-04
1:180534231 A G 1.882484 -6.2209e-05
1:180534426 T G 0.033925 -4.8618e-05
1:180535187 A G 0.119291 3.0097e-05
1:180537097 T C 0.056382 2.5809e-05
1:180537550 G A 0.076411 -4.5128e-04
1:180537700 C T 0.206959 6.3555e-05
1:180545223 C A 0.636132 4.0228e-05
1:180547717 T C 0.913134 -4.1502e-04
1:180557614 T C 0.346172 1.6745e-06
1:180559743 A G 0.119716 7.6508e-05
1:180561532 C A 0.059241 4.6037e-05
1:180564319 A G 0.035476 -1.2382e-05
1:180564351 G A 1.030507 -6.2267e-05
1:180564536 T C 1.518859 -7.4417e-05
1:180567148 T C 0.191493 -6.5030e-05
1:180568640 G A 0.092991 -1.4561e-05
1:180568712 T G 0.034366 -1.7622e-05
1:180569110 A G 0.059599 6.1619e-06
1:180569899 G C 0.046304 -5.5716e-05
1:180574596 A G 0.157961 -1.7383e-06
1:180574626 T C 0.136185 -1.3731e-05
1:180577323 C T 1.710583 -6.0709e-05
1:180578260 G A 0.030497 1.3924e-04
1:180586167 G A 0.290333 1.5930e-04
1:180587534 C T 0.030880 1.1368e-04
1:180587744 G A 0.208455 -4.0988e-05
1:180594589 A G 0.108596 1.6419e-05
1:180597577 C T 0.740453 -1.5943e-04
1:180603162 G T 0.085746 3.1433e-05
1:180605491 C A 0.146357 1.8223e-05
1:180610645 A G 0.073315 -1.9574e-05
1:180633628 C T 0.024113 -3.3781e-05
1:180652052 G A 0.122913 2.6265e-05
1:180657085 G A 0.038011 -1.2125e-05
1:180663822 G A 0.054824 -3.2007e-05
1:180697656 A G 0.046002 -4.3876e-05
1:180712931 G A 0.062598 -4.7238e-05
1:180723966 T C 0.052513 6.1210e-06
1:180724555 G A 0.145157 1.3657e-05
1:180746690 G A 0.071066 -1.4283e-05
1:180770303 G A 0.999783 4.6922e-04
1:180770320 T C 0.041919 4.4790e-06
1:180783770 G A 0.477885 2.4284e-05
1:180799786 G A 0.790016 -2.4928e-04
1:180813501 G A 0.099865 -9.0593e-05
1:180870350 A C 0.031623 3.5415e-05
1:180870959 A G 0.068385 -1.0064e-05
1:180875730 C A 0.316321 3.7996e-07
1:180878605 A G 0.691410 -6.7121e-05
1:180879415 G A 1.967312 1.8792e-05
1:180885141 A G 0.090602 -5.9859e-05
1:180886039 T C 0.033710 -5.0025e-05
1:180886140 T C 0.065882 6.2192e-05
1:180888910 A G 0.162943 -7.3966e-06
1:180891069 A G 0.021503 2.7995e-06
1:180891410 C T 0.607813 -5.3213e-05
1:180894304 G A 0.514572 4.6770e-05
1:180898988 A G 0.049374 3.6365e-05
1:180901398 A G 0.434090 3.9576e-05
1:180905263 T C 0.086606 2.4122e-05
1:180905352 T C 0.878148 1.6942e-05
1:180905448 T G 0.924254 2.8040e-05
1:180908069 T C 0.061082 -3.4678e-05
1:180916130 T G 0.724935 -1.2361e-05
1:180917994 C T 0.287700 -2.7529e-05
1:180918071 T C 0.113319 2.2057e-06
1:180930215 T C 1.104766 1.0265e-06
1:180930563 T C 0.025258 -2.1841e-04
1:180936062 C T 1.756513 -6.4334e-05
1:180938850 A G 0.309982 3.4708e-05
1:180939968 G A 0.274854 -2.2974e-05
1:180947295 T G 0.035005 -5.3072e-05
1:180962135 A G 0.084451 -1.0401e-04
1:180962282 G A 1.197890 -3.8577e-05
1:180964433 G A 0.025340 3.7646e-05
1:180972363 T G 1.396495 -8.1573e-05
1:180974596 T C 0.042461 4.6406e-05
1:180976091 C T 0.713024 -1.6311e-05
1:180995251 A G 0.021373 -6.4770e-05
1:180999328 C T 0.051526 1.9070e-05
1:181006930 G A 1.394729 -9.1188e-05
1:181009663 T C 0.067885 6.6520e-05
1:181011166 A G 0.213593 -5.4879e-05
1:181012229 G A 0.447456 3.5790e-06
1:181018212 A G 0.027959 -7.0790e-06
1:181022895 A C 0.567721 3.2836e-06
1:181026704 T C 1.145144 6.2984e-05
1:181028123 G A 0.190256 2.9085e-05
1:181030829 A G 0.049637 -7.4080e-05
1:181031212 T C 1.122767 5.3241e-05
1:181035750 C T 0.048050 -6.4713e-05
1:181045443 G T 0.329022 1.9160e-05
1:181046031 T C 0.022931 -7.5989e-05
1:181057349 T G 0.094773 -5.3477e-06
1:181057874 G T 1.239751 3.5378e-05
1:181058540 A G 0.101751 1.8715e-05
1:181058891 T C 0.101845 2.1334e-05
1:181069997 A G 0.107344 2.0070e-05
1:181079314 C T 1.851211 -7.1413e-06
1:181082795 G A 0.129239 5.2596e-05
1:181084471 A G 0.060731 -5.9580e-05
1:181092093 T C 0.132579 -5.5728e-05
1:181092595 G A 0.732352 5.6673e-05
1:181094308 T C 0.026031 -5.2074e-06
1:181098727 A G 0.043999 -1.7418e-04
1:181104521 C A 1.500969 -2.6529e-05
1:181108235 T C 1.714049 -1.6399e-05
1:181112055 G A 0.795962 -7.7604e-05
1:181114410 C A 0.031792 -2.7883e-05
1:181114807 A G 0.309846 -2.0457e-04
1:181117854 G A 0.193100 1.2937e-05
1:181118412 G A 0.564018 -2.4855e-05
1:181118692 C T 0.079787 1.4665e-05
1:181118734 C T 0.211023 1.9384e-05
1:181121504 T G 0.092786 -2.1146e-05
1:181122551 A G 1.517026 -1.9824e-05
1:181130394 G T 0.402502 -2.9563e-05
1:181131808 T C 0.140635 -1.2231e-04
1:181133290 A G 1.556815 2.4774e-06
1:181134874 T G 0.203402 -1.5595e-05
1:181138881 T C 0.247300 1.6677e-05
1:181142796 A C 0.076665 -3.3585e-05
1:181144914 T C 0.081718 4.5427e-05
1:181146814 A G 1.351194 -1.6911e-05
1:181147387 G A 1.363901 -3.7613e-06
1:181147779 C T 1.234950 -1.4577e-05
1:181148165 C T 0.426820 -2.0922e-06
1:181149480 G A 1.150619 4.5443e-05
1:181149508 C T 0.375683 9.1711e-05
1:181153672 C T 0.105497 -3.4082e-05
1:181154835 A G 1.453870 1.0558e-05
1:181156297 T C 0.084847 3.7102e-05
1:181160271 C T 0.668524 1.3060e-04
1:181161278 A G 0.769227 3.5285e-05
1:181171768 T G 0.266613 1.4243e-05
1:181171873 A G 1.884880 2.3514e-05
1:181174429 A G 1.625739 5.6531e-05
1:181176009 C A 0.148389 -7.8360e-05
1:181177288 T C 0.125374 1.1814e-04
1:181188614 A C 0.189094 -1.5423e-04
1:181188895 G T 1.434502 1.2013e-05
1:181191171 G A 0.090842 1.1343e-05
1:181198148 T C 0.082634 -5.0205e-05
1:181205200 C A 0.055687 5.4007e-07
1:181205593 T C 0.145355 -1.0784e-04
1:181207251 A G 0.029199 -1.5045e-04
1:181220213 T C 0.031795 -1.0688e-04
1:181226872 A G 1.649546 3.4904e-05
1:181227849 G A 0.046018 2.9674e-05
1:181229119 T G 0.021792 8.7467e-07
1:181257691 G T 0.226502 1.4323e-06
1:181262158 G A 1.071874 2.2687e-05
1:181265953 G A 0.082543 7.9021e-05
1:181266770 A G 0.193788 -6.1923e-05
1:181267758 G A 1.646262 4.1300e-05
1:181275499 T C 0.021552 4.0417e-05
1:181282414 A G 0.029653 1.7879e-05
1:181284486 C T 0.203476 -1.3407e-04
1:181285876 A C 0.026894 -1.4518e-04
1:181289299 T C 0.032448 6.8937e-05
1:181298776 C A 0.269466 -2.1325e-05
1:181305291 G A 0.085217 3.5349e-05
1:181306602 A G 0.572508 -5.2016e-05
1:181309400 G A 0.889693 -5.7420e-04
1:181310638 T G 0.046398 6.2747e-05
1:181316919 T C 0.116795 1.7231e-04
1:181318295 A G 0.277882 1.1983e-04
1:181320540 C T 0.107444 2.8234e-05
1:181329186 T C 0.543722 -7.9396e-05
1:181334638 T C 0.092153 5.5219e-05
1:181336389 T C 0.317474 3.9106e-06
1:181341867 T C 0.582846 4.8289e-05
1:181351070 T C 0.057073 5.2064e-05
1:181351570 A G 0.939840 3.8841e-05
1:181361308 A G 0.040971 6.2676e-05
1:181371393 G A 0.023003 -3.4991e-05
1:181374765 A G 0.052896 -1.9236e-05
1:181376127 G A 0.081455 5.1596e-05
1:181378036 A C 0.051062 1.2174e-04
1:181380159 G A 0.224775 -1.3603e-06
1:181387029 T C 0.063529 -5.4432e-05
1:181389092 C T 0.568919 5.0032e-05
1:181390870 G A 0.300686 -3.6301e-06
1:181391200 T C 0.079969 3.4293e-05
1:181391377 A G 0.201740 -7.0148e-05
1:181394765 C T 1.072283 9.9633e-07
1:181397143 G A 0.773774 -2.3139e-05
1:181408885 G T 0.069771 -6.4683e-05
1:181411247 G T 1.095480 8.3837e-07
1:181415083 T C 0.079628 -1.0816e-05
1:181424291 T G 0.363479 1.2340e-04
1:181424533 A G 0.685139 6.3903e-06
1:181426117 A C 0.042188 -6.2426e-05
1:181428503 C T 0.025525 2.7572e-05
1:181428508 C A 0.045207 -6.9069e-06
1:181429754 G A 0.164780 -2.7683e-05
1:181435239 C T 0.043873 2.9625e-05
1:181437147 C A 0.305023 8.0703e-05
1:181441144 T C 0.068703 -7.7925e-05
1:181442330 C A 0.641017 1.3439e-05
1:181442764 C T 0.053552 1.0784e-05
1:181443599 G A 0.216125 1.0094e-04
1:181446228 C T 0.078301 -1.0601e-05
1:181446490 C T 0.687674 2.9772e-05
1:181448580 G A 1.956043 -1.8585e-05
1:181449492 A G 0.025132 9.9191e-05
1:181455719 A G 0.070290 -1.4146e-04
1:181457045 C A 0.561603 -1.3818e-05
1:181458840 A G 0.194365 -5.2975e-05
1:181466550 A G 0.583593 -5.7052e-05
1:181468417 G A 0.113371 -7.6641e-06
1:181476430 T C 0.332787 6.9336e-06
1:181477261 A G 0.029030 -2.0335e-05
1:181477341 C T 0.150428 -1.3296e-05
1:181485103 G A 0.142333 1.7445e-06
1:181487249 G T 0.021415 7.6028e-05
1:181494041 G A 0.308187 -7.3864e-06
1:181494858 A G 1.072309 -3.9709e-05
1:181509718 C T 0.439160 -1.1177e-04
1:181513905 C T 0.040225 3.2302e-05
1:181520837 T C 0.034308 8.0252e-06
1:181524858 C G 1.777578 1.5992e-05
1:181528408 A G 1.971798 -1.0194e-04
1:181528472 G A 1.866505 4.3011e-05
1:181539263 G A 0.983060 9.8639e-05
1:181542376 A G 0.033175 7.9872e-06
1:181553797 C T 0.155296 1.4791e-05
1:181566045 C A 0.100894 -6.8663e-05
1:181577538 G C 0.051731 2.8805e-05
1:181587409 G A 0.119460 5.4393e-05
1:181593301 A G 1.630098 -1.8869e-05
1:181611380 T C 0.326351 9.4526e-05
1:181621600 G A 0.050348 -9.2319e-06
1:181629618 C T 0.122641 -5.0961e-05
1:181649893 A G 0.258703 7.5671e-05
1:181656287 T C 0.042545 -1.7185e-05
1:181667283 G A 0.271845 -1.8068e-05
1:181677222 T C 0.044051 -1.2492e-04
1:181681223 A G 0.044334 3.2887e-05
1:181695700 A G 0.023343 4.8162e-05
1:181696031 T C 0.064629 -3.3149e-05
1:181696545 A G 0.038826 5.2611e-06
1:181700838 T C 1.714004 5.2433e-05
1:181702616 A G 0.075165 4.4116e-06
1:181704788 A C 0.276785 4.4456e-05
1:181712886 G A 0.238715 -1.0215e-04
1:181716658 A G 1.190321 -8.6858e-06
1:181721956 T C 0.249728 1.6024e-05
1:181727273 A G 0.929110 5.7617e-05
1:181732695 G A 0.502858 3.4493e-05
1:181733422 A G 0.142417 -1.1171e-04
1:181734946 T C 0.083753 2.7329e-06
1:181736189 G A 1.044493 2.4531e-05
1:181744982 G A 0.058521 4.7386e-05
1:181745701 A C 0.096921 -3.4309e-05
1:181750932 C T 0.397150 -4.5049e-05
1:181751599 C T 0.069826 6.3231e-05
1:181760749 T C 0.063857 -6.2860e-06
1:181772559 C T 0.081154 -6.1924e-05
1:181774859 A G 0.036167 -2.7804e-05
1:181777392 A G 0.612282 3.9851e-05
1:181780084 C T 0.702059 -1.5610e-05
1:181780103 C A 1.500044 -1.2707e-06
1:181780959 A G 0.057265 4.6479e-06
1:181782953 A G 0.037540 1.0668e-05
1:181783444 A G 0.153349 -3.9640e-05
1:181787784 A C 0.331206 -3.1740e-05
1:181811155 T C 0.033551 -1.2356e-05
1:181813865 A G 0.095535 6.9508e-05
1:181816472 T C 0.059657 -3.3840e-05
1:181827111 T C 1.411756 -5.9089e-05
1:181833269 G T 0.077103 -9.7566e-06
1:181841395 A G 0.114539 -4.5676e-05
1:181844486 C A 0.145523 8.4384e-05
1:181863222 T C 0.025362 2.5725e-05
1:181865925 T C 0.047833 5.6738e-05
1:181867812 C T 0.250420 7.6336e-05
1:181873229 G A 0.043490 -1.5549e-04
1:181877537 C T 0.047956 8.5696e-06
1:181878629 G T 0.029725 -4.9586e-05
1:181879248 C G 0.020361 -7.6780e-05
1:181879653 C T 0.246544 1.0458e-04
1:181884564 T C 0.341933 4.2319e-05
1:181887437 T G 0.026563 -4.1167e-05
1:181888188 T C 0.022574 -3.6452e-05
1:181888775 C A 0.455119 -3.4588e-05
1:181894664 A G 0.182619 7.3370e-05
1:181900006 T C 0.078193 5.0439e-05
1:181906711 T C 1.613554 -1.1830e-06
1:181907868 A G 0.129785 -3.3401e-05
1:181952711 C T 0.644129 -5.6928e-05
1:181966328 C T 1.964913 -4.5401e-05
1:181968956 C T 0.055272 5.2681e-05
1:181970675 C T 0.329353 3.4306e-05
1:181983018 C T 0.206839 -3.1712e-05
1:182021283 T C 0.029309 -2.6334e-05
1:182027022 T C 0.298236 2.3601e-05
1:182035309 T C 0.098356 6.3391e-05
1:182038718 A G 0.114354 -5.2119e-06
1:182043030 C T 0.248547 2.0284e-05
1:182045043 T C 0.081371 2.1550e-05
1:182047845 T C 0.056655 1.7199e-05
1:182047932 C T 0.663954 6.1963e-05
1:182053935 C T 0.802470 -3.8637e-05
1:182056437 T G 0.076986 -1.3301e-05
1:182074958 A G 0.051786 1.0276e-05
1:182076149 A G 0.524423 3.0045e-05
1:182083252 A G 0.066340 -2.8744e-05
1:182097743 C T 0.045561 9.8696e-05
1:182099815 T C 0.055496 -8.3526e-06
1:182101577 G A 0.951025 3.2075e-05
1:182109931 A G 0.746815 -8.2807e-06
1:182114632 T C 0.063597 3.3289e-05
1:182115787 G A 0.754955 1.1236e-04
1:182131118 G A 0.714526 -6.8447e-05
1:182131633 C G 1.764157 2.5003e-05
1:182133412 T G 0.259891 1.7816e-04
1:182143934 G T 1.884656 3.0382e-05
1:182153269 T C 0.060465 -2.5739e-05
1:182168885 G A 0.720012 -7.4302e-06
1:182176656 A G 1.701787 7.8929e-05
1:182177044 T C 0.045931 4.3771e-05
1:182177610 T G 0.023103 -2.3106e-05
1:182178161 T C 0.122099 7.5128e-05
1:182178259 T G 0.191798 2.7942e-05
1:182183624 C A 1.432912 7.0352e-05
1:182197025 A C 0.920447 4.0062e-05
1:182197078 T G 0.512585 7.7149e-06
1:182200417 C T 0.031893 4.2565e-06
1:182212309 C T 0.268122 7.4422e-06
1:182216854 A G 0.077830 -1.1485e-05
1:182225559 C T 1.257920 1.2523e-05
1:182229747 T C 0.057239 -1.2038e-05
1:182232015 C A 1.174099 9.3173e-06
1:182246165 C T 0.267914 -4.2393e-05
1:182247649 G A 0.033233 2.9824e-04
1:182252175 T C 0.161963 -1.3870e-04
1:182256110 C T 0.815606 1.2081e-07
1:182257797 C T 0.932359 3.9337e-06
1:182259752 A G 0.295977 -1.2858e-05
1:182263495 T C 0.096214 -4.1382e-06
1:182263984 G T 0.071796 -4.4678e-05
1:182264019 G A 0.964527 1.2514e-05
1:182266679 C T 1.580311 1.7021e-05
1:182270803 G A 0.220614 -2.8827e-05
1:182282160 T G 0.057826 -8.6934e-05
1:182289707 C T 0.042656 7.0387e-05
1:182292522 C A 1.661510 1.7797e-05
1:182292766 G A 0.153472 -3.5794e-07
1:182298784 A G 0.839910 -4.6984e-05
1:182298872 C T 0.377708 1.6531e-05
1:182302530 C A 0.199903 -7.2695e-05
1:182306324 A G 0.020458 9.1240e-05
1:182312567 A G 0.067583 -1.6802e-05
1:182314582 T C 0.925448 2.4524e-05
1:182317005 C T 1.944348 -2.7040e-05
1:182320110 A G 0.651173 -1.0835e-04
1:182323832 A C 0.306983 -2.0369e-05
1:182327500 G T 0.324919 1.3465e-04
1:182370507 G T 0.135588 -6.9846e-06
1:182377078 G A 1.551810 -1.8102e-05
1:182378428 G A 0.304387 3.2543e-05
1:182378731 T G 0.043022 4.3232e-05
1:182383133 G A 0.534734 -5.2413e-05
1:182383564 A T 0.983103 3.3854e-05
1:182383656 A G 0.100245 -7.9208e-05
1:182398201 C T 0.645424 -1.6364e-05
1:182403915 C T 0.315993 4.2461e-05
1:182405193 A C 1.621415 -1.8388e-05
1:182413420 G A 0.169457 -6.4721e-05
1:182419624 C T 0.725400 -5.3761e-05
1:182423146 A G 0.085701 -8.9110e-05
1:182425047 T C 1.844726 2.5202e-05
1:182425735 A G 0.054951 3.6236e-05
1:182426597 A C 0.375777 -1.0395e-07
1:182427355 A G 0.021808 -6.2616e-05
1:182429995 A C 0.375047 -2.1093e-05
1:182443014 C G 0.112465 -1.2190e-05
1:182446356 A G 0.679300 -1.9920e-05
1:182449249 T G 0.055593 -5.1423e-05
1:182454652 G A 0.151710 2.7582e-05
1:182458855 T C 0.220146 6.6479e-06
1:182469739 A G 0.047430 -2.0542e-04
1:182474160 T C 1.739616 4.9436e-06
1:182493268 T C 1.774229 -3.8394e-06
1:182496829 G A 0.715016 1.1049e-05
1:182508936 G A 1.080764 6.8822e-06
1:182521875 G T 0.275259 2.6289e-05
1:182526839 A C 1.002674 -1.5330e-05
1:182528427 G T 0.380980 2.3859e-06
1:182529584 C T 0.165283 -6.3655e-06
1:182538478 T C 0.596462 2.8918e-05
1:182540149 C T 0.232597 -7.1739e-06
1:182542081 T G 0.951457 -5.7601e-05
1:182543937 C T 0.594917 2.9028e-05
1:182549172 C T 0.046515 1.2691e-05
1:182551337 C A 1.112618 6.7368e-04
1:182554403 C T 0.027044 6.3746e-05
1:182554557 T C 0.711803 1.7724e-05
1:182556036 G A 0.701086 1.7333e-05
1:182558137 C T 0.771742 2.7669e-06
1:182564062 T G 0.104000 2.6155e-05
1:182567440 A G 0.718960 1.1329e-05
1:182567519 T C 0.151132 -1.0341e-06
1:182569626 C T 1.939165 2.7522e-05
1:182579035 C T 1.178325 -8.9251e-06
1:182598016 T C 0.258219 9.7250e-06
1:182598243 T C 0.261322 -5.2944e-06
1:182600308 T C 0.042497 -1.6615e-05
1:182600686 C T 0.405106 8.3957e-06
1:182611109 T C 0.065305 -1.2151e-05
1:182618981 T C 0.050501 3.0722e-05
1:182623857 A C 1.587137 3.5220e-05
1:182631704 C T 0.833396 -1.4300e-06
1:182640851 G T 0.090339 -1.4170e-05
1:182640864 C T 0.090845 -1.3533e-05
1:182641454 G A 0.031584 -5.7476e-05
1:182645805 T G 0.028550 2.9169e-06
1:182651269 T C 0.245853 5.0118e-05
1:182653791 A G 0.041760 3.3967e-06
1:182666435 G C 0.157344 -4.4938e-05
1:182668043 C A 0.717532 3.1897e-05
1:182669041 C G 0.074023 3.9905e-05
1:182669772 C T 0.105490 3.2423e-05
1:182671769 G A 0.157029 4.1700e-05
1:182678007 T C 0.753839 -1.0241e-05
1:182680402 G A 0.935939 -1.6215e-05
1:182682811 C T 0.603551 -2.8947e-05
1:182693604 A G 1.972668 -2.0933e-05
1:182694498 A G 0.110430 -5.2273e-05
1:182694898 A G 0.071082 -2.3996e-05
1:182699886 T C 0.069440 -4.5119e-05
1:182701073 G T 1.175472 -2.7738e-05
1:182701436 C A 0.127435 1.6210e-05
1:182704908 G C 0.066311 2.3139e-04
1:182723936 C T 1.261884 4.3079e-05
1:182724939 C T 0.536724 1.0162e-05
1:182731499 A G 0.077781 3.4405e-05
1:182737108 C T 0.190208 -5.8015e-06
1:182753838 T G 0.116328 -8.0360e-05
1:182756294 G A 0.071611 -3.6631e-05
1:182759494 A G 0.138191 4.4017e-05
1:182765104 T C 0.214745 -6.1452e-05
1:182766308 G A 0.054639 -1.9993e-05
1:182766848 G A 0.039462 1.4083e-05
1:182772804 C A 0.165452 -1.4187e-05
1:182777405 G A 0.166066 -4.6853e-05
1:182795092 A C 0.027277 -1.1457e-04
1:182812217 G A 0.111978 2.6692e-06
1:182815217 T C 0.126610 2.0348e-05
1:182827156 A G 0.027972 2.1171e-04
1:182851204 G A 0.038082 6.2034e-05
1:182854017 A G 1.143293 -1.7330e-05
1:182855698 G A 0.174638 -3.5037e-05
1:182873431 T C 0.064844 5.8274e-05
1:182888797 A G 0.070959 -8.4220e-05
1:182889100 T C 0.708084 1.6096e-07
1:182922215 T G 0.095224 -2.2109e-05
1:182924428 G A 0.096052 -1.1017e-05
1:182930595 T G 0.123082 4.3903e-05
1:182934755 G A 0.247459 -5.2503e-05
1:182939544 A C 0.025956 1.0584e-05
1:182942202 A G 1.223976 3.0051e-05
1:182944315 T G 0.295552 -2.3369e-05
1:182951864 T C 0.067333 -5.5678e-06
1:182957879 G A 1.804719 -1.0564e-05
1:182958504 T C 0.054149 2.5767e-05
1:182968563 T C 0.020974 3.7355e-05
1:182998253 A G 0.072812 1.2197e-04
1:183015049 C T 0.047404 -5.6002e-05
1:183028430 A G 0.823496 7.2474e-05
1:183031485 A G 0.069569 3.4513e-06
1:183045968 G A 0.032480 -1.1457e-04
1:183051933 T C 0.028365 -6.4561e-05
1:183057933 A G 1.100709 1.2199e-05
1:183060818 G A 0.089592 1.9974e-05
1:183065164 G A 0.045551 6.3372e-05
1:183067354 A G 0.023652 -2.2703e-06
1:183070864 A G 0.104552 -5.7508e-05
1:183072786 T G 0.072335 1.4257e-05
1:183084686 A C 0.037508 -4.2377e-05
1:183095765 G A 1.140087 1.3673e-05
1:183099560 A G 0.149340 5.2415e-05
1:183101582 G A 0.029462 -7.8226e-06
1:183103503 A G 0.029384 -1.3054e-05
1:183104079 G C 0.256346 -8.2024e-05
1:183105105 A G 0.049465 -1.4611e-04
1:183108778 T C 0.020140 1.3812e-04
1:183109171 G A 0.206073 3.4491e-05
1:183110801 A G 1.134342 1.5095e-05
1:183116896 C T 0.109090 -1.0447e-05
1:183118282 C T 1.615583 -8.2120e-06
1:183118438 G A 0.126747 -3.7215e-05
1:183130623 T C 0.462747 1.7760e-05
1:183136030 G A 0.034830 -2.3769e-05
1:183136196 G A 0.380921 -1.6895e-04
1:183152541 G A 0.085386 -5.8469e-06
1:183153695 A G 0.023775 -3.5398e-05
1:183155305 A G 0.552544 1.6805e-05
1:183158025 A G 0.040614 5.5157e-05
1:183159664 A G 0.650325 1.6798e-05
1:183169690 C T 0.681011 2.8418e-05
1:183176430 G A 1.044230 -7.7832e-07
1:183178531 C T 0.040896 -4.5245e-06
1:183180542 C T 0.020380 -4.6247e-05
1:183184616 T C 0.378231 -8.3286e-05
1:183184690 T C 0.159516 -1.2548e-06
1:183191324 A C 0.077054 -2.9259e-05
1:183201970 C G 0.282455 -3.5790e-05
1:183208058 G A 0.026170 3.8037e-06
1:183212548 G T 0.358860 -7.5959e-05
1:183214883 C T 0.276016 -4.1856e-05
1:183220862 T G 0.026648 -2.3386e-05
1:183220937 G A 0.370162 -1.0734e-04
1:183229163 T G 0.041156 9.8281e-05
1:183255908 C T 0.026310 -3.0396e-05
1:183259125 A G 0.699408 1.6073e-05
1:183260659 G A 0.243019 1.1145e-04
1:183264742 C T 1.265003 3.5805e-05
1:183270090 G C 0.517652 9.0535e-06
1:183271154 C T 0.042334 1.0130e-05
1:183273348 A G 0.087041 3.9991e-06
1:183277665 A G 0.062400 1.5535e-06
1:183279912 T C 0.387384 4.4711e-05
1:183286820 T C 0.043373 -5.2338e-05
1:183289020 T C 0.146672 3.7887e-06
1:183298610 C T 0.959779 1.3448e-05
1:183298825 T C 0.055162 -2.9483e-05
1:183300050 A T 0.093896 3.5896e-05
1:183301495 C T 0.020783 -2.0967e-05
1:183314011 C T 1.388377 1.4531e-05
1:183321877 T C 0.037456 -6.5086e-06
1:183327866 T C 0.949350 1.7996e-05
1:183328661 C T 0.082208 3.9322e-06
1:183328859 C T 0.040942 -6.2117e-05
1:183333084 T C 0.023798 5.3909e-05
1:183334602 G A 0.049144 -6.6286e-05
1:183349952 T C 0.114900 5.7448e-05
1:183358405 T C 0.246038 -2.9179e-05
1:183363926 C G 0.029770 1.2814e-05
1:183388813 T C 0.020588 -3.3783e-05
1:183391954 T G 0.232652 1.7611e-06
1:183395226 T C 0.027683 -4.2484e-05
1:183398527 T G 1.401951 8.3308e-06
1:183401532 A G 0.038167 9.5556e-06
1:183402677 C T 0.046035 6.5125e-05
1:183402792 T G 0.056716 -5.2571e-06
1:183403843 G C 1.115857 -5.2332e-05
1:183405920 G A 0.029708 3.8936e-05
1:183406643 G A 1.898895 -7.7680e-05
1:183415188 T C 0.905477 -4.3182e-05
1:183430794 A G 0.064594 -6.3354e-05
1:183449357 T C 0.656064 -4.1159e-05
1:183450536 G C 0.020263 1.0815e-05
1:183458213 A G 0.035012 2.8741e-05
1:183459209 A G 0.028696 -2.0138e-05
1:183480439 C T 0.034123 -4.1908e-05
1:183486859 A G 1.770545 -1.9247e-05
1:183499649 G A 0.045609 1.1781e-05
1:183501350 T C 0.140204 1.9405e-04
1:183501774 C A 0.115140 2.4711e-05
1:183515428 A G 0.250316 -7.8697e-06
1:183516241 T C 0.032766 -1.6958e-05
1:183517524 C T 0.048891 4.2189e-05
1:183534142 C T 0.063649 -1.8514e-05
1:183537826 T C 0.077612 1.7694e-05
1:183542323 T C 0.104497 1.2804e-05
1:183542387 C T 0.982415 9.8268e-05
1:183545603 A G 0.098077 -1.8310e-04
1:183545665 T C 0.656077 6.9577e-05
1:183549757 T G 0.555300 6.1111e-05
1:183553124 T C 0.071949 -5.2882e-05
1:183553560 T C 1.530168 -7.2779e-05
1:183553870 T C 0.338503 4.6398e-05
1:183555639 G A 0.051666 -6.4902e-05
1:183555779 T C 0.849907 -3.0538e-05
1:183558438 G A 0.159350 6.3176e-06
1:183562698 G A 1.934481 3.1936e-05
1:183563709 T C 0.923835 -2.9099e-05
1:183564856 T C 0.046671 -5.3360e-05
1:183567132 T C 0.169256 8.8157e-06
1:183583993 G A 0.882010 -2.1550e-05
1:183589625 T C 0.056846 -2.9875e-05
1:183591847 A T 0.761687 -2.3638e-05
1:183592594 G A 0.057589 -3.5376e-05
1:183606159 A G 0.033960 5.1582e-05
1:183615883 A G 0.060984 -3.8033e-05
1:183616926 C T 0.820117 -3.9188e-05
1:183617311 A T 0.058378 -4.3669e-05
1:183617693 A G 0.057924 -3.8116e-05
1:183638597 G A 0.116396 9.0715e-05
1:183639883 C T 0.225330 2.7361e-05
1:183643542 C T 0.058920 -4.2820e-05
1:183643623 T C 0.057706 -3.4969e-05
1:183659298 G T 0.022909 8.1348e-05
1:183663149 C T 0.058953 -4.2932e-05
1:183663217 G A 0.048287 -2.7119e-05
1:183671283 G A 0.996180 3.3525e-05
1:183672732 T C 0.600607 6.8907e-05
1:183680019 G A 0.065217 -1.4218e-05
1:183684193 T C 0.029835 2.5141e-05
1:183685414 G A 0.190159 -5.4132e-06
1:183691465 G A 0.133371 -1.6840e-05
1:183722607 A G 0.022805 8.2174e-05
1:183728357 C G 0.108794 -8.9223e-05
1:183743599 A C 0.086171 6.8192e-06
1:183746411 G A 0.034629 -4.4392e-05
1:183751544 G T 0.134991 -2.3420e-05
1:183754301 T C 0.028767 5.3290e-05
1:183763959 A G 0.054668 7.0853e-05
1:183764575 G C 0.403775 3.1092e-05
1:183765806 C T 0.839971 -2.4150e-05
1:183773074 C T 0.672461 -1.1745e-05
1:183775292 A G 0.429088 3.9627e-05
1:183779195 T G 0.093052 -1.5507e-05
1:183785892 G T 0.715296 -1.4621e-06
1:183786954 T C 0.067930 -3.8885e-05
1:183786970 G A 0.036761 1.2883e-05
1:183787362 G T 1.942644 -4.0688e-05
1:183787675 C T 0.743806 -2.3618e-05
1:183790641 C T 0.093234 -3.9470e-05
1:183792230 T C 0.649141 2.6822e-05
1:183796618 C T 0.694636 2.3022e-04
1:183797688 C T 0.109158 4.2200e-05
1:183800347 G A 0.180149 -4.3982e-05
1:183802008 G A 0.929879 1.9612e-05
1:183803040 T C 1.667752 1.1838e-05
1:183811229 A G 0.131479 1.6947e-05
1:183811400 A G 1.107490 -1.2443e-06
1:183817016 A G 0.405057 7.0934e-06
1:183821349 G T 0.154715 5.9655e-06
1:183828662 C T 0.720528 -7.0272e-06
1:183830170 G A 0.044519 2.6315e-05
1:183830394 T C 0.063425 1.3103e-05
1:183834515 T G 0.183187 2.2567e-06
1:183834662 A G 0.046028 7.3484e-05
1:183835393 G A 0.880267 -3.0533e-06
1:183837032 G A 1.455963 -2.8434e-05
1:183839856 T C 0.022688 3.2523e-05
1:183840240 G A 0.108635 -1.8202e-05
1:183847718 C T 0.057489 1.2092e-04
1:183852914 C G 0.886113 1.6536e-05
1:183856605 C T 0.115159 1.1143e-06
1:183874697 A G 0.057852 -1.8698e-05
1:183875160 A G 0.075457 -8.7067e-06
1:183876663 G C 0.075107 4.1211e-05
1:183880964 T C 0.194547 2.6476e-05
1:183883498 A G 0.052331 -6.4160e-07
1:183889552 T C 0.520966 4.5287e-05
1:183889607 C T 1.155199 5.4541e-06
1:183892446 T C 0.040582 2.4156e-07
1:183897885 A G 0.038816 -1.3644e-05
1:183898790 C T 0.629075 -3.7639e-05
1:183903789 G C 0.096827 4.7698e-05
1:183907670 G A 1.541508 -2.4482e-05
1:183909717 A G 0.386624 -2.4632e-05
1:183913540 T C 0.454960 -3.2675e-05
1:183920191 G T 0.053519 -1.3828e-05
1:183922823 T C 1.518048 -4.9861e-06
1:183928875 A G 0.049189 -1.6123e-05
1:183929771 T C 0.783849 5.4502e-05
1:183930749 T C 0.290417 2.5910e-04
1:183931812 C T 0.187569 -1.0566e-05
1:183932117 A G 0.023976 7.3529e-05
1:183934407 C T 0.141434 1.5692e-05
1:183934949 C G 0.388867 -1.3130e-06
1:183935353 G A 1.163521 1.4701e-04
1:183941164 A C 1.298333 1.6906e-03
1:183944444 T C 1.525838 7.3500e-06
1:183947633 A C 0.036498 -2.1786e-06
1:183952734 A G 0.226563 2.9353e-05
1:183959524 C G 1.951453 1.5752e-04
1:183960038 G A 0.103679 -3.2387e-07
1:183974317 A G 0.051666 -5.6744e-05
1:183979918 G T 0.136701 -1.0625e-04
1:183982933 A G 0.043061 4.5321e-07
1:183983580 A C 0.358341 8.2341e-05
1:183995216 A G 0.357315 7.0108e-06
1:184001499 C T 0.378516 1.7634e-05
1:184002874 G A 0.416849 1.5813e-04
1:184021975 G A 0.069667 9.3482e-06
1:184023529 C A 0.698470 3.8463e-05
1:184029795 T C 0.065947 2.1110e-04
1:184031561 C A 0.224145 -4.5755e-06
1:184031921 T C 0.120151 -6.3627e-05
1:184042058 C T 0.118859 9.3877e-06
1:184047895 T C 0.418997 -1.1379e-05
1:184051573 C A 0.962284 3.7757e-05
1:184058504 T G 0.065798 1.4730e-05
1:184079094 G A 0.059579 3.3372e-05
1:184079729 G A 0.131382 2.8760e-06
1:184080095 C T 0.081887 -1.6637e-04
1:184083077 T C 0.099239 1.4147e-05
1:184113245 C T 1.009315 2.6492e-05
1:184113311 A G 0.692163 2.2059e-05
1:184113568 T C 0.531141 -7.4617e-06
1:184134131 G A 0.190730 9.9130e-05
1:184136600 C T 0.188984 1.0136e-04
1:184141811 G T 0.400052 1.0064e-04
1:184154580 A G 0.157477 -2.0949e-05
1:184158864 G T 0.082101 2.5861e-05
1:184159619 G A 0.638709 -6.1943e-06
1:184168764 G T 1.168487 9.0841e-06
1:184184262 C T 0.855168 -2.8216e-05
1:184195746 G A 1.231331 2.9417e-05
1:184197227 G A 0.050893 2.9320e-05
1:184197960 G C 0.090673 -2.1241e-05
1:184210172 G A 0.386306 1.1960e-04
1:184210776 T G 0.042588 2.3207e-05
1:184210805 G A 1.321521 2.3840e-05
1:184218431 T C 0.089433 -8.3558e-06
1:184219597 A C 0.845765 -2.6066e-05
1:184225443 C T 0.192541 -5.8531e-05
1:184236618 A G 0.038897 1.0747e-05
1:184241970 T C 0.037277 -9.3550e-05
1:184252249 C T 0.022717 -8.5088e-06
1:184262278 T C 0.029173 -2.1255e-05
1:184264423 C T 0.149305 1.1077e-04
1:184267546 T C 0.097450 8.0596e-05
1:184270276 A G 0.064623 1.4964e-05
1:184270309 A G 0.025693 -3.0377e-05
1:184290625 G T 0.375316 7.9644e-05
1:184301629 T C 0.100112 1.2242e-04
1:184311932 G A 0.259657 5.6130e-05
1:184321542 C A 0.136688 -7.0825e-06
1:184321930 A G 1.635580 5.3989e-05
1:184331893 T C 1.045002 -2.6970e-05
1:184336830 C A 1.489917 -2.7564e-05
1:184337693 A G 0.042516 8.9437e-05
1:184350032 A G 0.091673 3.3319e-05
1:184352082 A G 0.103754 5.1704e-05
1:184364513 T C 0.253000 -3.0841e-05
1:184365124 T C 0.022295 1.8606e-05
1:184374685 G A 0.162736 -6.3502e-05
1:184385697 G C 0.034960 2.4638e-05
1:184388655 A G 0.108246 -2.9537e-05
1:184406635 C A 0.274266 -4.3617e-05
1:184408478 C A 0.062484 -4.5937e-05
1:184408610 T C 0.156689 1.1303e-04
1:184411575 T C 0.043892 3.6031e-05
1:184412206 G T 0.097626 4.0302e-05
1:184421192 T C 0.043636 4.0724e-06
1:184440541 C T 0.158312 -4.1930e-05
1:184440654 T C 0.023892 5.7666e-05
1:184443829 T C 0.243104 1.0143e-06
1:184444981 A G 0.184443 -1.1509e-04
1:184452995 T G 0.071488 -2.7042e-05
1:184459056 G T 0.753657 2.6096e-06
1:184459313 T C 0.060089 2.2294e-05
1:184459879 G A 0.045226 -2.4842e-05
1:184510498 G A 0.027014 -4.8973e-05
1:184520485 C T 0.073695 5.2460e-05
1:184531486 G C 0.038491 -9.0457e-05
1:184534201 G A 0.346396 1.7755e-05
1:184539719 G A 0.884451 1.1025e-05
1:184543606 T A 0.046145 1.5780e-04
1:184543830 G T 0.333913 2.3358e-05
1:184559788 G A 0.192759 8.2015e-05
1:184562159 C T 0.023584 -2.3032e-05
1:184564780 A G 0.043613 -2.3335e-06
1:184567293 A G 0.024600 4.4966e-05
1:184576095 T C 1.228128 1.3060e-05
1:184577317 G T 0.261867 -1.0540e-04
1:184593989 G A 0.205631 -3.4360e-05
1:184596570 C T 0.120735 4.9078e-05
1:184596806 G C 0.626446 2.6861e-05
1:184597065 G A 0.274552 -1.5729e-05
1:184598194 G T 0.036012 -9.6915e-06
1:184601607 T C 0.576420 1.3094e-04
1:184602747 G A 1.622519 2.0772e-06
1:184605681 A G 0.046820 4.9087e-05
1:184610160 T C 0.032363 4.2204e-05
1:184610973 G A 0.203918 3.3379e-07
1:184621570 C T 0.094026 1.7428e-05
1:184624148 A G 0.686480 -1.8050e-04
1:184624232 C T 0.296571 -3.4093e-05
1:184625512 A G 0.058781 -9.5577e-06
1:184634042 T G 0.049641 2.2276e-05
1:184635571 G T 0.045389 5.2896e-06
1:184636516 C A 0.024200 7.2924e-05
1:184638266 T C 1.033587 -5.7169e-05
1:184644321 G A 0.796323 7.2170e-06
1:184651273 G A 0.026274 -3.5123e-05
1:184654365 T C 0.020627 2.2556e-05
1:184663581 C T 0.919525 3.5901e-05
1:184666044 T G 0.025197 -3.1355e-05
1:184673317 A G 0.026969 1.6527e-04
1:184678038 C T 0.117831 2.7712e-05
1:184694157 T C 0.025547 -3.7697e-05
1:184702008 A G 0.035840 -3.3529e-05
1:184710897 C G 0.042237 -1.3513e-04
1:184727741 C T 0.053565 1.6804e-05
1:184735970 A G 1.870884 -7.1432e-05
1:184738494 A G 0.633181 -1.6763e-05
1:184751680 A G 0.060085 1.5889e-04
1:184764740 T C 0.025895 -1.7521e-05
1:184764824 T C 0.145565 -1.0432e-05
1:184765000 A G 0.073461 4.6788e-06
1:184765072 G A 0.155374 -2.2895e-05
1:184766130 A G 0.021461 2.8160e-05
1:184779394 G T 1.618624 -2.9039e-05
1:184794644 C T 0.048754 8.3478e-06
1:184799343 T C 1.458316 -1.0197e-05
1:184801065 C T 0.697642 -8.8656e-06
1:184802360 C T 0.022055 2.4559e-05
1:184807390 A G 1.082010 -2.1505e-05
1:184810494 G A 0.156708 -2.1552e-05
1:184830048 C A 0.026748 -6.2016e-05
1:184830258 A G 0.030559 -3.4537e-05
1:184840553 A G 0.065321 -6.7985e-06
1:184848690 T G 0.536335 -1.6016e-05
1:184849148 C T 0.139730 -1.9404e-05
1:184849686 G A 1.919612 4.4858e-05
1:184863330 A G 0.045726 -6.3912e-05
1:184864549 A G 0.079592 -7.4501e-05
1:184866916 T C 0.032169 -1.8494e-05
1:184872450 T C 0.078385 -1.1529e-05
1:184886854 T G 0.087661 -2.4797e-05
1:184890621 A G 0.142755 4.0929e-05
1:184899759 A C 1.025099 3.8580e-05
1:184910915 A G 0.667622 -6.9097e-05
1:184913690 A G 0.142527 6.2049e-05
1:184921581 C T 1.158526 -2.5050e-05
1:184922844 A G 1.299697 8.1941e-07
1:184929501 T C 0.107701 -8.1577e-06
1:184936189 A G 0.118817 1.2198e-04
1:184937727 A G 1.636229 -2.8687e-05
1:184941196 A C 0.079281 7.0280e-05
1:184949319 T C 0.974781 -1.5421e-05
1:184955111 C T 0.215700 5.2028e-08
1:184955480 C T 0.186332 -5.7638e-05
1:184957514 A G 0.040004 -3.2599e-05
1:184986464 G A 0.134251 -4.0125e-06
1:184989330 T C 0.112861 -9.3537e-05
1:185005626 A G 0.065279 -7.1742e-05
1:185015534 C A 0.114526 -1.1345e-04
1:185023526 T C 0.039793 -1.9687e-05
1:185026813 G A 0.900745 2.2422e-05
1:185026908 A G 0.053565 3.6845e-05
1:185035865 C T 0.037969 -7.4391e-05
1:185036507 G C 0.570548 -4.2837e-05
1:185042400 G T 0.249219 1.1340e-05
1:185045003 T C 0.221172 -2.8579e-05
1:185048466 G A 0.063344 2.5225e-05
1:185048755 A G 0.776196 2.3710e-05
1:185069561 G A 0.117295 -1.2699e-04
1:185072762 C T 0.024054 -2.8012e-05
1:185096221 G A 0.052805 -3.4660e-05
1:185121752 A G 0.114315 -9.1544e-05
1:185123630 T C 0.816605 -1.3359e-04
1:185123749 G A 0.283724 6.2052e-05
1:185126044 A G 0.115156 -1.3342e-04
1:185139864 A G 1.952365 -5.1464e-05
1:185143721 G A 0.715623 -6.9004e-05
1:185147456 C G 0.038926 4.3695e-05
1:185157182 G A 0.050819 8.6438e-05
1:185171869 G A 0.713501 -6.2833e-05
1:185184161 C T 0.043668 -6.4831e-05
1:185192294 C T 0.719969 -6.8813e-05
1:185240474 G A 0.851202 -8.0497e-05
1:185263310 C G 0.263097 4.3720e-05
1:185264401 C T 0.032581 3.8997e-05
1:185281278 A G 0.053925 -3.2220e-05
1:185297343 C T 1.188387 -1.5771e-05
1:185302380 T G 0.037180 -6.7004e-05
1:185318814 G A 0.838254 -5.2252e-05
1:185328140 A G 1.135091 -2.4735e-05
1:185346633 G A 0.252909 4.8297e-05
1:185354114 C T 0.195229 -1.8870e-05
1:185359010 G A 1.326253 -4.0113e-05
1:185359403 G A 0.840533 -3.4437e-05
1:185364515 C T 0.058316 -1.2845e-07
1:185369581 G A 1.057119 -6.0029e-05
1:185371215 A G 0.024304 5.5105e-06
1:185374848 T C 1.770081 -2.5960e-05
1:185377310 T C 0.057187 -1.4059e-05
1:185381508 C T 0.037144 -6.4853e-05
1:185382653 T C 0.063734 1.0882e-05
1:185386211 T G 0.067489 2.8094e-05
1:185387395 G A 1.977763 7.7346e-06
1:185387673 T C 0.022905 -1.7797e-05
1:185389564 A G 1.284234 6.2377e-06
1:185392623 T C 0.077892 -3.5668e-05
1:185397866 A G 0.063669 -4.3962e-05
1:185406532 C T 0.581006 6.5191e-06
1:185414745 G A 0.668641 2.8235e-06
1:185420876 T C 0.034837 4.1815e-05
1:185426280 A G 0.073922 1.5819e-05
1:185426382 C T 0.826310 -2.5994e-05
1:185427067 T C 0.402795 -1.5895e-05
1:185430494 T G 0.470371 3.1084e-05
1:185432260 A G 0.039046 -1.3220e-06
1:185433179 C T 0.074720 -1.4380e-04
1:185437112 G A 0.058005 -1.9303e-05
1:185438271 A G 0.023902 1.3938e-04
1:185440596 T C 0.093961 -5.2201e-05
1:185442929 A G 0.947532 -1.4598e-05
1:185451824 G A 0.797793 -4.0908e-04
1:185466005 C T 0.072250 -1.9766e-05
1:185469747 T C 0.915026 -5.4873e-05
1:185496020 T C 0.159363 -1.5699e-05
1:185496498 T C 0.651474 -8.5490e-05
1:185503179 G A 0.088424 -1.2837e-04
1:185503281 C T 0.818890 -1.0358e-04
1:185504330 A G 0.030306 2.9911e-05
1:185511967 G C 0.081812 -7.4039e-06
1:185515193 C T 0.109937 2.2145e-05
1:185517712 T C 0.917276 -2.5110e-05
1:185518543 T G 1.064922 -1.4661e-05
1:185519992 G A 0.523342 -2.9597e-06
1:185521365 A G 0.044292 9.2136e-05
1:185521497 A C 0.420143 2.4164e-05
1:185522944 T C 0.071877 -8.5362e-06
1:185526043 C A 0.114306 4.6897e-05
1:185526443 G A 0.768260 -1.0613e-05
1:185530814 A G 0.066979 1.1133e-05
1:185537472 A G 0.773670 -1.0562e-05
1:185541872 T C 0.035064 2.1946e-04
1:185563814 C T 0.087369 6.0491e-05
1:185569989 G A 0.040247 4.3116e-06
1:185571933 A G 0.710151 1.0740e-05
1:185572585 C T 0.094786 -3.6339e-05
1:185572819 T G 0.040134 -1.2686e-04
1:185573883 A C 0.026177 -2.4136e-04
1:185592586 C A 0.040809 -8.5334e-05
1:185596050 T C 0.020555 1.6376e-05
1:185597393 C A 0.037313 -5.7929e-06
1:185599983 G T 0.041257 -1.4533e-04
1:185600235 T C 0.026132 -2.3177e-04
1:185603136 C A 0.048167 -1.0078e-04
1:185603772 G T 0.467268 7.4900e-06
1:185616935 C T 0.107418 1.7997e-05
1:185618884 A G 0.441662 7.9627e-06
1:185630573 T G 0.033551 7.8452e-07
1:185636980 T C 0.037550 2.1910e-05
1:185638395 G A 0.045593 3.5104e-05
1:185644401 T C 0.042020 -6.1762e-05
1:185655365 T C 0.084386 2.8334e-05
1:185668597 G A 0.161152 -1.0668e-04
1:185669201 A G 0.535322 -2.4932e-06
1:185672363 T C 0.032201 -6.2662e-05
1:185682863 T G 0.067362 2.1451e-05
1:185696451 C A 0.027560 -8.9456e-06
1:185712608 G A 0.050364 4.5352e-05
1:185715394 T C 0.157672 2.8839e-05
1:185716964 C A 0.571061 1.5447e-05
1:185718112 C T 0.081481 2.2470e-05
1:185732338 G A 0.081936 -3.2141e-05
1:185734846 G A 0.059637 7.1670e-05
1:185744143 G A 1.943894 -2.8333e-05
1:185788944 A G 0.035067 -6.0970e-06
1:185789393 C T 0.047511 1.5833e-05
1:185794315 T G 0.583177 1.8430e-05
1:185818265 G A 0.088551 -2.6281e-05
1:185820752 A G 0.151239 2.5221e-05
1:185833565 C A 0.896412 -7.8525e-06
1:185854271 A G 0.483000 6.6086e-06
1:185863728 G A 0.096902 -6.1116e-05
1:185864906 A C 0.022227 -2.5510e-05
1:185868500 T C 1.940414 -3.7493e-05
1:185870250 A G 0.044272 1.6331e-04
1:185873883 A C 0.032951 -2.9657e-05
1:185882740 T C 0.023425 -7.7245e-06
1:185885631 T C 0.152787 -8.1078e-05
1:185903764 C T 0.134874 2.1904e-04
1:185904629 T C 0.142219 -1.4023e-04
1:185906206 T C 0.499008 -3.3499e-05
1:185911474 T C 0.109684 4.5262e-05
1:185913278 G A 0.022960 7.8613e-05
1:185915438 T C 0.078602 2.8464e-05
1:185917401 G A 0.039455 3.4049e-05
1:185923575 A G 0.040504 3.4252e-05
1:185958737 G A 0.040257 2.7586e-05
1:185985526 A G 0.078761 3.2114e-06
1:185988128 T C 0.273503 -3.0325e-07
1:185993328 T C 1.047670 -3.0991e-05
1:185995450 G A 0.040066 -3.7788e-05
1:185997316 A G 0.038881 9.6074e-06
1:186000108 G T 0.043256 9.1846e-08
1:186024643 A G 0.033279 8.5194e-06
1:186034655 C T 0.041000 8.0789e-06
1:186036527 A G 0.108817 -1.3238e-04
1:186047150 T C 0.134127 -8.9693e-05
1:186050417 G A 0.980100 -2.5693e-05
1:186071731 C T 0.070731 1.8848e-06
1:186073181 A C 0.993580 -3.0412e-05
1:186090370 G A 0.705630 -9.7671e-06
1:186092103 T C 0.033275 8.3516e-06
1:186095360 G A 0.042020 1.1477e-04
1:186101539 G A 0.496373 -6.4541e-06
1:186104811 T C 0.491978 -5.5715e-06
1:186105796 A G 0.034801 6.7429e-05
1:186106861 T C 0.084016 -1.3869e-04
1:186113727 A G 0.033538 3.9820e-06
1:186118096 A G 0.043639 -2.2922e-05
1:186120139 G T 0.402324 7.1196e-06
1:186123845 G A 0.027647 1.9932e-05
1:186133323 A G 0.145361 -7.0585e-05
1:186134246 T A 0.034093 7.9560e-06
1:186141301 A G 0.857288 -1.1161e-05
1:186143082 C T 0.695555 1.3032e-05
1:186147404 G A 0.033749 5.9833e-06
1:186154768 C T 0.033561 8.4158e-06
1:186155692 T C 0.442811 1.3161e-05
1:186156351 C A 0.066564 1.3845e-05
1:186157184 G T 0.165384 2.1137e-05
1:186160666 C T 1.977922 1.3682e-04
1:186161190 A G 0.437962 8.8335e-06
1:186161769 G A 0.080582 -6.0533e-05
1:186171160 G T 0.454873 2.6763e-06
1:186172720 T C 1.483951 1.2606e-05
1:186175533 G C 0.058044 -3.9234e-05
1:186176963 A G 0.380516 -1.8778e-05
1:186178238 C T 0.579542 9.3235e-05
1:186182019 A G 0.220841 -2.9215e-05
1:186182156 C T 0.270913 -1.2802e-05
1:186188215 A G 0.054710 -8.9034e-06
1:186194924 T G 0.046181 -1.7841e-06
1:186197746 G A 0.449277 -6.8782e-05
1:186199071 A C 0.211698 -3.8127e-05
1:186204524 A C 0.071520 -1.2634e-05
1:186207260 A G 0.043461 3.1508e-05
1:186208249 A G 0.046158 -4.3029e-05
1:186210950 C T 0.057482 -6.6763e-05
1:186212998 A G 0.058680 2.3387e-05
1:186223143 G A 0.131385 1.4356e-05
1:186225570 G T 1.432581 -9.4149e-05
1:186232110 G C 0.169620 -1.0569e-05
1:186245619 T C 1.960123 -6.8388e-05
1:186246783 T C 0.033324 3.0268e-05
1:186251023 C T 0.836288 -6.9290e-05
1:186259800 C T 0.308613 9.7292e-06
1:186267100 A C 1.070196 -4.6195e-05
1:186271179 C T 0.142891 -1.0778e-04
1:186275564 T C 0.101462 3.2645e-06
1:186281400 T C 0.101521 2.0665e-06
1:186290495 G C 0.343488 -2.5585e-05
1:186299078 G A 0.197494 6.3569e-05
1:186304298 T C 0.197601 1.3254e-05
1:186306569 C T 0.068758 -1.0845e-05
1:186310128 T C 0.058303 6.3536e-06
1:186311750 T C 1.325627 -3.0368e-05
1:186313249 G A 1.969467 -4.0563e-05
1:186316488 T C 0.342943 -2.7171e-05
1:186347975 T C 0.363823 1.4323e-05
1:186368092 C A 0.054529 -1.3725e-05
1:186374412 G A 0.686029 -1.2594e-05
1:186376799 G A 0.020354 3.2524e-05
1:186379733 A G 0.070452 3.8298e-05
1:186390303 C A 1.225310 -3.6765e-05
1:186410752 G C 0.045606 -1.9311e-05
1:186418303 G C 0.028180 -4.1090e-06
1:186447368 A G 1.903666 3.7445e-05
1:186456075 A C 0.047453 6.2746e-05
1:186487951 A G 0.245626 -2.1214e-04
1:186503871 T G 0.069345 -2.7779e-05
1:186504184 A G 0.171402 6.1264e-05
1:186508738 A G 0.518798 -4.9537e-05
1:186510916 G A 0.055470 4.9065e-05
1:186521965 T C 0.069394 1.2366e-05
1:186525039 G T 0.046651 2.1917e-05
1:186528930 A G 0.027031 -2.6713e-05
1:186531920 T G 0.051202 2.0462e-05
1:186536543 C T 1.687343 -3.7804e-05
1:186547952 T C 0.243139 -2.3914e-04
1:186550738 T C 0.275087 2.3631e-05
1:186577461 C T 0.274535 2.8359e-05
1:186578636 T C 0.072598 8.7293e-05
1:186578757 C T 0.037670 -1.3252e-04
1:186581361 A G 0.168029 -4.2949e-05
1:186614827 A C 0.173015 -1.5956e-05
1:186627929 T G 0.044538 9.4064e-05
1:186632317 T C 0.398332 1.4162e-07
1:186634883 T G 0.245038 -2.9338e-04
1:186643058 G A 0.690670 -8.2035e-05
1:186651876 T G 0.502128 1.4373e-05
1:186658072 T C 1.882578 -3.6968e-05
1:186675527 G A 0.079157 -2.0890e-05
1:186701891 G A 0.034269 -2.0265e-05
1:186713467 T C 0.052607 -5.6813e-06
1:186725003 A G 1.873065 -3.3803e-05
1:186732170 A G 0.207378 -1.1874e-05
1:186732916 T G 0.058015 -8.5737e-06
1:186734612 T G 0.374235 1.2431e-05
1:186739431 C T 1.823707 4.5388e-06
1:186762329 A G 0.070780 -3.5667e-04
1:186770336 A G 0.129009 -6.3296e-05
1:186786065 T C 0.239098 4.6229e-06
1:186792971 G A 0.547299 -8.3627e-05
1:186802142 A G 0.068515 -5.9138e-05
1:186806053 C T 0.123582 2.7322e-05
1:186808343 T G 0.658703 6.3678e-06
1:186810854 C T 0.046521 7.5490e-07
1:186816702 T A 0.171340 5.0321e-05
1:186817041 G T 0.558974 -3.1059e-04
1:186818328 T C 0.036275 5.9888e-08
1:186822150 C T 1.610136 -3.9549e-05
1:186830564 T C 1.625671 -3.4946e-05
1:186832086 A G 0.028673 1.3163e-05
1:186835137 G A 0.968549 -2.2045e-04
1:186844926 T C 1.477557 8.2252e-06
1:186846598 T C 0.790668 2.5776e-06
1:186849186 G A 0.186309 -7.5955e-05
1:186849416 A G 0.141187 1.4477e-05
1:186851036 T C 1.821915 -4.3845e-05
1:186852597 A G 0.105442 -3.2011e-05
1:186852651 G T 0.049615 6.0211e-05
1:186858497 G A 1.180564 9.8935e-05
1:186870072 T G 0.559009 5.4486e-05
1:186873925 A G 0.028978 3.2375e-05
1:186893001 T C 0.120450 -5.9478e-05
1:186896603 G A 0.558471 3.8933e-05
1:186912695 A G 0.348889 -6.4299e-05
1:186913192 A G 0.050062 -7.2246e-05
1:186915664 G A 1.871248 -1.9961e-05
1:186924801 A C 1.870264 -1.2066e-05
1:186929619 G A 0.056447 -4.9677e-05
1:186931504 T C 0.138548 -5.9026e-05
1:186933265 A G 0.037696 -1.0208e-04
1:186938104 T G 0.033042 6.8457e-05
1:186946641 G C 0.457460 3.1620e-05
1:186946912 A G 1.946770 4.0398e-05
1:186949829 C T 0.123339 3.0994e-05
1:186952510 T G 0.079820 -2.1747e-05
1:186954854 A C 0.191282 2.6693e-05
1:186957017 G A 0.163956 -6.3455e-05
1:186968263 G A 1.964826 -1.3763e-05
1:186968711 G A 0.414002 -2.7966e-05
1:186968927 G T 1.952336 4.7341e-05
1:186968984 C T 0.118184 6.6893e-06
1:186969740 A G 0.088382 3.1553e-05
1:186973775 C T 0.034301 1.5596e-04
1:186974444 C T 0.023593 1.0195e-05
1:186977818 C T 0.287927 3.2751e-05
1:186981353 C T 0.389961 -6.3203e-05
1:186990916 T C 0.084659 2.0945e-04
1:187007181 T C 0.330392 2.2913e-04
1:187012961 C T 0.026985 2.9006e-05
1:187017662 T C 1.058833 2.7199e-05
1:187022193 T C 0.391980 4.5562e-06
1:187033016 T G 0.282517 1.1398e-04
1:187033813 T C 0.028436 -1.9210e-05
1:187034651 G A 0.562041 2.0945e-05
1:187048474 G A 0.024512 1.8855e-04
1:187049294 C T 0.626537 -5.2678e-05
1:187050762 G T 0.086541 -3.5405e-05
1:187057636 C A 0.182658 2.0844e-04
1:187058417 G A 0.562817 4.4615e-05
1:187061437 A G 0.140343 -2.2779e-04
1:187063269 T C 0.263516 -7.0311e-06
1:187064038 C T 1.148905 3.4688e-05
1:187070355 T G 1.533491 7.5018e-05
1:187077229 G A 0.104818 9.1655e-05
1:187081095 C A 0.217715 1.2606e-04
1:187087112 G A 0.470209 -1.8719e-05
1:187106306 C T 0.079336 -5.5520e-05
1:187113562 A G 1.422746 -4.7609e-05
1:187132145 G A 0.583440 -2.5138e-05
1:187136829 T C 0.274552 -4.6546e-05
1:187149462 A G 0.142213 2.2773e-05
1:187158589 G A 0.154280 -3.5807e-05
1:187177598 A C 0.315390 -8.3397e-05
1:187186444 C T 0.078992 5.1624e-05
1:187204401 T C 0.177734 1.7662e-05
1:187213483 A C 0.775787 -3.5164e-07
1:187229189 G T 0.064357 1.6666e-06
1:187233123 C T 1.420932 5.5295e-05
1:187234258 A G 0.094422 1.0993e-05
1:187236958 A G 0.118996 -1.3213e-05
1:187239230 C A 0.184229 3.3379e-05
1:187243169 C T 0.095782 -3.2833e-06
1:187253716 G A 0.028017 4.7233e-06
1:187254982 T C 0.055415 -2.7007e-05
1:187256485 G A 0.037599 1.1151e-04
1:187270867 G A 1.403061 1.3224e-04
1:187278341 T C 0.271721 -2.5548e-05
1:187287322 G A 0.250108 -3.7099e-05
1:187300242 G A 0.174177 1.7434e-05
1:187319619 G A 0.081205 9.2011e-05
1:187331364 A G 0.259573 1.4590e-04
1:187334418 C A 0.043944 -1.6501e-07
1:187342526 C A 1.424947 6.8472e-04
1:187346950 G A 0.020737 2.9139e-05
1:187348378 A G 0.072377 1.5905e-04
1:187362820 C T 0.252393 -3.5797e-05
1:187363117 G A 0.196621 -6.5890e-07
1:187363621 A G 1.495513 -1.3041e-04
1:187384691 G A 1.198289 -1.3705e-04
1:187387678 G A 0.029163 2.4711e-04
1:187394955 C A 0.317805 -1.8007e-05
1:187395901 G C 0.077924 -1.6185e-05
1:187398439 G A 1.568107 -3.9358e-05
1:187402854 G A 0.020130 8.1989e-07
1:187405684 G A 0.098038 -1.0322e-05
1:187406935 A G 0.025784 -4.6468e-05
1:187413635 C T 0.236180 4.4947e-05
1:187415099 A C 0.113283 -2.0846e-04
1:187418404 A G 0.613301 7.6952e-05
1:187419139 T C 1.542063 5.4100e-05
1:187422872 A C 0.270527 -4.7663e-05
1:187425380 G A 0.079923 7.7485e-06
1:187427372 C T 0.213171 6.0813e-05
1:187430096 T C 0.104172 -4.1138e-06
1:187431624 G C 0.051075 3.8611e-05
1:187432848 T C 0.115059 -2.2128e-05
1:187435132 C T 1.311375 8.7315e-05
1:187435517 T C 0.086227 -5.8326e-06
1:187440548 C T 0.055311 -1.0885e-05
1:187441371 G A 1.012454 -1.5463e-05
1:187453627 C T 1.613090 -3.5179e-06
1:187456215 T C 0.160412 1.0318e-05
1:187456216 G A 0.116886 9.5188e-07
1:187459147 A G 1.547523 -6.6082e-06
1:187468987 G A 0.036313 -1.4843e-05
1:187470343 T C 0.059735 -1.6922e-04
1:187473190 T C 0.076976 -2.5062e-05
1:187477436 A C 0.429066 6.3012e-05
1:187483206 T C 1.053318 7.6478e-05
1:187488144 A C 0.029527 8.1392e-05
1:187522674 C T 0.024505 9.3291e-05
1:187524280 A G 1.110025 -3.5916e-04
1:187524438 G A 1.595881 -1.3437e-05
1:187534698 G C 0.071764 4.7774e-05
1:187535239 A G 0.035655 3.4343e-05
1:187539588 T C 0.088934 1.3880e-05
1:187543154 A G 0.754787 -6.3170e-06
1:187545056 T G 0.370571 4.3484e-05
1:187547587 A G 0.327152 5.4159e-05
1:187552665 C T 1.288239 9.4782e-06
1:187596559 A G 0.371889 6.6625e-05
1:187597420 C A 0.416579 -5.8844e-05
1:187599592 T C 0.107454 1.1527e-04
1:187600825 G A 0.701216 3.1713e-05
1:187601186 A G 0.510894 4.1093e-06
1:187601600 C A 0.020078 1.1692e-05
1:187604295 G A 0.025917 -2.0374e-05
1:187605805 T C 0.043305 2.4927e-05
1:187606051 T C 0.958269 -6.9217e-07
1:187607223 A G 0.704331 -1.7951e-05
1:187607259 T C 0.338623 6.7441e-05
1:187616070 C T 0.617384 -3.4256e-05
1:187622838 C T 0.053844 -1.0682e-04
1:187623928 T C 0.111391 1.0554e-04
1:187624470 G A 1.330658 -6.4868e-05
1:187632933 A G 0.113663 2.1104e-05
1:187638220 G A 0.632561 1.1388e-04
1:187652403 G A 0.293299 3.0911e-05
1:187676729 G C 0.149064 1.4732e-04
1:187682174 A G 1.812363 -3.7013e-05
1:187691481 C T 0.054509 2.5887e-05
1:187697642 C G 1.368075 -1.3741e-05
1:187701026 T G 0.046911 6.8008e-05
1:187711717 A G 0.252380 -3.9621e-05
1:187714135 C T 1.394716 -1.3737e-05
1:187723907 C T 0.214629 -5.7508e-05
1:187724066 A C 0.045353 5.3525e-06
1:187724115 G A 0.232889 1.5382e-05
1:187729284 C A 1.650303 -4.1191e-05
1:187734391 A G 0.575141 2.2610e-06
1:187743264 A G 1.580474 7.5958e-05
1:187751180 C G 0.240056 1.3216e-05
1:187756342 G A 0.065395 -5.2735e-06
1:187756384 G T 0.621630 1.6724e-05
1:187758485 T G 0.601100 2.4523e-05
1:187759861 T G 0.062185 -3.3367e-07
1:187763860 G T 1.022387 -5.2069e-06
1:187763882 C T 0.107285 3.9058e-05
1:187765584 T G 0.177604 3.5386e-05
1:187789436 C T 1.925585 6.4681e-05
1:187808950 T C 0.867865 1.5187e-05
1:187815456 G C 1.049469 5.9350e-06
1:187820873 C T 0.148727 1.5394e-04
1:187822931 G A 1.436028 8.0864e-05
1:187830392 T C 0.026868 1.1732e-05
1:187832346 C T 0.724624 3.3148e-05
1:187840139 C T 0.129525 2.8755e-05
1:187840539 G A 0.038790 2.5359e-05
1:187845517 T G 0.149506 -2.9688e-05
1:187846028 C T 1.768834 9.8156e-05
1:187846268 C T 1.007468 5.6203e-06
1:187857971 G C 0.129600 -1.1121e-04
1:187860685 T C 0.179208 -5.2501e-05
1:187870311 G C 0.049563 8.8768e-05
1:187872477 T C 0.118590 -2.2059e-05
1:187874471 A G 0.066788 -1.2229e-04
1:187878855 A C 1.876145 1.1002e-04
1:187881436 C T 0.366968 2.5941e-05
1:187881862 A G 0.073753 -2.2123e-05
1:187882526 A G 0.056794 2.0823e-05
1:187882740 T C 0.067875 -8.6212e-05
1:187891919 G A 0.095097 -2.7405e-05
1:187892096 T C 0.035304 -3.3739e-05
1:187892569 C G 0.171509 1.6328e-05
1:187892605 C G 0.536425 1.0335e-04
1:187897389 G A 0.325805 4.0376e-05
1:187900285 T C 0.127587 4.7891e-05
1:187901304 T C 0.794375 1.2911e-05
1:187902981 G A 1.747779 -6.7867e-05
1:187903176 C T 1.122751 5.4133e-05
1:187903721 C A 0.066204 -5.1419e-05
1:187903798 C A 1.849193 -4.4771e-06
1:187912258 T C 1.495357 4.5757e-05
1:187930152 A G 0.652104 4.8051e-05
1:187940825 C A 0.056275 -7.5969e-06
1:187942253 A G 0.136948 -2.3084e-05
1:187954825 A C 0.044710 8.3558e-05
1:187960472 C T 1.640208 2.4301e-05
1:187963670 G A 0.151132 -2.6998e-07
1:187965842 A G 0.068713 8.7298e-05
1:187968574 T C 0.115601 5.5273e-05
1:187969208 G T 0.109573 -6.4970e-05
1:187974220 C T 0.053938 -5.3046e-05
1:187976201 A G 0.027664 6.0928e-05
1:187978878 T C 0.090774 5.3783e-05
1:187987695 T C 0.036956 -9.5758e-05
1:187992993 G A 0.519911 1.2429e-04
1:188005033 A G 0.052240 7.9083e-05
1:188018893 A G 0.027998 -1.6686e-04
1:188022695 A G 0.068404 -2.1785e-05
1:188024594 C T 0.246239 -4.6158e-05
1:188027885 A G 0.025002 -6.0549e-05
1:188029272 C T 0.040763 -1.2186e-05
1:188031595 A G 0.048219 -2.9730e-05
1:188035395 C T 0.850566 -2.0576e-05
1:188046803 T G 0.073312 6.7439e-06
1:188047957 A G 1.366861 4.8525e-05
1:188051469 G A 1.952703 1.2248e-06
1:188076020 C T 0.628261 -7.7884e-06
1:188097334 G A 0.052987 2.0607e-05
1:188114450 G A 0.047050 8.7843e-05
1:188117396 G A 0.029958 -8.2465e-05
1:188118269 G A 0.355335 3.9962e-05
1:188120914 G A 0.260637 -2.0285e-05
1:188135274 G A 1.661838 3.2158e-05
1:188148725 T C 0.174576 1.7499e-05
1:188150523 A G 0.030916 4.3132e-05
1:188155305 T C 0.409517 2.0923e-06
1:188164185 A G 0.266184 6.6428e-06
1:188164487 G A 0.700086 -9.0160e-06
1:188165995 A G 0.158510 -2.3912e-05
1:188166240 A G 0.253756 2.4405e-05
1:188172384 C T 0.144121 -1.7923e-05
1:188196474 T C 0.058735 8.8016e-05
1:188202568 A G 0.286694 4.8662e-05
1:188209948 T C 0.689485 -7.9307e-07
1:188214249 A G 0.026021 -6.7090e-05
1:188236010 C T 1.583573 1.5337e-04
1:188238424 A C 0.025304 -7.1038e-05
1:188239361 G A 0.263243 2.7946e-05
1:188241514 G A 1.318324 3.3561e-05
1:188246944 A G 0.101612 -2.3642e-07
1:188254744 G A 0.156543 6.4511e-05
1:188264134 G C 0.042188 2.1263e-05
1:188265731 A C 0.058570 -1.6841e-05
1:188270276 T C 0.026654 4.3870e-05
1:188270584 A G 0.040948 -2.9906e-05
1:188272520 C T 0.173622 -9.6769e-07
1:188285804 C T 0.462932 1.5570e-04
1:188290082 T C 0.084506 7.8920e-05
1:188298285 G A 0.421831 -1.9675e-05
1:188327343 T G 0.713209 2.6798e-05
1:188334185 G C 0.037949 -2.0098e-04
1:188343910 C T 0.021276 -6.6983e-05
1:188345335 A G 0.057563 2.1070e-05
1:188347894 G C 0.021798 -4.0610e-05
1:188361326 A G 0.021146 -3.7936e-06
1:188361514 G A 0.028180 4.6454e-06
1:188363130 A C 0.029640 -2.7066e-05
1:188375680 C T 1.697603 -3.6648e-06
1:188379428 A C 0.527620 4.7842e-05
1:188396385 A G 0.257781 -6.5453e-05
1:188413159 T G 1.025135 3.2228e-06
1:188415067 A G 0.155760 1.8253e-05
1:188421935 T C 0.189857 -4.1347e-05
1:188424374 G A 0.233779 9.3857e-07
1:188424775 A G 0.037544 -6.8217e-06
1:188425358 C T 0.053204 -1.7134e-05
1:188433150 T C 0.887437 3.3204e-05
1:188452001 T C 0.106964 -4.2754e-05
1:188455083 G A 0.275370 -2.0686e-04
1:188455373 G A 0.159110 2.2388e-05
1:188464278 C A 0.159538 1.9713e-05
1:188472942 T C 0.228978 -2.1375e-05
1:188473041 C T 0.047956 3.8619e-05
1:188479331 G T 0.060978 4.1149e-05
1:188479846 G T 1.127665 -3.2988e-05
1:188479973 A G 0.244567 4.2029e-05
1:188486980 T C 0.038300 -1.4573e-04
1:188488348 T C 0.037576 5.7827e-05
1:188491933 A C 0.028770 -4.3919e-05
1:188505048 C T 0.243568 -1.0451e-04
1:188508167 T G 0.039595 1.5568e-05
1:188539291 A G 0.029033 7.0410e-05
1:188542394 A T 0.035171 4.6703e-05
1:188543135 C T 1.861384 5.6435e-05
1:188547856 T C 1.051948 1.3728e-05
1:188557043 A G 0.044629 -3.0223e-05
1:188562223 A G 0.250390 3.3193e-05
1:188565245 G A 0.531391 -8.1397e-06
1:188566897 G A 1.200042 -7.1432e-07
1:188574631 G A 0.067706 9.1708e-05
1:188589890 G A 0.104185 -5.3531e-05
1:188595444 G T 0.066645 3.9482e-05
1:188608797 G A 0.102809 2.6321e-05
1:188617797 A G 1.285685 -4.9541e-06
1:188618010 A C 0.168698 4.3646e-05
1:188618482 T C 0.166517 -6.4883e-05
1:188621556 T C 1.783356 -6.9320e-05
1:188622144 T C 0.141155 -3.6292e-05
1:188626111 G A 0.112608 -9.9310e-05
1:188631858 G C 0.567114 4.7952e-05
1:188635803 C T 0.113546 -6.1387e-05
1:188636942 T C 0.064548 -8.2446e-06
1:188639322 C T 0.339944 1.5761e-04
1:188640013 T C 1.704533 -3.7136e-05
1:188645490 T C 0.237914 -1.0040e-04
1:188650160 T C 0.831873 -1.0910e-04
1:188654488 C G 0.077466 -1.4280e-05
1:188655208 G C 0.065681 -6.8909e-06
1:188656522 T C 0.057047 2.7315e-05
1:188656978 G A 0.638342 1.4487e-04
1:188670269 T G 0.076184 -2.8066e-05
1:188670969 T C 0.104478 4.7115e-05
1:188671290 T C 0.026852 5.9183e-05
1:188673548 G A 1.579688 -4.0639e-06
1:188680371 G T 0.083163 -1.8098e-04
1:188680471 C A 0.052799 2.7930e-05
1:188680706 T C 0.109246 -8.1410e-05
1:188681386 A G 0.862305 4.3466e-06
1:188688134 T C 0.511394 7.6079e-05
1:188702420 G A 0.134420 -1.2978e-04
1:188705079 G A 0.364917 1.1155e-04
1:188706129 A G 0.341226 -1.4048e-04
1:188712005 T C 0.083812 6.2367e-05
1:188716518 T C 0.061254 -3.2095e-05
1:188719165 C T 0.032292 4.7720e-05
1:188733258 A G 1.014973 1.4084e-05
1:188734157 C T 0.091241 1.0147e-05
1:188734440 T C 0.085503 7.6583e-05
1:188747983 A G 0.244503 3.2376e-05
1:188752683 C T 0.024950 -5.3055e-05
1:188753777 T C 0.070978 -3.3037e-05
1:188756182 C T 0.026868 4.2871e-06
1:188760628 G A 1.904150 6.0342e-05
1:188760941 T C 0.855548 1.3818e-04
1:188761359 G A 0.943923 3.1710e-05
1:188768371 A C 0.040549 -3.0012e-05
1:188770589 A G 1.006459 4.4190e-05
1:188773803 A C 0.104520 6.8475e-05
1:188775274 T C 0.088521 -5.4326e-05
1:188775517 C A 0.046706 -2.8530e-05
1:188775748 A G 0.045272 -3.0513e-05
1:188788268 G A 0.059628 -2.8989e-05
1:188797461 G A 0.025888 1.0711e-05
1:188802116 T C 0.045392 -2.4269e-05
1:188802952 G A 0.037300 -9.8346e-06
1:188840303 T G 0.058446 -3.9292e-05
1:188840844 G A 0.042422 3.5593e-05
1:188840953 T C 0.044662 -4.1056e-05
1:188847514 G A 0.113705 -2.2838e-05
1:188847883 T G 0.132875 3.9803e-05
1:188856696 C T 0.032675 -4.8502e-05
1:188876082 T C 0.035580 -6.3940e-05
1:188878878 C T 0.040160 1.4638e-05
1:188893139 T C 0.026420 -4.5313e-05
1:188894184 G A 0.031224 -1.7107e-05
1:188899931 G A 0.055535 4.0560e-05
1:188906813 G A 0.026813 2.2367e-06
1:188911606 A G 0.023986 -3.2395e-06
1:188913888 T C 0.027274 -3.4782e-05
1:188922870 G A 0.020348 3.6858e-05
1:188928660 T G 0.088810 -2.8181e-05
1:188930766 G A 0.032970 9.3120e-05
1:188931828 A C 1.251364 3.8748e-06
1:188934835 A C 0.036774 -1.7750e-05
1:188934886 A G 0.063071 -4.2067e-05
1:188934924 T C 0.098765 1.8471e-04
1:188936580 G A 0.023194 3.2163e-05
1:188939289 G A 0.031922 7.8979e-05
1:188959172 A G 0.085477 -1.7050e-05
1:188971648 T C 1.145997 -3.4703e-07
1:188972581 G A 1.895133 2.6350e-06
1:188993996 G A 1.146348 -7.5804e-06
1:189002729 G A 0.047680 7.7825e-05
1:189016070 T C 0.025453 -1.2836e-05
1:189033510 T C 0.077132 6.9282e-05
1:189033544 G A 0.048514 -1.3171e-04
1:189034349 A C 1.070456 -4.7544e-05
1:189045413 C A 0.077473 -1.6882e-05
1:189048296 A C 1.037475 -4.4933e-05
1:189064144 T C 0.107441 3.5267e-06
1:189081342 G T 0.062552 -4.9426e-05
1:189098474 T C 0.022428 -1.7632e-05
1:189119524 G C 0.340427 -1.0077e-05
1:189123275 G T 0.080115 1.3510e-04
1:189127593 A C 0.064453 -7.5820e-05
1:189138755 G T 0.064405 -3.5834e-05
1:189147126 G A 0.615498 -5.2512e-05
1:189149624 T C 1.073234 -8.2801e-05
1:189159261 A G 1.111664 -1.1138e-04
1:189175561 G T 0.039205 -2.5881e-05
1:189181097 A C 1.842214 -4.5751e-05
1:189188538 T C 0.721167 4.9619e-05
1:189211031 G A 0.040715 -4.4131e-05
1:189225106 T G 0.124961 1.6003e-04
1:189239949 T G 0.024395 2.6056e-05
1:189241230 C T 0.126782 1.2171e-05
1:189252736 C G 0.025836 -4.1916e-05
1:189273330 G T 0.036950 1.1389e-06
1:189282802 A G 1.054983 -4.4449e-05
1:189284520 G A 1.163206 -3.8480e-05
1:189289339 T G 0.059086 2.3349e-05
1:189308226 T C 0.024651 -2.7007e-05
1:189315747 G A 1.106065 -4.1191e-05
1:189332108 A G 0.104568 1.5659e-04
1:189335990 T C 0.025875 2.0428e-05
1:189336097 C A 0.067914 1.4468e-05
1:189340204 T A 0.048780 3.5148e-05
1:189350273 G A 0.041844 3.5193e-05
1:189354212 T C 0.245674 -1.9534e-05
1:189359949 T C 0.071082 -5.6858e-06
1:189370666 A G 0.069268 -5.4491e-05
1:189370891 A G 0.024278 -4.0184e-05
1:189399751 A C 0.115432 -1.7235e-05
1:189401066 A G 0.048300 -2.0890e-04
1:189402112 T C 0.034814 -2.4482e-05
1:189407063 A G 0.064938 4.4882e-06
1:189466267 C T 0.158691 2.9409e-05
1:189467946 C A 0.039429 4.2156e-06
1:189478593 A G 0.051961 8.1921e-05
1:189491904 T C 0.997507 -3.5327e-05
1:189492149 C G 0.067749 2.6291e-05
1:189494129 G A 0.034853 1.4912e-05
1:189499915 T G 0.042240 -9.9399e-05
1:189518031 A G 0.030273 -9.6636e-05
1:189518210 G A 1.035291 -3.9392e-05
1:189519474 C T 0.056697 1.2547e-04
1:189524761 C T 1.088888 -5.1560e-06
1:189526172 C T 0.062526 -9.7573e-06
1:189527020 A G 0.042477 -4.8534e-05
1:189532623 T C 0.110206 -4.9422e-05
1:189533463 A G 1.076434 -3.7100e-05
1:189546249 T C 0.074045 -6.7385e-05
1:189552817 T G 0.102144 -1.6805e-05
1:189555573 C G 1.163667 -7.8086e-06
1:189566812 G A 0.051166 -2.2701e-06
1:189578977 C G 0.056388 -8.2958e-06
1:189584978 T C 0.035249 -9.5932e-06
1:189587464 C A 0.054743 5.7801e-06
1:189589339 T C 0.039390 -8.5869e-06
1:189620278 C T 0.961077 -7.1815e-06
1:189621757 G A 0.034285 5.4079e-05
1:189642442 A G 0.127795 -6.2923e-05
1:189646772 C T 0.957666 -3.2102e-06
1:189654512 A G 1.884889 -2.4307e-06
1:189660368 G A 0.038978 -1.9780e-05
1:189672228 G A 0.992230 -2.2397e-05
1:189705795 C T 0.024100 1.2864e-05
1:189723623 G A 0.989682 -2.1023e-05
1:189735093 A G 0.028546 4.5346e-05
1:189736833 C T 0.899550 4.2234e-05
1:189739563 A G 0.246418 -6.9427e-05
1:189741525 A G 0.063467 5.3114e-07
1:189744773 T C 0.081374 8.8886e-06
1:189755091 C T 0.149415 3.1454e-06
1:189755774 G A 1.087525 1.2051e-05
1:189758533 A G 0.044246 -6.1358e-05
1:189758772 T C 0.125880 6.5313e-05
1:189758979 G A 0.021980 -9.2249e-06
1:189761240 G C 0.028679 -3.8869e-06
1:189768510 C A 0.099537 4.6992e-05
1:189768826 A C 0.067385 -5.8248e-05
1:189770705 C G 0.103079 2.1265e-06
1:189773471 G C 0.079437 4.6958e-07
1:189779531 A C 1.687382 -3.6015e-05
1:189788412 T C 0.144569 -1.3802e-05
1:189788695 T C 0.048462 2.5733e-05
1:189789092 G T 1.787747 -5.7377e-06
1:189790404 T C 1.580266 -3.6262e-05
1:189798583 T C 0.083718 2.1279e-05
1:189815193 C T 0.043302 9.6247e-06
1:189817070 T C 0.100440 5.4329e-05
1:189817107 G A 0.209293 6.5475e-05
1:189830133 T G 1.764018 -8.2157e-07
1:189833971 G A 0.060332 1.4613e-05
1:189837640 G T 0.083503 1.9319e-05
1:189841077 T G 0.079368 -2.0493e-04
1:189841516 C A 0.520502 -2.8615e-05
1:189857875 T C 0.132313 -1.0829e-05
1:189866323 A G 0.092465 -4.2053e-05
1:189879509 A C 0.056567 -3.4690e-05
1:189883637 T C 0.482364 -4.5898e-05
1:189896297 C T 0.073591 -1.3109e-05
1:189900802 G A 0.034707 7.5894e-05
1:189903618 T C 0.193645 -4.0182e-06
1:189911084 T C 1.080108 2.7594e-05
1:189911396 C G 0.030371 5.8284e-05
1:189919978 G A 0.117999 -6.3644e-06
1:189928568 A G 0.094399 3.2962e-05
1:189933557 C T 0.486395 -6.5009e-05
1:189953701 A C 0.978802 -9.8647e-05
1:189958593 T C 0.029608 -2.7677e-05
1:189959106 T G 0.608624 -6.0879e-06
1:189962256 T C 0.032662 -3.1241e-05
1:189970368 A G 1.050452 -7.6557e-05
1:189970529 G A 0.201285 -2.3084e-04
1:189972222 T C 0.042617 -7.1578e-06
1:189974688 A G 0.041387 3.1422e-06
1:189977858 A G 0.294409 -1.9619e-05
1:189990878 G A 1.294805 -3.8330e-05
1:190012333 C A 1.048826 -3.1912e-05
1:190015313 G T 0.053256 -2.5558e-05
1:190019375 G A 0.025440 1.2201e-04
1:190045236 A C 0.029209 -5.0184e-05
1:190046196 A G 0.282984 -7.7531e-05
1:190050405 G C 0.058622 -3.0196e-06
1:190050727 T G 1.059712 -3.5201e-05
1:190063567 T C 0.314176 -1.1005e-05
1:190072003 T C 0.220273 -2.8654e-05
1:190078136 C T 0.092137 1.3345e-06
1:190084020 G A 1.072594 -1.0550e-05
1:190085509 C A 0.148331 -8.4091e-06
1:190090032 G A 0.063854 -1.7238e-05
1:190091352 G T 0.950879 4.1856e-06
1:190099810 A G 0.087145 -2.9382e-05
1:190113029 G A 0.168360 -3.1190e-05
1:190128855 T C 0.047174 1.2283e-04
1:190135227 G A 0.216170 1.4041e-05
1:190145123 C T 0.096853 -7.3612e-05
1:190167274 C T 1.909158 -2.3509e-05
1:190205828 T G 1.122391 -2.6104e-05
1:190206079 C T 0.049770 1.0461e-04
1:190213532 T C 0.470225 -2.7330e-05
1:190258584 C T 0.065288 2.6065e-06
1:190265079 G T 0.096814 1.2763e-05
1:190288297 T C 0.970746 -1.4549e-05
1:190288439 C T 0.044785 3.3703e-05
1:190309013 T G 0.151904 -3.3964e-05
1:190312059 T C 0.025323 -2.5110e-05
1:190314051 G A 0.058021 1.0363e-05
1:190323189 G C 0.044626 -2.2037e-04
1:190325823 A G 0.072507 1.0823e-06
1:190337300 C A 0.887226 3.0384e-06
1:190351677 T C 0.382392 5.7946e-05
1:190368184 T C 0.021630 -3.8907e-05
1:190369969 T C 0.323215 -4.5460e-06
1:190373819 C T 0.076619 -3.8980e-05
1:190385521 C G 0.157873 -2.6251e-05
1:190412764 T G 0.256320 1.7167e-06
1:190422774 A G 0.022555 1.9140e-05
1:190437188 A G 0.410344 3.5671e-05
1:190449380 A C 0.358211 2.2641e-05
1:190455705 A G 0.072926 -2.1570e-05
1:190458947 T C 0.030263 -4.1282e-06
1:190465357 T C 1.384677 -1.2605e-05
1:190467481 G T 0.126059 -8.6567e-06
1:190471107 A G 0.035304 -4.3140e-05
1:190484298 A C 1.462727 -8.3302e-05
1:190490513 A G 0.046226 -5.8881e-05
1:190496960 A G 0.059861 -1.3937e-05
1:190497818 C T 0.066927 3.3405e-05
1:190500184 G A 0.045707 5.2703e-06
1:190509003 G T 0.037456 -4.8862e-05
1:190518072 A G 0.098272 -5.0159e-05
1:190520424 A G 0.048102 2.3067e-05
1:190531999 T C 0.965650 -3.6283e-05
1:190536952 T C 0.317499 -4.0625e-05
1:190551145 C T 0.413441 -1.2735e-05
1:190559288 A G 1.759879 -4.9130e-06
1:190564863 T C 0.362193 -1.4095e-05
1:190569483 G A 0.294390 7.6086e-05
1:190569947 A G 0.717243 5.2702e-06
1:190575274 T C 0.100920 -4.4470e-05
1:190603094 T C 0.054603 -1.7703e-05
1:190615007 G A 0.047807 2.2328e-07
1:190622633 G A 1.678794 -2.3556e-06
1:190634201 T C 0.157400 5.5232e-05
1:190644722 A G 0.275847 -1.7175e-04
1:190647191 C T 0.891511 -2.3416e-05
1:190649974 C T 0.034226 -5.4320e-05
1:190650449 G T 0.319048 2.3907e-05
1:190653611 G A 1.041435 -1.0385e-05
1:190656580 G A 0.072400 -5.5413e-05
1:190657080 A G 1.816151 7.8856e-06
1:190673947 G A 0.051672 -5.4639e-05
1:190682691 C T 0.062783 1.4559e-05
1:190685428 G A 0.034846 -4.0510e-05
1:190697483 C G 0.987751 -1.4693e-05
1:190709894 G A 0.064909 -1.9410e-06
1:190716478 G T 0.068232 9.4716e-05
1:190716629 C T 0.259297 -1.6043e-04
1:190722671 C T 0.095104 6.6653e-05
1:190734074 C A 0.046093 -8.1231e-05
1:190756370 T C 0.135166 1.0381e-05
1:190757385 A C 0.159168 -2.9911e-05
1:190764292 C T 0.208916 9.0565e-05
1:190793872 C A 0.039115 -6.2142e-05
1:190799336 C T 0.208225 4.3179e-05
1:190801615 G A 0.922969 -1.8560e-05
1:190822422 T C 1.668956 8.1832e-06
1:190827714 A G 0.051361 -2.8339e-05
1:190841673 C T 1.649063 1.7768e-06
1:190850550 G A 0.223032 5.3400e-05
1:190862758 C T 0.043772 -2.5277e-05
1:190868520 C T 0.712449 2.4112e-05
1:190877573 A G 0.032561 2.7831e-05
1:190882939 G T 0.556225 -1.8873e-05
1:190892555 A G 0.036229 6.6168e-05
1:190893348 C G 0.096529 -7.3738e-05
1:190897760 C A 0.051835 -5.2906e-05
1:190929003 T C 0.173038 1.0339e-04
1:190934383 G A 0.844733 6.1166e-05
1:190976358 C T 0.066778 -5.8663e-05
1:190977369 A G 1.849787 3.1033e-05
1:190985448 A G 0.135844 -2.0078e-05
1:190988857 C A 1.614502 2.0184e-05
1:190996835 A G 0.111962 3.8357e-05
1:191004325 T C 0.215362 -6.1021e-05
1:191016403 G A 0.454697 -1.3030e-05
1:191027328 T G 0.262539 -4.5700e-05
1:191031656 G A 0.187208 -2.0850e-06
1:191044104 G A 0.401944 2.2042e-04
1:191056437 C T 0.064117 1.1927e-06
1:191075229 A G 0.031653 -1.2317e-04
1:191115099 T C 0.135302 3.7201e-05
1:191116755 T C 0.068962 -1.2186e-05
1:191123940 A C 0.299531 -2.4449e-05
1:191124666 C T 0.027436 8.2801e-05
1:191137155 C T 0.042990 7.7141e-06
1:191141001 C T 0.432779 7.0906e-07
1:191142841 A C 0.020189 7.4562e-05
1:191145445 A G 0.041620 -1.1153e-05
1:191146392 C T 0.953612 -1.9443e-05
1:191151321 C T 0.026563 -1.4927e-05
1:191151923 C T 0.084678 8.1936e-06
1:191156476 A G 0.571979 -1.7011e-06
1:191157872 T C 0.967546 7.2260e-06
1:191159104 C T 0.021354 -9.5069e-06
1:191173502 A C 0.082105 -5.1345e-05
1:191175347 T C 0.070423 -4.1122e-05
1:191178157 A G 0.387731 -1.4663e-05
1:191187230 C T 0.034996 -2.3505e-05
1:191195151 T C 0.051104 3.1036e-05
1:191204765 A C 0.156043 1.7944e-05
1:191211257 G A 0.054013 3.7907e-05
1:191231062 T C 0.637875 -4.5172e-06
1:191249774 T C 0.026164 3.6328e-05
1:191251709 G A 0.037888 2.3584e-05
1:191274436 G T 0.094299 -4.7883e-05
1:191284063 C T 0.091959 5.2043e-05
1:191286162 A C 0.026612 3.8646e-05
1:191286974 C T 0.216771 -2.8855e-05
1:191295901 G C 0.043220 4.0236e-05
1:191298169 A G 0.108483 1.9808e-05
1:191325352 A G 0.030435 -2.0298e-05
1:191331003 G A 0.968987 -1.4686e-05
1:191352885 A C 0.321083 -2.8817e-06
1:191363667 G C 0.027219 2.1369e-05
1:191376124 A G 0.443302 1.3673e-05
1:191384980 A G 0.075334 -8.8873e-05
1:191387932 C T 0.051426 4.1350e-05
1:191394203 C G 0.196676 -5.6739e-06
1:191410431 G A 1.960509 9.0825e-06
1:191420181 C A 0.108970 -2.0928e-05
1:191422804 T C 0.115808 -5.9785e-05
1:191423745 T C 0.165533 -6.1187e-06
1:191424963 T C 0.194424 8.1833e-06
1:191427302 T C 0.050653 3.7426e-05
1:191429759 G C 0.075048 7.2154e-05
1:191431169 A G 0.586640 2.3312e-05
1:191432085 T C 1.409984 2.2756e-05
1:191433463 C A 0.077638 2.2601e-05
1:191433809 T C 0.061020 1.1343e-05
1:191435049 G A 0.996972 1.9417e-05
1:191437899 C T 1.567731 -4.6384e-05
1:191448288 T C 0.079375 -5.0132e-05
1:191449983 G T 1.399854 -4.2662e-05
1:191453259 C T 0.833185 2.9063e-07
1:191455389 A G 0.045746 4.8886e-05
1:191460132 A G 0.174076 -4.0823e-05
1:191470624 A G 0.285337 -8.0412e-07
1:191471282 C A 0.190415 -1.9610e-05
1:191502113 T C 0.064730 -6.5340e-06
1:191516242 A G 0.204200 1.8686e-05
1:191528820 T C 0.107139 -2.3440e-05
1:191529098 A C 0.111222 4.6770e-05
1:191535383 A G 0.039027 -1.0744e-04
1:191546478 T C 0.699771 2.7641e-06
1:191554938 G A 0.075772 -3.2597e-05
1:191559356 T A 1.850767 3.1119e-05
1:191564107 A G 0.299541 -1.0735e-05
1:191586972 T C 0.302735 -4.0042e-05
1:191594883 C T 0.029738 -5.4268e-05
1:191614636 C T 0.199166 -8.3770e-05
1:191622901 T C 0.049024 1.8504e-07
1:191624744 T C 0.059290 -6.3208e-05
1:191687256 C A 0.073503 -7.3765e-06
1:191691144 T C 0.037479 9.4989e-05
1:191697493 C A 0.044454 6.2070e-05
1:191705989 A C 0.021633 1.6142e-04
1:191706849 C T 0.381548 -7.7361e-06
1:191709926 T C 0.108379 -5.5098e-05
1:191710623 C T 1.602356 -5.6263e-05
1:191712635 A G 0.788143 5.0064e-05
1:191714607 A G 0.326302 -1.0371e-04
1:191729785 G A 0.066298 6.3372e-05
1:191758108 T C 0.153888 4.8673e-05
1:191764628 A G 0.026674 3.0926e-05
1:191768109 G A 1.878492 4.7846e-05
1:191768243 A G 0.043003 -1.0129e-05
1:191778671 A G 1.460738 8.6457e-06
1:191802809 C G 0.176887 3.4658e-05
1:191840933 G T 0.058596 -1.2315e-04
1:191849764 G A 0.823567 4.2247e-05
1:191861128 A G 0.152339 5.6417e-06
1:191864848 G A 0.130999 -5.5241e-05
1:191867973 T C 1.427514 -1.7703e-06
1:191869281 G A 0.031195 7.4477e-05
1:191871350 C A 0.150356 -4.9854e-05
1:191871488 A G 0.021159 1.0138e-05
1:191885200 G A 0.913838 -1.3013e-05
1:191885994 C T 0.022727 -8.7320e-06
1:191888200 G A 0.098359 1.9838e-05
1:191889902 A C 0.074905 -8.9706e-06
1:191895899 C A 0.030140 2.7190e-05
1:191912403 A G 0.041046 4.8693e-05
1:191922512 T C 0.032464 5.6904e-05
1:191924125 C T 0.651562 -1.0017e-05
1:191928394 G A 0.027219 3.8574e-05
1:191942671 C T 0.334867 -1.9583e-05
1:191965724 A G 0.030848 8.0442e-05
1:191969983 A G 0.194865 -2.3048e-08
1:191975046 A G 0.194158 -2.5023e-06
1:191989112 C T 1.009601 4.7347e-06
1:191990174 A G 0.085431 -2.0099e-07
1:191991341 A G 0.044801 3.8391e-05
1:191991548 A G 0.060361 -7.3280e-05
1:192001819 C T 0.069277 -9.2195e-05
1:192018375 C A 1.002921 -1.0467e-05
1:192039568 A G 0.167828 -3.9083e-05
1:192040083 A G 0.027644 1.8529e-04
1:192041763 T C 0.089343 -3.6580e-05
1:192049145 T C 0.109693 1.8496e-04
1:192050674 A C 0.419961 -3.4311e-05
1:192053552 C T 0.060803 -1.1676e-04
1:192061500 T C 1.001006 -3.4509e-06
1:192072520 A G 1.199305 -5.3067e-06
1:192074414 A C 0.040286 3.8450e-06
1:192079871 A T 0.220224 4.2864e-05
1:192097366 T C 0.330220 1.4709e-05
1:192099203 G T 0.031948 4.7360e-05
1:192101505 T C 0.199464 -1.9521e-05
1:192121004 A G 0.958234 -1.1884e-05
1:192121839 T C 0.033097 -1.7428e-05
1:192138277 C T 0.024843 -1.9083e-05
1:192151237 A G 0.110420 -8.2599e-05
1:192172946 A G 0.097898 -9.6462e-05
1:192175547 T C 0.095931 1.1388e-04
1:192182572 A C 0.030598 8.1234e-05
1:192187527 A G 0.056405 2.5838e-05
1:192190678 C T 0.442484 -3.4226e-05
1:192194917 T C 0.031542 7.4141e-05
1:192196442 C T 0.042162 -8.0387e-06
1:192205460 G T 0.093890 -8.5113e-05
1:192205562 A C 0.941142 -2.1459e-05
1:192206094 C A 0.110752 -1.9153e-05
1:192225979 C T 0.369899 -4.5395e-05
1:192248543 A G 0.021172 3.6684e-05
1:192249116 A C 0.496964 1.3853e-05
1:192263746 T G 1.758013 2.8208e-04
1:192285539 A G 0.858398 -3.2932e-06
1:192295467 A C 0.080141 -2.3290e-05
1:192306425 C T 0.161074 -4.6897e-05
1:192309947 T C 0.030773 -2.5294e-05
1:192318284 A G 0.062688 1.4606e-04
1:192321189 T C 0.029955 1.9612e-05
1:192322451 G C 0.083458 2.1628e-05
1:192323753 A G 0.436297 3.7617e-05
1:192351673 A G 0.058823 7.3792e-05
1:192353896 C T 0.587595 2.0281e-05
1:192361465 T C 0.034639 1.1101e-05
1:192370251 C T 1.886710 8.2318e-06
1:192375010 T C 0.097837 5.8953e-05
1:192379292 T C 1.566426 -1.8538e-05
1:192388797 T C 0.107866 -3.8709e-05
1:192391008 T C 0.024314 -1.6318e-04
1:192393937 A T 0.027355 1.5590e-04
1:192406023 T C 0.024879 1.2923e-05
1:192407423 T C 0.196757 2.1025e-04
1:192413924 A G 0.951103 -2.2047e-05
1:192421201 A G 0.036820 -4.3780e-05
1:192422496 C T 0.027680 -2.0282e-05
1:192423895 A G 0.025336 7.6461e-06
1:192427102 C T 0.606044 -7.0058e-05
1:192427329 C G 0.419526 -4.5465e-05
1:192430497 C T 0.642007 -1.1606e-04
1:192445473 A G 0.034976 2.5770e-05
1:192449716 A G 0.028634 -4.8464e-05
1:192462574 G A 0.374232 2.5299e-05
1:192485919 G A 1.400140 -2.8103e-05
1:192489602 C T 0.047440 5.5509e-05
1:192489975 G A 0.091981 -2.2123e-05
1:192492895 G A 1.566114 -3.7775e-06
1:192495027 T C 0.068515 -5.2787e-05
1:192502647 T G 0.165965 4.2176e-05
1:192504625 C A 0.026180 6.2630e-05
1:192509829 G A 0.031065 9.9800e-06
1:192511183 C T 0.454905 -6.1668e-06
1:192515174 T C 0.059956 8.5574e-05
1:192521676 T C 0.032529 -2.2609e-05
1:192531645 A C 0.200727 -1.4810e-05
1:192535238 C T 0.064986 -6.7833e-06
1:192537157 T G 0.032756 4.8000e-05
1:192537686 T C 1.440559 7.7419e-05
1:192541021 A G 1.635580 -9.5450e-06
1:192546142 G A 0.225330 -9.6923e-06
1:192547791 C T 0.113325 1.6495e-05
1:192548045 C T 0.256567 1.6156e-05
1:192550968 C A 0.180876 1.5162e-05
1:192551624 A G 0.560606 7.0097e-05
1:192552600 A G 0.434080 6.4375e-05
1:192552802 T G 0.626161 6.6356e-05
1:192553287 T C 0.031231 7.2097e-05
1:192554439 T C 0.210127 1.5831e-04
1:192559253 T C 0.040030 -6.6207e-05
1:192559719 A G 0.107305 1.1916e-04
1:192561179 C T 0.431679 2.1141e-05
1:192563580 A G 0.267278 1.1510e-04
1:192564358 A C 0.091852 -3.4789e-05
1:192566347 C G 0.143754 7.1534e-06
1:192571244 A G 0.282815 1.7641e-04
1:192574491 C G 0.081809 1.0264e-04
1:192578763 C T 0.795936 -9.6842e-06
1:192580408 T C 0.376942 -3.2815e-05
1:192588493 T G 0.410302 -4.2380e-05
1:192589752 G T 0.933021 2.5885e-05
1:192597872 A C 0.575024 -2.1631e-05
1:192598266 G A 0.466720 -1.1342e-05
1:192599836 C T 0.948844 -1.5642e-06
1:192604314 A C 1.898869 7.1784e-05
1:192606772 G A 0.043276 9.3409e-05
1:192618028 C G 0.096931 -1.1726e-05
1:192620942 T C 0.062296 1.2887e-05
1:192621580 T C 0.739973 1.5498e-05
1:192627952 G A 0.942891 -5.3428e-05
1:192630872 G A 0.049822 -4.9493e-05
1:192646833 G A 0.069618 -9.3861e-06
1:192647139 A G 0.025424 -2.5461e-05
1:192647340 A G 0.080345 4.2611e-05
1:192664002 A G 0.496042 6.6948e-05
1:192666096 G C 0.059835 5.3855e-05
1:192675711 G A 0.068982 5.9328e-05
1:192691331 C T 0.063055 -2.5920e-05
1:192706797 A G 0.034087 -9.8142e-05
1:192708103 A G 0.068359 7.2493e-05
1:192722108 C G 0.951353 -3.1933e-05
1:192725125 C T 0.135010 -2.8599e-05
1:192726060 C A 0.020091 2.1647e-05
1:192732188 A G 0.082708 -1.7697e-05
1:192736625 T C 0.026745 -9.1897e-05
1:192736716 A G 0.044662 1.2470e-04
1:192742523 G A 0.046353 2.8111e-05
1:192756895 T G 0.773989 -3.9755e-05
1:192757128 C T 0.107451 -2.1338e-05
1:192758615 C A 0.915065 -5.1384e-05
1:192767833 T C 0.134566 7.2495e-05
1:192768324 A G 0.141323 1.9080e-04
1:192768710 G C 0.549058 -3.0641e-05
1:192777117 A C 0.027070 -1.4861e-04
1:192789977 T C 0.099800 1.6065e-05
1:192790972 T C 0.152661 -6.9666e-05
1:192800241 C T 0.065321 1.8937e-04
1:192808766 A G 0.032162 1.9082e-04
1:192809225 A G 1.433071 2.6327e-06
1:192810565 T C 0.114332 -6.6862e-06
1:192814574 C A 0.733543 -9.9943e-06
1:192815682 A G 0.680024 -2.5388e-06
1:192819235 T C 0.032036 8.7256e-05
1:192824142 G C 0.053123 -2.0297e-05
1:192835293 C T 0.110125 -7.9763e-06
1:192843391 T C 1.413304 -3.2898e-06
1:192875675 A G 0.033295 3.9793e-05
1:192877721 A G 0.552969 -2.2317e-06
1:192880701 G T 0.450923 5.4404e-05
1:192883135 T G 0.037832 -7.1727e-05
1:192884021 G A 0.802405 9.3294e-06
1:192886782 C T 0.765303 3.5788e-06
1:192900182 A C 0.906876 -7.9915e-05
1:192900657 T C 0.191856 1.5189e-05
1:192923175 T C 0.226453 6.1574e-05
1:192929032 C T 0.057190 5.2667e-06
1:192940642 A G 1.212694 -2.1245e-05
1:192942008 T C 0.043308 2.3151e-05
1:192947351 G A 0.223019 2.1875e-05
1:192952704 A G 0.087087 -2.3654e-04
1:192957219 G A 0.076885 -5.7179e-08
1:192965520 A G 0.076782 1.8930e-05
1:192982703 C T 0.051422 2.0470e-05
1:192987925 T C 0.038712 -2.6184e-06
1:193021970 G A 0.063510 -4.6758e-05
1:193024643 T C 0.089752 -1.3887e-04
1:193029046 A C 0.057843 -1.3742e-04
1:193030600 A G 0.453227 8.4102e-06
1:193035013 G A 0.069154 1.7464e-05
1:193037742 C T 1.679871 -1.7821e-04
1:193039072 G A 0.037388 -6.8520e-05
1:193039459 A G 0.031299 -3.9972e-05
1:193054088 T C 0.149467 -3.0916e-05
1:193054154 A G 0.891774 -2.3103e-04
1:193069869 T C 0.022584 8.2450e-05
1:193071903 T C 0.032454 4.9827e-05
1:193074511 G A 0.041442 -3.6070e-05
1:193078262 T C 0.055262 -4.0349e-05
1:193082149 G A 1.956205 -1.2344e-04
1:193083022 T C 1.471864 -1.4056e-04
1:193083097 C T 0.091972 1.5993e-05
1:193096624 G T 0.025476 -2.8664e-05
1:193102589 A G 0.068333 2.2951e-05
1:193114402 G A 0.082484 -4.8764e-06
1:193115066 G A 0.058297 2.7838e-05
1:193117505 T C 0.059569 -2.5741e-04
1:193134159 A G 0.074711 -2.4640e-05
1:193135598 G A 0.449947 1.8892e-05
1:193158380 G A 1.921859 -2.8046e-05
1:193166683 G A 1.358052 -3.1186e-04
1:193174838 G A 0.065999 5.7672e-05
1:193178277 G A 0.055074 -5.0857e-05
1:193178577 T C 0.077165 6.2889e-05
1:193180101 T C 0.049413 5.8734e-05
1:193186626 T C 0.229374 -1.2995e-06
1:193204942 T C 0.048703 1.5931e-04
1:193214829 A G 0.036206 -1.6689e-05
1:193218843 G C 0.189617 -1.8437e-05
1:193228075 A G 0.092040 9.5055e-06
1:193233099 A C 0.033779 -2.1479e-05
1:193253702 A G 0.451312 1.6747e-05
1:193258813 A G 0.107019 -2.4666e-05
1:193259107 G A 0.055645 -1.0729e-05
1:193260360 G A 0.022042 8.7685e-05
1:193262059 A G 0.062331 -3.8921e-05
1:193263354 A T 0.027358 4.2766e-06
1:193265547 T C 0.033798 2.0864e-05
1:193270780 A G 0.037118 -5.9343e-05
1:193274529 A G 0.025482 -2.6733e-05
1:193278535 A G 0.020211 1.1350e-04
1:193282883 T C 0.522154 1.4712e-04
1:193289417 T C 0.060848 -1.1412e-04
1:193290562 A G 0.066084 -3.3944e-05
1:193299093 T C 0.153410 -9.4763e-05
1:193331558 C T 0.072741 5.7503e-05
1:193334867 T C 0.654353 6.7123e-04
1:193340019 T C 0.404177 1.4504e-04
1:193345099 A G 0.022866 3.1106e-05
1:193356684 C T 1.200023 5.4800e-05
1:193359502 T G 0.058164 -1.8331e-06
1:193383827 A G 0.024304 1.6055e-04
1:193384856 C T 0.069748 4.3006e-05
1:193399574 T C 0.043905 1.2933e-04
1:193422766 G A 0.155037 5.4483e-05
1:193424164 C T 0.501913 2.7695e-04
1:193427087 A C 0.323611 1.1011e-04
1:193427841 G A 0.073925 4.3054e-05
1:193437106 A G 0.288859 1.7635e-05
1:193440876 T C 0.187527 1.3969e-05
1:193441154 G A 0.472179 8.4806e-05
1:193446592 T C 0.069722 -4.5633e-05
1:193449044 T G 0.436719 8.5604e-06
1:193450048 G C 0.674350 -3.4590e-05
1:193450413 T C 0.097162 3.9715e-06
1:193451336 G C 0.096532 -1.2480e-05
1:193455875 A G 1.041925 4.5850e-05
1:193459006 T G 0.080819 4.7937e-05
1:193463850 A G 1.934540 2.3321e-06
1:193464485 G A 1.177582 3.4531e-05
1:193466341 G A 0.558607 2.0767e-05
1:193469660 C T 0.613239 -3.2810e-05
1:193482911 G A 0.030000 -2.9679e-06
1:193487466 A G 0.514134 2.9857e-05
1:193493440 A G 0.051390 -1.5898e-05
1:193494656 A C 0.121479 3.7955e-05
1:193502053 G A 0.077505 5.6770e-05
1:193503444 C T 1.954339 2.1460e-05
1:193504005 G A 1.200386 2.4370e-05
1:193511150 A G 0.060280 -7.7998e-06
1:193514167 G T 0.998075 1.8999e-05
1:193520316 C G 0.032419 -4.0803e-05
1:193536166 A G 0.084110 -1.8065e-05
1:193537583 A C 0.095519 -3.7426e-05
1:193545403 G T 0.176290 2.6063e-05
1:193546676 A C 0.167111 2.1623e-05
1:193548522 T C 0.231633 -5.9657e-06
1:193548970 C T 0.022967 3.5635e-05
1:193564497 A C 0.116286 -3.2740e-05
1:193567975 T C 1.098229 6.9978e-05
1:193570334 G A 0.164401 2.2024e-05
1:193571465 T A 0.073049 -3.4506e-05
1:193572398 C T 1.046635 1.0289e-04
1:193575312 T C 0.049741 5.5580e-05
1:193576184 T C 0.059452 2.2807e-05
1:193592394 G A 0.304328 -1.0881e-05
1:193594794 T C 0.274328 9.4742e-05
1:193599144 A G 0.074613 8.3878e-05
1:193621541 G A 0.038530 1.5379e-05
1:193625305 T G 0.056632 8.8778e-06
1:193631501 G A 0.170295 8.2765e-05
1:193636323 A G 1.088534 1.7194e-06
1:193640208 A G 0.061390 3.5664e-06
1:193645287 A G 0.030698 -2.7134e-05
1:193665026 T C 0.260832 -2.3616e-05
1:193674124 A C 0.042032 1.2703e-04
1:193679397 G A 0.075772 -4.6912e-06
1:193682630 G A 0.268722 3.3927e-05
1:193706122 A G 1.813596 8.7177e-05
1:193707234 G A 0.158143 9.8551e-06
1:193715749 T C 0.092160 1.6040e-05
1:193716739 C A 0.111897 6.0603e-05
1:193720679 C G 0.072926 6.1961e-05
1:193722635 G A 0.021214 9.0807e-06
1:193725592 T C 0.076769 3.8376e-05
1:193729907 A G 0.240429 3.9007e-05
1:193734900 A G 0.109492 7.2462e-05
1:193736023 G A 0.292997 1.5527e-05
1:193738316 A G 0.083143 -2.4053e-05
1:193738660 T C 0.999179 -6.3295e-06
1:193738699 T C 0.032493 1.8554e-04
1:193740898 T C 0.052234 -4.6404e-05
1:193742984 C T 1.269466 1.0433e-05
1:193756625 G T 0.051948 3.7856e-05
1:193758766 A G 0.061014 1.4697e-05
1:193759596 T C 0.132651 -8.8780e-06
1:193763292 G A 1.545439 6.5253e-05
1:193763899 G A 0.269865 -1.3050e-05
1:193769491 T G 0.050540 4.3137e-05
1:193771677 T C 0.105295 9.9024e-06
1:193777949 T G 0.089541 8.3702e-06
1:193778021 T C 0.055343 1.2088e-05
1:193780066 A G 0.111436 -2.0530e-05
1:193787201 T C 0.071186 -2.0562e-04
1:193788485 A G 0.331203 -8.5866e-05
1:193791610 G A 0.039559 -1.3337e-05
1:193798605 C A 1.647164 6.6750e-05
1:193800259 T C 0.546598 6.7677e-05
1:193806511 T C 0.183648 2.6850e-04
1:193815221 G A 0.039848 -7.4438e-06
1:193820766 C T 0.060027 4.0456e-05
1:193820890 G A 0.335793 -2.6706e-04
1:193826798 A G 0.041224 -2.8370e-04
1:193835484 C T 0.129590 2.2230e-04
1:193849819 T C 0.061062 -1.2837e-04
1:193850820 G A 1.630160 -9.4414e-06
1:193860718 C A 0.031864 3.7021e-05
1:193863165 T G 1.634035 -9.9878e-06
1:193864246 G T 0.105396 9.6416e-06
1:193875236 T G 0.151395 -6.6151e-05
1:193876342 G A 1.111388 -7.2484e-05
1:193878858 G A 0.531472 1.0054e-04
1:193879922 A C 0.759847 1.3122e-07
1:193901127 A G 0.038702 4.5358e-05
1:193904497 T C 0.490784 -2.0900e-04
1:193908559 C G 0.061601 1.1867e-05
1:193908726 T G 0.101816 -1.0808e-04
1:193909189 T C 0.027735 -6.3199e-06
1:193914818 C T 0.361411 1.9621e-04
1:193921548 T C 0.913699 1.5633e-05
1:193922330 A G 0.388101 4.5460e-05
1:193924249 T C 0.024570 -6.0470e-05
1:193930305 T C 0.390156 1.2260e-05
1:193934464 A G 0.040335 -3.2259e-05
1:193934750 C T 0.222331 5.8944e-06
1:193942506 C T 0.172677 -4.7794e-05
1:193945081 G A 0.392931 -4.3303e-05
1:193946018 A G 0.089417 -1.9780e-05
1:193952059 T C 0.069540 4.0613e-04
1:193958320 T C 1.155949 4.7287e-05
1:193960610 A G 0.037628 -5.1353e-06
1:193961911 T C 0.058518 8.7847e-05
1:193968580 G A 0.039205 -3.2779e-05
1:193974716 C T 0.092277 -2.7134e-06
1:193983836 T C 0.028274 1.3248e-05
1:193991229 G A 0.054412 -2.0172e-05
1:193994459 A G 0.131599 -1.2694e-05
1:193996368 C T 1.694435 3.9000e-05
1:193998886 A C 0.061273 -1.7651e-04
1:194008668 C T 0.261523 -1.1169e-05
1:194009385 T C 1.644152 -3.8664e-05
1:194010312 C T 0.213872 -8.9267e-05
1:194015337 G T 0.075081 -4.6408e-05
1:194026099 G A 0.050955 4.7475e-07
1:194026413 A C 0.055567 -1.8117e-05
1:194030168 C T 0.045457 -4.6920e-05
1:194030338 A C 0.130508 1.5629e-04
1:194032874 C T 0.093750 1.9906e-06
1:194037221 C G 0.331862 4.5202e-05
1:194040018 A G 0.114143 8.5951e-05
1:194053230 T C 0.060316 -2.8069e-05
1:194053933 T G 0.037540 -2.0450e-04
1:194054361 T C 0.029718 2.1988e-05
1:194070081 T G 0.641568 1.8679e-05
1:194072769 T C 0.153115 1.0306e-04
1:194074046 G A 0.081072 2.8055e-05
1:194077212 A C 0.039832 4.3890e-05
1:194079963 T C 0.106065 -5.0886e-06
1:194080827 T G 0.393866 4.0185e-05
1:194087520 A G 0.041753 1.0684e-05
1:194095645 T C 0.029157 4.2657e-05
1:194098639 A G 0.035324 5.4555e-06
1:194102934 A C 0.044477 1.6770e-05
1:194106280 T C 0.267096 -5.2123e-05
1:194109419 C G 0.230659 5.5177e-05
1:194109503 A C 0.033912 8.2359e-06
1:194118455 A C 0.568649 1.3865e-05
1:194125320 G T 0.107535 -1.7930e-05
1:194125739 C T 0.030939 2.4196e-05
1:194127430 T C 0.029442 1.0658e-04
1:194133036 C T 0.091667 -1.1971e-04
1:194134714 C T 0.302770 5.5105e-05
1:194145754 G A 0.056362 -1.6701e-05
1:194147462 T C 0.171483 -1.0669e-05
1:194154914 T C 0.215518 1.4063e-05
1:194165152 A G 0.066298 -1.5909e-05
1:194187702 T C 1.953628 -6.6167e-05
1:194212515 G T 0.038310 5.7293e-05
1:194218779 G A 0.049374 8.7682e-07
1:194221178 C T 0.025943 -1.1237e-05
1:194234958 A G 0.064613 -9.9472e-05
1:194250703 G A 0.204353 -1.2368e-05
1:194262018 T C 1.292280 1.0526e-05
1:194265583 T C 0.116708 -3.3675e-05
1:194266041 A C 0.047148 -3.4720e-05
1:194266626 G A 0.037807 1.4495e-04
1:194270704 T C 1.920982 1.7257e-05
1:194274835 C T 0.020961 -8.2154e-06
1:194286818 A G 1.478161 -7.0819e-07
1:194289990 C T 0.089638 -5.5694e-05
1:194296329 C A 1.816433 5.3068e-05
1:194308527 A G 1.965748 -6.2695e-05
1:194310421 C T 1.944634 -2.0926e-05
1:194314227 G A 0.039884 -4.9136e-05
1:194320491 T C 0.087629 1.3461e-06
1:194324826 A G 1.735380 1.0362e-04
1:194339854 A G 0.030267 4.1604e-05
1:194347795 A G 0.127860 -5.9650e-05
1:194347955 G A 0.022983 7.1714e-05
1:194353761 C T 0.432944 1.7816e-05
1:194356127 A G 0.283114 3.6079e-05
1:194356260 C T 0.091391 1.2564e-05
1:194368842 T C 1.400880 -1.5582e-06
1:194368935 G A 0.065681 -4.6181e-05
1:194369308 G A 1.964780 -3.7385e-05
1:194377232 G A 0.223285 7.6571e-05
1:194382825 T C 0.251857 3.4328e-05
1:194387377 C T 0.124481 -1.0849e-05
1:194390467 G A 1.299281 -1.9924e-06
1:194394426 C T 1.765306 8.2505e-06
1:194413150 G A 0.043003 -1.3054e-05
1:194420305 G A 0.087444 6.7510e-06
1:194422151 A G 0.238683 1.8597e-05
1:194423101 G A 0.252234 3.8606e-05
1:194456237 G A 0.041383 -6.7855e-05
1:194464040 G A 1.306850 -4.0740e-07
1:194467168 T C 0.074149 -3.7704e-05
1:194470975 A G 0.092066 -6.7081e-06
1:194474263 C T 0.025908 -8.9280e-06
1:194482268 T C 0.046194 6.5097e-06
1:194482366 A G 0.030926 -9.4049e-07
1:194488293 G A 0.049160 -6.1853e-05
1:194489088 G A 0.214557 -2.4373e-05
1:194509372 C A 0.042234 -1.1062e-05
1:194519923 C T 1.146903 -3.0752e-05
1:194531101 G A 0.131784 7.5093e-05
1:194537085 C T 1.656745 -3.2581e-05
1:194538208 C A 0.199059 -4.4850e-06
1:194550938 A C 1.659060 -2.8993e-05
1:194558050 A C 1.467875 -1.4371e-05
1:194568333 C A 0.366410 8.2501e-06
1:194581685 C A 0.150223 4.5344e-07
1:194590401 C A 0.597903 3.4066e-05
1:194593636 G A 0.111209 -4.3300e-05
1:194602038 C T 0.036291 -6.7069e-06
1:194640129 T C 0.173093 2.2396e-05
1:194644709 G A 1.065834 5.6398e-05
1:194665178 G A 0.070043 5.5029e-05
1:194671380 G A 0.072676 -7.0348e-05
1:194671773 C A 0.059277 4.7866e-05
1:194676825 T C 1.671293 -3.9611e-05
1:194689617 A G 0.047940 -2.2748e-05
1:194707268 T G 0.112673 -3.4394e-06
1:194707591 A G 0.462257 -8.8913e-06
1:194709793 A G 0.055379 3.9669e-05
1:194717979 C T 0.359944 1.5305e-05
1:194734802 C G 0.056070 -4.7182e-05
1:194736059 G A 0.046486 1.5183e-06
1:194748202 G A 0.670170 5.5036e-06
1:194751481 T C 0.064253 3.1048e-05
1:194759579 A G 0.046664 5.4949e-05
1:194764958 G T 0.083182 -4.6859e-05
1:194766579 T C 0.756497 -1.3613e-06
1:194778013 C T 0.582444 -2.5550e-05
1:194788236 A G 0.068664 2.2186e-04
1:194799465 G T 0.261199 8.8492e-05
1:194804246 C T 0.335669 6.4631e-05
1:194812816 G A 0.600815 -3.6595e-05
1:194819688 A G 0.070731 -4.2820e-05
1:194823612 C G 0.059375 -9.4144e-06
1:194838945 A G 0.818020 -5.7977e-05
1:194839289 A G 1.260079 -2.0240e-05
1:194850451 T C 0.056031 -9.9728e-06
1:194850696 C T 0.052033 -8.7057e-05
1:194853385 G C 0.182035 -3.7985e-05
1:194859967 A C 0.029757 -1.0466e-04
1:194862648 A G 0.051374 -1.7510e-05
1:194863671 G A 0.235960 2.9289e-06
1:194872178 G A 0.719830 -2.0220e-06
1:194884655 G A 0.022522 -5.3574e-06
1:194898940 A G 0.060692 -1.4035e-04
1:194899839 T G 0.951924 -2.1976e-06
1:194911758 C G 0.453143 -5.5308e-05
1:194939903 C T 0.031098 1.0804e-05
1:194940699 G A 0.965339 -6.3075e-05
1:194941337 G A 1.400883 -2.8653e-04
1:194949718 C T 0.053016 -2.2492e-05
1:194963167 A G 0.058187 3.5723e-04
1:194973520 T G 0.055321 -9.3145e-06
1:194974689 T C 1.160463 -1.0029e-04
1:194978642 G T 1.895643 -1.7676e-04
1:194985264 C T 0.237638 -2.6195e-05
1:194985470 C T 0.296973 -1.0141e-04
1:194986006 G A 1.398140 -2.3459e-04
1:195010385 G A 0.082634 1.9379e-06
1:195017692 T A 0.046489 8.6462e-05
1:195031109 A G 0.447657 -6.1282e-05
1:195038022 G T 0.414590 1.8514e-05
1:195038957 T C 0.114091 -7.9261e-06
1:195042525 G A 0.754053 -4.0998e-04
1:195043810 T G 0.376819 1.6801e-05
1:195045183 A C 1.166458 -1.2980e-04
1:195049565 A C 0.413246 3.4538e-05
1:195050283 C G 0.053175 -8.1030e-06
1:195065874 T C 0.271650 -7.2477e-05
1:195069542 A G 0.030552 2.6353e-05
1:195072693 G A 0.676678 5.1060e-06
1:195102538 T C 0.057706 -3.3962e-05
1:195107310 G A 0.056239 1.8544e-04
1:195108615 T C 0.045187 -2.2069e-04
1:195113302 C T 1.074490 -2.2726e-05
1:195135737 T C 1.581652 -3.4905e-05
1:195136183 G A 0.050942 -5.2235e-05
1:195139293 A G 0.504870 1.6458e-06
1:195145840 C T 0.025392 6.2454e-05
1:195154228 C A 0.286915 -5.5262e-05
1:195154309 C T 0.039280 -1.9411e-06
1:195155293 G A 1.710557 -6.9916e-05
1:195161563 T C 0.069849 5.5023e-06
1:195172258 C T 0.098950 1.5125e-05
1:195186181 C T 0.830182 -4.8030e-05
1:195191753 A G 0.038141 4.5375e-05
1:195210587 T G 0.101232 -8.7872e-06
1:195212738 T G 0.324624 -4.5480e-05
1:195224506 A G 0.097512 -2.9483e-05
1:195226251 G A 0.426028 -1.1455e-05
1:195229043 T C 0.049819 3.9878e-05
1:195241106 C T 0.729820 -8.2003e-05
1:195243598 T C 0.052912 -1.3708e-05
1:195244941 A G 0.054084 1.5457e-05
1:195245063 A G 0.093835 -9.1878e-05
1:195245149 C T 0.570129 -5.5674e-05
1:195249999 G A 0.117967 -3.1089e-05
1:195273096 G T 0.302579 1.8806e-05
1:195279977 G A 0.207809 -2.9117e-05
1:195280379 G A 0.037041 -1.1985e-04
1:195280424 C T 0.355238 4.3295e-05
1:195298550 T C 0.388134 4.2462e-05
1:195303069 C G 0.056947 -3.5208e-05
1:195325269 C T 1.583171 3.7552e-05
1:195337628 G C 0.107727 -1.6169e-05
1:195343827 A G 0.533929 -6.1140e-06
1:195350153 C T 1.083598 3.0651e-05
1:195355477 A G 0.022659 -5.5450e-06
1:195379624 A G 0.035369 -7.8350e-05
1:195381965 A G 0.035720 1.8668e-05
1:195384958 C G 0.109888 -4.8449e-06
1:195386897 C T 0.293497 8.5474e-06
1:195404265 T G 0.489891 1.8717e-04
1:195404348 G T 0.063497 1.5378e-05
1:195422266 T C 0.220107 -1.7385e-05
1:195430887 G C 0.096194 1.6542e-05
1:195437941 C T 0.029095 -1.5716e-05
1:195438453 T C 0.093981 -1.1785e-05
1:195438742 G A 0.055116 -1.4441e-05
1:195439716 T C 1.585849 1.1074e-04
1:195444855 G A 1.610802 3.4842e-05
1:195450219 C T 0.060572 5.4516e-05
1:195453587 A G 0.326688 -2.9047e-05
1:195455595 T C 1.217774 8.2639e-05
1:195458694 C T 0.066288 1.5031e-04
1:195458697 G A 0.046210 -8.4324e-06
1:195468577 C T 0.060767 6.8570e-05
1:195468849 A C 0.046752 1.2634e-04
1:195477281 T G 0.045207 3.7465e-05
1:195506117 C A 0.321527 -1.1909e-05
1:195527078 C T 0.949512 2.1506e-05
1:195531423 C T 0.655463 -4.5681e-05
1:195540124 G A 1.605034 -2.1029e-05
1:195547293 T C 1.585871 -2.5514e-06
1:195547504 G C 1.898363 2.2437e-05
1:195561843 A G 0.655035 -4.9764e-05
1:195566158 T C 0.340291 -7.0551e-05
1:195567049 C T 1.005106 -3.1104e-04
1:195568793 C T 0.027693 -1.7992e-05
1:195589012 T A 0.138480 4.7214e-05
1:195606377 C T 0.053542 1.1894e-04
1:195619403 A G 0.050971 -1.4927e-05
1:195631098 C A 0.130138 4.5424e-05
1:195632118 C T 0.750733 5.5558e-05
1:195632382 C T 1.443545 1.0258e-05
1:195637256 A G 1.647528 3.5482e-05
1:195643222 T C 0.028050 -6.9766e-05
1:195645668 C T 0.080504 -3.1753e-05
1:195656401 C G 0.070154 -3.4533e-05
1:195659696 C T 0.059465 -7.6315e-06
1:195668836 G T 0.206037 2.9600e-05
1:195672584 G A 1.611578 1.6300e-05
1:195675341 C T 0.234739 -3.8688e-05
1:195675776 T C 0.738405 2.9960e-05
1:195701750 G A 0.982885 1.3025e-06
1:195711412 A G 0.495883 6.7133e-07
1:195714869 T C 0.051867 -2.0412e-05
1:195723574 G T 0.076668 -2.9415e-05
1:195728561 C T 0.740681 1.7948e-05
1:195732532 C T 0.030325 3.8839e-05
1:195743368 C G 0.198682 -2.2763e-05
1:195750292 A C 0.122099 -2.2162e-06
1:195754174 A C 0.036573 2.3271e-06
1:195761306 C T 0.255658 -3.1468e-05
1:195769052 C T 0.068287 1.7088e-06
1:195781102 T C 1.188114 3.0341e-05
1:195786666 T C 0.288908 4.7623e-05
1:195803702 A G 0.037333 1.0410e-04
1:195804546 T G 1.171080 2.0921e-05
1:195821403 A G 1.171106 2.5205e-05
1:195825276 A G 1.942427 -9.4936e-05
1:195832997 G A 0.736163 1.1857e-06
1:195836536 A G 0.765816 -1.5235e-05
1:195851314 T C 0.119853 -4.3058e-06
1:195852964 C T 0.576520 9.8123e-06
1:195853910 A G 0.950084 6.8294e-06
1:195858052 T C 0.149577 3.1706e-05
1:195859179 C T 0.412561 -2.1498e-06
1:195862052 G A 0.031925 9.1297e-07
1:195862727 T C 0.049456 -3.8843e-05
1:195863337 C T 0.334695 3.5921e-05
1:195863415 T C 0.244441 3.6197e-08
1:195867743 C T 0.880917 1.8953e-05
1:195868725 G A 0.080910 -2.9911e-06
1:195869839 C T 0.038887 -6.1877e-07
1:195870305 A G 0.545150 -6.4205e-06
1:195881459 A G 1.537600 1.5955e-05
1:195881866 G T 0.072935 -3.0135e-05
1:195886171 A G 0.044022 5.7201e-05
1:195903405 A G 0.059063 3.8467e-05
1:195911568 C A 0.288940 2.7964e-05
1:195914273 G A 0.815128 3.7239e-06
1:195916417 T C 0.313007 2.6637e-05
1:195918628 C T 0.439485 2.1244e-05
1:195920345 C T 1.360483 5.9056e-06
1:195922462 A G 0.064720 -2.4363e-05
1:195923004 G A 0.022785 3.9851e-05
1:195923203 C A 0.128175 2.3442e-05
1:195927526 C A 0.445249 -1.5945e-05
1:195931980 G A 0.074811 1.0801e-05
1:195937560 A G 0.144050 -2.5216e-05
1:195937702 G A 1.006287 4.4258e-06
1:195937811 C A 0.072075 -1.9612e-05
1:195939829 T C 0.667716 1.5429e-05
1:195941873 T G 0.426800 -1.8538e-05
1:195943172 A G 0.041117 7.6291e-05
1:195944091 A G 0.081631 -1.9634e-05
1:195954505 G T 0.577595 2.2951e-05
1:195969713 C A 0.491501 1.2402e-06
1:195974678 T C 0.034385 1.5536e-05
1:195978714 G T 0.021253 2.8594e-05
1:195985616 A C 0.166049 -6.1369e-05
1:195986150 T C 0.302845 -8.4383e-07
1:195988607 T C 0.113381 -2.1588e-05
1:195991301 T C 0.058450 -4.3521e-05
1:195996954 A G 0.034103 2.0587e-04
1:195998089 T C 0.028851 -2.9144e-05
1:195999508 C T 0.249456 3.8988e-05
1:196003100 T C 0.743482 -1.2519e-05
1:196012896 G A 0.041289 -7.3141e-05
1:196014376 A G 0.252010 6.5301e-05
1:196014544 T C 0.476736 -1.5333e-05
1:196017413 T C 0.383012 -5.2085e-06
1:196026346 A G 0.086856 -1.2899e-06
1:196026853 A C 0.028890 -6.8968e-05
1:196035449 C G 0.040994 8.9186e-06
1:196042662 A T 0.426170 -3.4206e-05
1:196050476 A G 0.084240 1.3019e-06
1:196050876 T C 0.228436 5.2323e-05
1:196054861 A G 0.065564 8.9532e-05
1:196057899 A G 0.253441 7.3430e-05
1:196061849 G A 0.116282 3.2281e-05
1:196068302 A G 0.114776 5.8178e-05
1:196069691 A G 0.030358 9.2381e-06
1:196080988 G A 0.890758 -1.1379e-04
1:196082250 C T 0.034616 -6.8114e-06
1:196091770 G T 0.397991 -3.4521e-05
1:196096194 T G 0.145471 8.2600e-05
1:196098961 G A 0.486970 -3.4159e-05
1:196105316 G A 0.029199 2.8146e-05
1:196119348 T C 0.119307 -4.0278e-06
1:196119369 A G 0.129424 -1.4304e-05
1:196120763 A C 0.201441 8.2531e-06
1:196124309 T C 0.081842 2.8579e-05
1:196137377 C T 0.173161 3.8676e-05
1:196154898 T C 1.803496 -2.0959e-04
1:196163784 T C 0.075645 3.2355e-05
1:196166502 C A 0.058703 7.1724e-05
1:196170439 C T 0.925838 -3.0149e-04
1:196170801 G A 0.036619 -5.5866e-05
1:196177312 A G 0.052820 -1.4400e-05
1:196179074 C A 0.039728 -6.6080e-05
1:196180018 C T 0.145822 4.8567e-05
1:196183282 C T 0.051796 7.2751e-05
1:196209945 T G 0.608887 6.1464e-06
1:196221130 T C 0.100294 -5.3622e-05
1:196227832 C A 0.049319 7.5399e-05
1:196241504 A C 0.068554 -4.0492e-05
1:196246922 C T 1.806342 -1.1044e-05
1:196250413 T C 1.669300 3.5050e-05
1:196258591 C A 0.033964 -6.4583e-05
1:196267532 G A 0.023132 5.5461e-05
1:196270326 T C 0.079706 3.5738e-05
1:196276744 G A 0.039683 -9.1790e-05
1:196281802 C T 1.097765 1.2370e-05
1:196290251 A G 0.051692 -3.6105e-05
1:196314140 G A 0.209663 -8.4487e-06
1:196314973 C A 1.921794 4.5389e-06
1:196322394 A C 0.075094 -1.2920e-05
1:196326298 C T 0.083098 1.7081e-05
1:196331529 C T 0.054775 2.8109e-05
1:196359639 T C 0.104130 -2.4324e-05
1:196360962 G A 0.027787 2.4184e-06
1:196363561 A G 0.036904 2.9089e-05
1:196370384 A G 0.099489 -1.7534e-05
1:196376140 G C 0.091751 4.9821e-05
1:196378910 A G 0.026505 -1.1726e-05
1:196384549 G A 0.085905 -1.0960e-06
1:196386376 T C 0.167572 -2.5221e-05
1:196387741 A C 0.625145 2.2992e-05
1:196412070 G A 0.034892 -3.6303e-05
1:196422826 G A 0.174871 6.8475e-06
1:196424797 C G 0.084169 -1.5704e-06
1:196430377 C T 0.035132 -2.1744e-05
1:196435417 A G 0.040848 -1.2957e-04
1:196438293 A G 0.050848 4.1448e-05
1:196448149 A G 0.056249 -1.1072e-05
1:196448676 A G 0.079268 5.6013e-05
1:196448876 A G 0.167611 -1.4868e-05
1:196472985 G T 0.043795 3.5138e-05
1:196494547 C T 0.611961 -3.1873e-05
1:196502836 A T 0.115922 -6.6209e-05
1:196512722 C A 0.090862 -2.3345e-05
1:196529723 T C 0.031659 -2.5346e-05
1:196535416 A G 0.045846 8.0453e-05
1:196539338 A C 0.057800 2.4047e-04
1:196547974 C T 0.090079 -1.3194e-05
1:196568270 T G 1.819358 2.1198e-05
1:196569434 G A 0.047183 2.9315e-06
1:196570706 G A 0.620925 3.6846e-05
1:196573038 G T 0.044720 -1.6616e-05
1:196591471 C T 0.096571 2.2020e-05
1:196600605 G A 0.033305 -4.1870e-06
1:196620917 T C 0.562956 1.5056e-05
1:196620941 T C 0.026209 2.0695e-05
1:196623337 C T 0.323712 -2.3660e-05
1:196642233 A G 0.460858 -5.8306e-05
1:196643762 T C 0.024223 2.6306e-05
1:196652834 T C 0.298554 3.4641e-05
1:196656617 A G 0.042558 8.3770e-05
1:196660261 G A 1.230250 1.8143e-05
1:196672385 A G 1.228874 3.1572e-05
1:196675680 A G 0.067960 1.8684e-05
1:196686918 A G 0.385290 1.4183e-04
1:196687117 C T 0.035233 -3.4809e-06
1:196692940 C T 0.118178 3.2311e-06
1:196693075 T C 0.034113 -8.8805e-05
1:196693159 A G 0.041166 1.0378e-05
1:196693761 T C 0.042932 -2.7868e-05
1:196696857 G A 0.085870 -2.2494e-05
1:196696875 T G 1.743482 -6.4575e-06
1:196700295 G T 0.045402 2.7566e-05
1:196701051 C G 1.148532 1.6761e-05
1:196702810 T C 0.805735 3.5325e-05
1:196709359 A C 0.058479 1.7159e-04
1:196709774 T G 0.343771 -2.9062e-05
1:196712596 T A 0.041244 8.8334e-05
1:196716998 A G 0.022840 -4.4883e-05
1:196718179 A G 0.130593 -7.5523e-06
1:196761790 A G 0.020156 -4.3563e-06
1:196837021 T C 0.050520 -6.6661e-06
1:196852518 C T 0.044100 2.3123e-05
1:196883265 A G 0.176822 9.0925e-06
1:196918741 A G 0.049731 -9.8896e-07
1:196920148 T C 0.456995 -3.0697e-05
1:196920299 A T 0.457907 -3.6579e-05
1:196920901 T G 0.047703 -6.7318e-05
1:196927185 T G 0.022279 -6.8381e-05
1:196928188 G A 0.034311 8.4706e-05
1:196941274 T C 0.096899 1.1498e-05
1:196946775 C T 0.197874 -6.7717e-06
1:196955060 A C 0.451828 2.9485e-05
1:196955354 G A 0.041809 3.1869e-05
1:196973077 C G 0.051945 -3.5592e-05
1:196982027 T C 0.065016 -7.2143e-05
1:196993339 G A 1.804388 5.5481e-07
1:197005447 C A 0.048728 1.0591e-05
1:197017942 A G 0.034807 1.7359e-05
1:197020658 G T 0.625710 7.1988e-06
1:197028686 T C 0.078933 3.5679e-07
1:197037552 A C 0.066966 4.0206e-06
1:197047297 T A 0.073081 -3.2006e-05
1:197061086 C A 0.094575 1.1794e-04
1:197070521 G C 0.161200 1.7234e-05
1:197070697 C T 0.866794 -5.2827e-06
1:197096480 G T 1.803028 -6.4703e-07
1:197098326 A G 0.040160 9.1981e-06
1:197102174 T C 0.035470 1.2253e-05
1:197108946 G A 0.122099 5.1018e-06
1:197119778 G C 0.125429 -2.1070e-05
1:197126649 A G 0.319041 9.9078e-06
1:197127578 G A 0.209594 -1.0048e-05
1:197133267 C T 0.026570 -5.0783e-07
1:197150638 G A 1.793609 6.5492e-06
1:197150731 G A 0.034645 7.0078e-07
1:197151776 T C 0.105656 -1.0239e-06
1:197162563 C A 1.424557 9.0621e-06
1:197167465 T C 0.465960 9.7183e-06
1:197171088 G A 0.033275 -2.5221e-05
1:197186449 G A 0.071199 1.6903e-05
1:197194271 A C 0.034210 -2.0405e-05
1:197198558 C T 1.788698 4.0922e-06
1:197201860 A G 0.036648 1.1767e-04
1:197204142 G A 0.028894 3.5892e-05
1:197217206 G T 0.054074 5.1779e-05
1:197219127 C T 0.544345 1.7442e-05
1:197219577 G C 0.041805 3.9778e-05
1:197236152 T C 0.050196 -9.2328e-05
1:197243571 C A 1.864379 2.2488e-05
1:197244197 C T 0.435924 -2.5343e-05
1:197246490 C T 0.042678 2.6176e-05
1:197253267 C T 1.789523 1.2474e-05
1:197264372 G T 0.024716 -1.9192e-05
1:197275153 A G 0.111806 -5.2276e-06
1:197289793 T A 0.061926 2.3943e-04
1:197304081 G T 1.353284 -2.3645e-05
1:197304361 G C 0.726325 9.5600e-06
1:197308507 A G 0.371801 -4.5801e-05
1:197310367 G A 0.445531 -2.2415e-05
1:197310747 A G 0.102420 6.0054e-06
1:197310777 T G 1.572048 1.0836e-05
1:197313189 T C 1.324504 6.1174e-05
1:197319799 G A 0.074792 9.3574e-06
1:197321451 G A 0.216427 -5.8362e-05
1:197329041 T A 1.561035 2.3796e-05
1:197329774 A G 0.084945 -4.5205e-05
1:197337036 T C 0.035775 5.7867e-05
1:197341587 T A 0.131391 4.1426e-05
1:197341901 A G 0.216920 -3.9668e-05
1:197350704 A G 0.645473 -2.9377e-05
1:197361571 A G 0.648894 -3.0428e-05
1:197376813 A G 0.071127 -4.8618e-06
1:197394947 G T 0.050945 1.9828e-05
1:197415455 G T 0.079930 -2.3079e-05
1:197420724 G A 0.038803 4.5427e-05
1:197428429 C T 0.133043 6.5085e-05
1:197431246 C T 0.040578 2.9576e-05
1:197438606 T G 0.681748 5.2900e-05
1:197445879 C T 0.067356 4.9850e-06
1:197449902 A G 0.093036 1.1896e-05
1:197465128 G A 0.064253 -2.3345e-05
1:197468341 A G 0.051682 -6.7914e-05
1:197472070 A G 0.880930 5.0143e-05
1:197474654 A G 0.289067 3.7735e-06
1:197477879 C T 0.042695 4.3462e-06
1:197480986 T C 0.213038 -5.0189e-05
1:197482265 G A 1.096603 1.8406e-05
1:197499003 T C 0.048579 5.4449e-05
1:197505460 T C 0.075224 1.0738e-04
1:197508901 A G 1.555868 2.0845e-05
1:197512404 C T 0.469157 2.0281e-05
1:197512851 T G 0.055606 1.6828e-05
1:197512914 T C 0.109246 4.5678e-05
1:197555860 G A 0.468842 2.3096e-05
1:197570517 A G 0.030049 -9.5009e-06
1:197585077 C T 0.050049 5.2762e-05
1:197589088 A G 0.085743 -3.0215e-05
1:197607538 T C 0.043587 -1.3520e-04
1:197618445 C T 0.033366 1.0389e-04
1:197652602 C T 1.579393 2.9438e-05
1:197661576 C T 0.040981 3.0525e-05
1:197683734 C A 0.191837 2.9392e-06
1:197693266 T C 0.173064 1.8636e-05
1:197695451 C T 0.052740 7.4199e-06
1:197727642 G A 0.645265 -2.9912e-06
1:197743274 C T 0.047394 2.1732e-05
1:197775931 G A 0.406644 -2.4528e-05
1:197780168 T C 0.028309 1.9600e-05
1:197781198 T C 0.412259 4.1277e-05
1:197782332 G A 0.028657 -1.3992e-05
1:197785420 G A 0.368539 3.3640e-05
1:197793482 C T 0.059319 6.0960e-05
1:197793998 A G 0.076587 -2.9631e-05
1:197812669 A G 1.622152 -2.4663e-05
1:197828609 T C 0.044856 -7.4137e-06
1:197830838 C T 0.198504 -7.1812e-05
1:197832749 T C 0.060134 -9.9535e-06
1:197839402 T G 0.033639 -1.5410e-05
1:197842458 T C 1.000620 -7.2852e-05
1:197865112 C A 0.055019 2.8490e-05
1:197877103 G A 1.004706 6.0062e-06
1:197878087 T C 0.029884 5.8236e-05
1:197880773 A G 1.101982 2.9908e-05
1:197887266 T C 0.068742 3.9740e-06
1:197887584 G A 0.057953 1.4425e-05
1:197888308 A G 0.073708 7.3695e-05
1:197897189 G A 0.079758 -3.4681e-05
1:197897263 C T 0.380061 -3.4408e-05
1:197910120 G T 0.434850 3.5800e-05
1:197910455 T C 0.100563 -1.2658e-05
1:197912090 A G 0.159895 2.0468e-05
1:197912389 G A 1.063945 -5.2943e-06
1:197913101 T C 0.824314 -9.7579e-07
1:197913768 C T 0.050283 4.2082e-05
1:197916864 C T 0.085354 1.9887e-05
1:197924770 A G 0.042393 -1.5579e-05
1:197927517 A C 0.144744 1.6234e-05
1:197938330 T C 1.131508 2.4773e-05
1:197939323 T A 0.408458 4.7835e-06
1:197953742 G C 0.060491 1.5271e-05
1:197956286 T C 0.135754 -1.8979e-05
1:197956976 T C 0.044373 -1.2947e-04
1:197958740 C T 0.756565 -7.8457e-06
1:197958900 C T 0.031120 1.7277e-05
1:197963452 A G 0.048394 -1.3977e-04
1:197964326 T C 0.034265 6.6593e-05
1:197966145 G A 0.160399 -4.6457e-05
1:197966796 T C 0.077070 6.3865e-05
1:197968590 A G 1.520989 1.5480e-05
1:197970853 G A 0.025070 -3.2618e-05
1:197975734 C A 0.138999 3.4154e-05
1:197982554 T C 1.600610 1.1761e-04
1:197986686 T C 1.078771 -2.0400e-06
1:197988207 C T 0.122277 5.4675e-05
1:197992373 T C 1.105221 3.9286e-06
1:197994392 G T 0.045574 2.9649e-05
1:197999908 G A 0.266522 9.8560e-05
1:198001491 C T 0.026232 7.7261e-05
1:198003546 T C 0.080878 4.2232e-05
1:198011890 A G 0.077742 1.8158e-05
1:198013635 T C 1.042630 2.1034e-05
1:198022138 T C 1.618290 1.0177e-04
1:198040234 A G 0.037196 -2.7474e-05
1:198040978 T C 0.283000 2.7889e-04
1:198049020 C T 0.344196 -6.1396e-06
1:198050729 G T 0.051013 2.5032e-05
1:198063771 T C 0.133949 1.4833e-05
1:198067358 A C 0.033282 1.6651e-05
1:198076012 T C 0.404856 -2.0101e-06
1:198083107 A G 0.143180 -9.9468e-05
1:198087973 G C 0.191405 3.5911e-05
1:198088979 A G 0.965163 -6.6903e-05
1:198097051 T C 1.343826 3.8428e-06
1:198099838 T C 0.165959 -6.1581e-05
1:198117538 T C 0.276506 6.0214e-05
1:198128084 A G 0.025307 -5.8924e-07
1:198145878 T C 0.713851 5.0251e-06
1:198152431 G A 0.174219 -4.1862e-05
1:198152998 C A 0.035311 2.4878e-06
1:198166108 G C 0.216699 -5.9699e-05
1:198176860 G T 0.171603 -3.6384e-05
1:198185193 T C 0.058547 -5.6677e-06
1:198201062 G T 0.451036 2.1704e-05
1:198201701 T G 0.034765 2.7504e-06
1:198210570 A G 1.371642 -2.6103e-06
1:198211443 A G 0.026141 -3.1973e-05
1:198217330 A G 0.082643 2.4059e-05
1:198225478 A G 0.103014 -1.5107e-04
1:198237879 T C 0.207877 1.3638e-04
1:198247229 A C 0.057937 2.1143e-05
1:198254389 T C 0.242967 -4.9202e-05
1:198276799 T C 0.411230 -1.4282e-05
1:198285175 G A 0.073033 4.8694e-05
1:198286840 C T 0.661322 -1.1478e-05
1:198299057 A G 0.270053 2.8044e-05
1:198299549 C G 0.076515 -6.4710e-05
1:198302489 C T 0.146273 3.7412e-05
1:198320168 A G 0.050874 2.0302e-05
1:198323377 C T 0.251955 9.7689e-05
1:198336607 T C 0.155965 7.4645e-05
1:198356345 A G 0.029663 -3.3178e-05
1:198370682 G C 0.045392 -5.1958e-06
1:198370859 T G 0.054077 9.1762e-05
1:198377460 T C 0.553174 2.5255e-06
1:198387751 T C 0.053376 9.3753e-05
1:198387752 A G 0.120648 -3.0537e-06
1:198406354 G A 0.034892 1.3166e-05
1:198406402 C T 0.060605 -1.2967e-04
1:198412006 A C 0.278352 -2.5985e-05
1:198433606 G A 0.951710 -2.8303e-06
1:198434064 A C 0.076911 -3.2176e-05
1:198438537 G A 0.201947 -5.3241e-05
1:198442457 G A 0.069618 1.8512e-05
1:198458658 A G 0.061942 2.1667e-05
1:198474867 C G 0.073335 4.0645e-05
1:198483954 T C 0.043123 -7.0641e-06
1:198490350 T C 0.110875 1.4447e-05
1:198496756 G A 0.143313 -9.9449e-06
1:198501796 C T 0.568153 -2.0024e-06
1:198501934 G A 0.106272 -3.0648e-05
1:198505830 T C 0.061036 7.7032e-06
1:198510790 T C 0.059459 1.1716e-04
1:198513946 G A 0.459326 9.7302e-07
1:198515714 C A 0.069300 -3.9813e-05
1:198518958 C A 0.071955 3.3272e-05
1:198519142 C T 0.148120 2.6528e-05
1:198520920 G A 0.027261 -1.0346e-04
1:198538502 A C 0.061948 4.4088e-06
1:198541652 C T 1.221458 6.8661e-07
1:198543996 C T 0.436920 6.0425e-06
1:198547818 C T 0.596410 2.2015e-05
1:198557610 A G 0.124228 1.5003e-05
1:198567830 G A 1.885954 4.4935e-05
1:198568798 G A 0.041169 -6.2387e-05
1:198572333 T C 0.020669 -4.5927e-05
1:198572649 A G 0.122021 -3.2011e-07
1:198574863 A G 0.217842 3.4105e-05
1:198577263 G A 0.036868 -3.0621e-06
1:198582088 T C 0.089391 -7.6064e-05
1:198589459 T C 0.034619 2.6595e-05
1:198590454 C A 0.134030 2.7659e-05
1:198598663 A G 0.234671 8.7944e-05
1:198598829 C T 0.184612 8.7915e-06
1:198600231 A G 0.095545 -6.4149e-05
1:198601148 G A 0.047291 -2.5602e-05
1:198605878 T C 0.034733 8.2489e-05
1:198613504 C A 0.059608 -3.5142e-05
1:198627652 A G 0.683448 -5.6718e-05
1:198630882 G T 0.033967 -1.0035e-04
1:198633691 C T 0.098612 -4.7508e-05
1:198635853 G T 0.033817 2.0209e-05
1:198645051 A G 0.199818 1.1455e-05
1:198645459 T C 0.054545 5.0663e-05
1:198658856 T C 0.154608 -1.3213e-05
1:198668761 C G 0.033016 4.2963e-05
1:198675683 C T 0.067064 2.8885e-05
1:198676063 C A 0.037992 7.9705e-05
1:198680254 A G 0.058868 2.1901e-05
1:198686614 C T 0.028731 2.0376e-05
1:198695546 C G 1.293237 4.2779e-05
1:198700442 A G 0.256684 -2.0889e-05
1:198714895 T C 0.257271 -1.5388e-05
1:198733214 T C 0.058420 -1.1962e-05
1:198737907 G A 1.972661 -1.1019e-05
1:198745000 T C 0.030809 -8.7414e-05
1:198745722 C A 0.241237 3.3651e-05
1:198746650 C T 0.058547 1.5100e-05
1:198758216 G A 0.073153 2.3053e-05
1:198766881 T C 1.198403 -2.0015e-05
1:198768617 G A 0.029228 2.8899e-05
1:198769899 A G 0.547380 9.9524e-06
1:198779234 C T 0.260400 1.3338e-05
1:198784714 C T 0.072812 -2.6318e-05
1:198795389 T C 1.030825 -7.5085e-06
1:198806659 T G 0.245914 -2.7507e-05
1:198810628 T C 0.138999 1.1502e-04
1:198816209 C G 0.125796 2.1415e-05
1:198822345 A C 0.181087 -1.6857e-05
1:198824509 T C 0.026417 -9.5761e-06
1:198825746 T C 1.820896 1.5743e-05
1:198833047 T C 0.142862 2.6023e-04
1:198835658 A G 0.035534 -2.8011e-05
1:198848834 A G 0.152615 -1.3867e-05
1:198869514 C T 1.268349 -1.7443e-06
1:198876258 C T 0.368007 5.7688e-06
1:198889074 C T 0.384456 -2.3291e-05
1:198889086 C T 0.046726 -1.0885e-04
1:198892129 C T 0.089343 1.5819e-05
1:198912551 T C 0.103072 4.2059e-06
1:198914427 A G 1.505532 3.3158e-05
1:198917448 C T 0.039705 -9.6452e-05
1:198918084 T C 0.040439 7.5726e-05
1:198959525 A G 0.067469 -1.7970e-05
1:198974065 G A 0.054720 4.5097e-05
1:198974904 T C 1.514867 -1.6749e-06
1:198996308 C T 0.449748 -7.6504e-05
1:199012985 T C 0.062682 5.2315e-06
1:199013542 A C 0.029296 -9.0573e-06
1:199019342 T A 0.450621 1.9745e-06
1:199027228 T C 0.038563 7.6113e-05
1:199038043 C T 0.340213 -2.9725e-05
1:199068218 G C 0.260511 2.7857e-04
1:199070327 T C 0.038206 -5.4533e-05
1:199087871 T G 0.046343 -8.8643e-06
1:199092693 C T 0.059329 4.8944e-05
1:199093884 C T 0.070043 7.3943e-06
1:199098166 A C 0.049501 -3.4198e-05
1:199102610 T C 0.966751 -1.8209e-05
1:199114140 A C 0.045418 2.1789e-05
1:199119573 C T 0.614554 -3.6418e-04
1:199122765 T C 0.877002 -1.4629e-05
1:199126631 G A 1.155952 1.2624e-05
1:199132779 T G 0.037849 -4.0751e-05
1:199132983 T C 0.030883 -2.5818e-05
1:199134034 G A 0.199458 -3.3337e-05
1:199134820 C T 0.035281 5.2180e-05
1:199150453 T C 0.608114 -5.1845e-05
1:199164909 A G 0.049086 4.8249e-05
1:199169102 T C 0.064883 -3.1441e-05
1:199192368 T C 0.079917 -6.9756e-05
1:199193075 C T 0.103971 2.6025e-05
1:199195892 C T 0.427900 1.3286e-04
1:199201296 A G 0.062094 -3.5356e-05
1:199213107 A C 0.058177 -4.2776e-05
1:199218108 C T 0.024366 -8.0317e-06
1:199219576 G A 0.108145 -6.2044e-05
1:199227721 C T 0.064013 -1.4695e-05
1:199229628 G A 1.790597 -2.4302e-05
1:199233239 T C 0.208371 -2.5827e-05
1:199240320 A G 0.104202 8.0146e-06
1:199240424 C T 0.363933 -4.3770e-05
1:199243829 C T 0.570785 1.9795e-05
1:199244383 T C 0.033081 -4.6532e-05
1:199247142 A G 0.422526 -7.3995e-06
1:199248661 G A 0.691335 7.9859e-06
1:199257785 C A 1.130379 -8.7022e-06
1:199265717 T C 0.027177 -1.3251e-05
1:199265747 A G 0.574586 4.1222e-06
1:199266874 G A 0.435801 2.8000e-05
1:199268740 G A 0.339665 4.5160e-05
1:199270369 T C 0.325711 4.8945e-06
1:199273011 A G 0.142602 -3.0863e-05
1:199281617 T C 0.106597 3.3441e-05
1:199286231 G A 0.528431 1.9473e-05
1:199287233 C T 0.047528 4.3891e-05
1:199292238 G A 0.057158 1.2561e-04
1:199299739 C T 0.155228 8.6235e-06
1:199312525 A C 0.908739 1.0750e-05
1:199317643 A G 0.034106 8.5454e-05
1:199320785 C A 0.679956 1.6276e-05
1:199323826 T A 0.050689 8.0832e-05
1:199327251 G C 0.047550 -1.0227e-04
1:199328942 T C 0.132732 -3.4665e-05
1:199340829 T G 0.236460 1.0433e-05
1:199347592 A G 0.020598 7.0006e-06
1:199350042 T C 0.035375 -8.2501e-06
1:199350257 G A 0.025963 2.4447e-05
1:199362737 A G 0.159474 -1.7857e-05
1:199369533 A C 0.347114 -3.7402e-06
1:199375865 C T 0.105915 -3.8931e-07
1:199377114 T C 0.710612 -9.4991e-06
1:199383678 G A 1.259839 -5.8978e-07
1:199391505 C T 0.043392 -2.1339e-05
1:199407133 C T 0.033074 8.2972e-05
1:199407277 C A 0.036414 -2.4561e-06
1:199419227 T G 0.058177 4.6333e-05
1:199420499 G C 0.066729 2.4232e-05
1:199428381 G A 0.351213 -3.2095e-05
1:199443634 A G 0.053269 -5.5475e-05
1:199448482 G A 0.033908 7.7193e-05
1:199449373 C T 0.023418 7.1283e-06
1:199449610 A G 0.599851 -2.0188e-05
1:199451256 A G 0.020886 -5.1218e-05
1:199452656 T C 0.079774 -1.8228e-05
1:199456050 G A 0.022795 6.0262e-05
1:199460300 C T 0.168373 -8.1015e-06
1:199463156 A G 0.237011 3.5204e-05
1:199469217 A G 0.030030 4.7190e-05
1:199470036 C T 0.125611 -3.5985e-05
1:199470684 G A 0.072669 1.1731e-05
1:199479614 T C 1.091783 -1.2909e-05
1:199481478 G T 0.728749 -9.5323e-06
1:199485155 T C 0.045525 -4.5807e-05
1:199486821 C T 0.328863 7.3959e-07
1:199487284 C T 0.071484 -8.5525e-06
1:199491808 T G 0.144929 -3.1532e-05
1:199504062 A G 0.099450 4.4852e-05
1:199506475 C T 0.114062 -2.0725e-06
1:199516164 C T 0.075227 -3.8800e-05
1:199529535 A C 0.394115 -2.3704e-05
1:199539269 T G 0.159253 -1.3299e-05
1:199539861 T C 0.022344 -3.2199e-05
1:199542956 C A 1.209004 -5.4221e-06
1:199545339 T G 0.070605 -1.2753e-05
1:199545344 C T 0.136516 4.6694e-05
1:199547225 C A 0.315390 -1.3211e-05
1:199552645 T C 1.522696 -1.3507e-05
1:199554886 C T 0.114624 -2.0285e-06
1:199555717 C T 0.033512 2.1885e-05
1:199558418 T C 0.052331 7.1990e-05
1:199563761 T C 0.623460 1.1997e-05
1:199581581 G A 0.667119 4.2395e-05
1:199581632 T C 0.021870 -1.6275e-05
1:199581902 C A 0.057002 -1.3139e-04
1:199588458 T C 0.812454 -8.3852e-05
1:199593347 C T 0.150239 1.1338e-05
1:199598535 A G 0.327860 -5.6206e-05
1:199628071 C T 0.319067 1.0989e-05
1:199630263 C G 0.057700 -2.5212e-05
1:199637202 C T 0.100450 -3.0071e-05
1:199659661 T C 0.342183 3.3984e-05
1:199659779 G A 0.100751 1.5510e-05
1:199664554 T C 0.126247 -2.8470e-05
1:199689355 G A 0.970512 5.4551e-05
1:199690977 G C 0.122917 -7.0182e-06
1:199691414 T C 0.596151 4.1834e-05
1:199691458 T C 1.104659 1.0580e-04
1:199695619 T C 0.100729 -1.2848e-05
1:199707512 G A 0.302478 3.9333e-05
1:199726114 C T 1.055632 -1.5342e-05
1:199762778 C T 0.037154 4.7333e-04
1:199765359 C T 0.241468 1.1453e-05
1:199785082 T G 0.076833 -6.1475e-05
1:199786008 G T 0.124543 -1.1450e-05
1:199787465 A G 0.104948 3.5935e-05
1:199787741 A C 0.245421 -4.2833e-07
1:199790140 A G 0.899554 1.6023e-05
1:199801036 A G 0.043743 -8.3836e-06
1:199801302 A G 0.064379 2.9388e-05
1:199829791 T C 0.029725 -2.4102e-05
1:199836987 C T 0.189912 1.8897e-05
1:199846300 G C 0.091482 -3.9748e-05
1:199849551 C T 0.159762 -3.7748e-05
1:199866467 C T 0.068875 -2.2705e-05
1:199877026 A G 0.979484 1.1625e-05
1:199880479 T C 0.052464 2.7373e-05
1:199903646 C T 0.077320 -6.2075e-05
1:199911423 A G 0.102407 6.4869e-06
1:199914051 C G 0.272715 -3.0405e-05
1:199926077 C T 0.095075 6.4405e-05
1:199943572 A C 0.069358 -6.5307e-06
1:199945630 G A 1.256518 3.7604e-06
1:199947887 T C 0.055759 -1.8644e-05
1:199952893 C T 0.087353 -3.7319e-05
1:199966662 G A 0.156646 4.8686e-05
1:199971261 A G 1.714702 -3.7283e-05
1:199980772 C T 0.201009 3.0887e-05
1:200005245 A G 0.060313 7.4934e-06
1:200005611 G A 0.034558 -4.2230e-05
1:200007432 G A 0.458787 1.7729e-05
1:200015730 G A 0.068119 4.9945e-05
1:200016146 C T 0.649692 2.8298e-05
1:200017002 T C 0.108970 -4.0643e-05
1:200020261 T C 0.177023 -5.3161e-05
1:200020780 G T 0.064457 -5.9453e-05
1:200022667 A G 0.381353 3.1935e-06
1:200023663 C T 0.039407 1.2370e-05
1:200028431 T C 0.230669 -1.3365e-05
1:200031873 G A 0.123183 -3.7364e-05
1:200034969 G A 0.531963 -4.6808e-05
1:200044988 C A 0.038300 -9.8539e-05
1:200052623 T G 0.060705 2.5606e-05
1:200053219 T C 0.949042 -3.3460e-05
1:200056504 G C 0.165640 1.6177e-05
1:200059397 T C 0.114767 1.7092e-05
1:200061056 T C 1.160386 -1.4215e-05
1:200062389 A G 0.458427 2.3747e-05
1:200065617 G A 0.873987 -1.3007e-05
1:200066197 C T 0.033327 2.9298e-06
1:200067845 T G 1.709914 3.2177e-05
1:200084893 A G 0.886408 1.3830e-05
1:200085792 A G 0.168354 8.6397e-05
1:200089872 T C 0.869216 -1.4143e-05
1:200098584 T C 0.085837 3.3961e-05
1:200101433 T C 1.023681 2.9085e-05
1:200101481 A G 1.687914 1.1418e-05
1:200104995 C T 0.644035 2.2424e-06
1:200113077 A G 1.292919 -8.8548e-06
1:200117926 C T 0.020244 -4.3876e-05
1:200118131 A C 0.027995 3.8978e-05
1:200126078 C T 0.030789 6.7459e-06
1:200126127 G A 0.099138 -6.4173e-05
1:200131235 T C 0.230546 -1.8642e-05
1:200136068 A G 0.526734 -7.4671e-06
1:200136760 C G 0.108372 3.8515e-05
1:200138774 C T 0.238426 1.1945e-05
1:200139864 A G 0.761265 -1.6296e-05
1:200142304 G A 0.045976 -3.0482e-05
1:200145506 A G 0.266992 3.9854e-05
1:200146403 C T 0.136383 -1.2905e-04
1:200147649 C T 1.394317 4.1759e-05
1:200149495 G C 0.153472 1.0343e-04
1:200152167 G A 0.709638 1.5698e-05
1:200152323 A G 0.029342 1.2272e-05
1:200161148 C T 0.768714 2.2279e-05
1:200161458 T C 0.172119 -6.5263e-07
1:200161964 A G 0.450543 -1.7981e-05
1:200162783 A G 0.227485 2.1528e-05
1:200164518 G A 0.077025 -1.4896e-05
1:200165884 T C 0.430078 -3.3948e-05
1:200171437 G T 0.086233 4.8732e-05
1:200176152 C T 0.698797 -4.3690e-05
1:200177620 A G 0.059826 1.5487e-05
1:200182834 G A 0.700972 -2.7055e-05
1:200192690 T C 0.082387 8.5071e-05
1:200192730 G A 0.046070 -6.5421e-05
1:200197538 G A 1.018556 -1.3385e-05
1:200205826 T C 1.403794 1.3342e-05
1:200213790 A G 0.343819 -2.7866e-06
1:200227941 C T 0.031656 -2.1408e-05
1:200233628 T C 0.046278 6.7953e-05
1:200239446 T C 0.082922 -1.0360e-04
1:200244796 C T 0.063328 -6.9531e-06
1:200246944 A G 0.241546 -1.0929e-05
1:200251210 T C 0.048320 3.6780e-05
1:200263154 G A 1.567513 -1.8722e-06
1:200272845 G A 0.196469 -2.2443e-05
1:200278260 T G 0.054840 -2.3669e-05
1:200281227 T G 1.353790 -2.3761e-05
1:200300299 A G 1.358493 -2.8937e-05
1:200303492 T C 1.467320 -1.9921e-05
1:200304353 C T 0.579948 -3.8075e-05
1:200322948 C T 0.054305 -1.2783e-05
1:200358114 C G 0.382411 -5.0501e-05
1:200364891 C T 0.096454 -1.1864e-05
1:200367088 G A 0.752398 1.3797e-05
1:200376695 T C 0.089755 -3.5034e-06
1:200387206 C T 1.916487 2.6051e-05
1:200390000 A C 0.085276 6.2107e-05
1:200403095 C T 0.775858 -3.7862e-05
1:200406038 C T 0.066126 -5.6237e-05
1:200436428 G A 0.187640 2.3455e-04
1:200441091 G A 0.081605 -1.7138e-05
1:200447344 G T 0.196138 -2.8246e-05
1:200447395 T C 1.202012 -5.4817e-06
1:200450304 T C 0.056486 8.9992e-06
1:200452498 A G 1.103559 -2.9569e-06
1:200455896 A G 0.027070 8.5368e-06
1:200464803 T C 1.296301 2.2019e-05
1:200466223 C T 0.444503 -5.5217e-05
1:200466405 C T 0.045415 -4.8976e-06
1:200467316 A G 0.826343 9.4399e-05
1:200467395 G A 1.356218 5.3056e-05
1:200468045 C T 0.223892 -6.3684e-05
1:200469505 C T 0.335014 1.0515e-04
1:200470069 G A 0.454250 -1.7415e-05
1:200471464 A C 1.750648 -3.6590e-05
1:200475185 G A 0.164212 7.3570e-06
1:200476218 C T 0.071845 -1.7975e-05
1:200476655 C T 0.064821 7.9063e-05
1:200478352 C T 0.188091 1.5176e-05
1:200480707 C T 0.066019 -2.7448e-04
1:200481820 C T 0.851776 -1.9103e-05
1:200500617 G A 0.220364 -1.4226e-05
1:200500655 T C 0.150311 -8.7766e-05
1:200500707 G A 1.122556 -8.0369e-06
1:200505802 G T 0.022454 -8.1180e-05
1:200511522 T G 0.092293 -2.7476e-05
1:200514008 G A 1.953200 -1.1048e-05
1:200518341 A G 0.274720 1.7624e-05
1:200520021 A G 1.525241 -1.6280e-04
1:200522566 C G 0.829546 -1.2203e-05
1:200537851 C T 0.042607 1.9003e-05
1:200554691 C T 0.200393 2.4783e-05
1:200557187 G T 0.054311 -2.0325e-05
1:200558784 A G 0.082277 1.7996e-05
1:200560516 A G 1.227660 -1.4765e-04
1:200563971 G A 0.159214 -4.8172e-05
1:200570660 C T 0.819513 -1.8787e-05
1:200577276 A C 0.048024 -1.0177e-05
1:200581953 A C 1.928055 1.7300e-06
1:200589171 T G 1.926620 -3.7992e-06
1:200595128 A C 0.055889 -2.0670e-05
1:200595273 A G 0.881485 5.2528e-06
1:200596981 G A 0.072799 -6.7279e-05
1:200597650 T C 1.190990 -1.4533e-05
1:200599126 T C 0.036245 3.3525e-05
1:200601229 C T 0.029932 1.1300e-05
1:200635560 C T 0.102848 -7.0844e-05
1:200635617 A G 0.211178 1.4631e-05
1:200645919 C T 0.072163 -8.9199e-05
1:200646073 T C 0.943998 -8.6080e-06
1:200650239 C G 0.843003 2.8605e-05
1:200650468 C T 1.859446 -9.1687e-07
1:200653982 T G 0.051380 -3.8707e-05
1:200659854 G T 0.965270 1.5005e-05
1:200662374 T C 0.273520 -1.8941e-05
1:200662525 A G 0.799617 3.1525e-06
1:200664589 G A 1.760704 3.8791e-05
1:200666739 T C 1.944657 -4.2818e-05
1:200672906 T G 1.132232 5.0859e-06
1:200676448 T G 0.270972 -8.2782e-05
1:200680082 G T 0.049715 -2.5854e-05
1:200684877 T C 0.045645 3.6800e-05
1:200694973 A G 1.169974 1.9481e-05
1:200696085 A G 0.023460 9.7453e-06
1:200701271 A T 0.024976 1.6526e-05
1:200709130 T C 0.037660 2.5510e-06
1:200709425 T C 0.077859 3.3505e-05
1:200739465 G C 0.036706 1.8872e-05
1:200749827 A G 0.137548 -2.8085e-05
1:200772175 C T 0.799925 2.1163e-05
1:200780333 C T 0.243896 2.7023e-05
1:200795233 A G 0.054639 1.8713e-04
1:200801935 G A 0.027891 4.2576e-05
1:200815734 A C 0.076733 -1.4455e-08
1:200818980 G C 0.021607 2.3239e-05
1:200822372 C G 0.032811 1.8963e-05
1:200826587 G A 0.034882 -3.5260e-05
1:200826769 G A 0.245742 2.2411e-05
1:200832537 A G 0.129901 1.1273e-05
1:200847224 T C 0.104844 5.3119e-05
1:200852790 A G 0.323537 3.6082e-05
1:200853503 A G 0.814960 -7.7770e-05
1:200858315 G T 1.010341 -2.3417e-05
1:200861595 T C 1.819056 -3.9480e-05
1:200863451 A G 0.810172 1.3859e-05
1:200863772 T C 0.881137 3.6126e-08
1:200864982 T C 0.736120 -1.9204e-05
1:200867552 T C 0.070890 -2.4984e-04
1:200867572 A T 0.022685 7.1311e-06
1:200877562 A C 0.592853 -1.3694e-06
1:200878026 T A 0.029507 -7.5427e-05
1:200881595 A G 0.589140 5.2822e-07
1:200881940 C T 1.636531 -5.2822e-05
1:200892137 C T 1.269148 5.6199e-06
1:200896708 T C 0.234528 1.3579e-05
1:200901543 A G 0.031932 2.9181e-05
1:200902033 C A 0.091929 -3.5035e-05
1:200903490 C T 0.020296 3.6242e-05
1:200906473 A G 0.451364 6.0803e-05
1:200916660 A G 0.075477 -4.9711e-05
1:200928907 T C 0.099924 -9.5316e-06
1:200929375 T C 1.959071 -1.9355e-05
1:200930005 C T 0.368464 8.4947e-05
1:200935866 C T 0.618884 -2.7658e-05
1:200951307 A G 0.352872 -6.8611e-06
1:200955885 G T 0.033233 2.2224e-06
1:200957412 A G 0.038527 -7.0551e-05
1:200959302 A G 0.351099 1.2535e-04
1:200964109 T C 0.113906 -1.6749e-05
1:200971049 A G 0.179230 -1.7985e-05
1:200978027 A G 0.043334 -2.9285e-05
1:200978379 C G 0.054730 1.1094e-05
1:200990617 T C 0.131706 4.8911e-05
1:200990759 C T 0.249141 2.6748e-05
1:200991752 C T 0.087492 -1.0781e-04
1:201001698 C T 1.788367 4.6255e-05
1:201009182 G A 0.255213 7.0178e-06
1:201012484 T C 0.093283 -1.5320e-04
1:201016296 A G 0.237456 5.6276e-05
1:201024586 T C 0.021149 -1.3101e-05
1:201025682 A C 0.904503 -1.7200e-05
1:201029187 T C 0.066587 8.6683e-06
1:201029939 C T 0.029549 -2.4997e-05
1:201034536 C T 0.130444 -1.1845e-04
1:201036936 A G 0.100433 2.2652e-05
1:201037069 C T 1.183921 -7.0740e-05
1:201037712 C G 0.338990 1.5570e-05
1:201038501 C T 0.051491 -1.7553e-04
1:201041364 A G 0.789529 2.9111e-05
1:201041480 G A 1.554559 -1.2687e-05
1:201044344 T C 0.760116 -5.0325e-05
1:201047774 T C 0.450114 1.3456e-05
1:201050568 G A 0.093841 -1.0520e-04
1:201051032 T C 0.873958 6.0779e-06
1:201052310 T A 0.781168 3.2437e-05
1:201059830 A G 0.207225 -2.3219e-06
1:201066284 G A 1.928662 3.0022e-05
1:201066880 A G 0.729827 9.4390e-06
1:201066983 C T 0.301939 -4.0166e-06
1:201068696 A G 0.193742 6.5244e-06
1:201073555 C T 0.249686 -1.3114e-05
1:201073691 T C 0.312491 -2.8599e-07
1:201074927 C T 0.800497 1.1994e-05
1:201076769 T G 0.076759 8.0287e-05
1:201076860 T C 0.057450 7.5655e-05
1:201077667 G A 0.763995 8.1458e-06
1:201079344 C G 0.111703 2.1463e-05
1:201085420 A G 0.507610 4.9664e-05
1:201085521 T C 0.803161 1.1012e-05
1:201085996 G A 0.199513 6.9597e-06
1:201091572 T C 0.076960 -4.6929e-05
1:201093883 G A 0.287230 -7.3684e-05
1:201096710 A G 0.204869 -1.8795e-05
1:201098071 A G 0.035820 4.7868e-05
1:201103404 T C 0.537214 -2.2393e-05
1:201103982 T C 0.069628 -9.0913e-05
1:201104589 G A 0.974060 -2.9323e-04
1:201108447 C A 0.057547 -4.2568e-07
1:201108503 A G 0.231633 -2.9654e-05
1:201108859 A G 0.049611 9.3537e-05
1:201117268 A G 1.526721 1.6474e-04
1:201117812 C T 0.219692 2.3697e-05
1:201120062 G A 1.902248 -3.3447e-05
1:201124410 T C 0.887256 2.3935e-05
1:201125326 C T 0.757331 -2.4616e-05
1:201125945 G A 0.022827 -3.5613e-05
1:201130814 G T 1.763716 -2.6691e-05
1:201139317 T G 0.958607 1.3381e-05
1:201141285 A C 0.091439 2.9468e-05
1:201142674 A G 0.024535 -3.8069e-05
1:201144538 A G 0.136692 3.5364e-06
1:201146593 C G 0.023898 1.8964e-05
1:201146810 T G 0.237307 2.5288e-05
1:201148020 A G 1.320654 4.7077e-05
1:201157847 T C 0.247407 1.3088e-05
1:201159461 C T 0.691014 4.2327e-06
1:201160137 G A 0.044058 4.8536e-05
1:201160496 C G 1.613136 -7.3337e-06
1:201166124 C T 0.813288 1.6559e-05
1:201166383 A G 1.115500 1.2891e-05
1:201166992 G C 0.725581 5.2554e-06
1:201168589 C T 0.241296 1.9724e-05
1:201168803 T G 0.079940 -2.2227e-04
1:201170571 G A 0.666996 -5.1635e-05
1:201170772 G A 1.857174 2.4610e-05
1:201171283 T C 1.161551 1.4055e-05
1:201174215 A C 0.121849 -3.8171e-05
1:201175274 G A 0.935692 -1.5516e-06
1:201175715 T G 1.438407 -4.8766e-06
1:201175768 C G 0.080784 -2.3599e-05
1:201181217 G A 0.698564 -6.2003e-06
1:201182609 A G 0.029945 -6.9607e-07
1:201182693 A G 0.033090 -9.1512e-06
1:201183424 A G 0.122540 -4.0414e-05
1:201185752 A G 0.032626 -2.9607e-05
1:201187954 T C 1.771415 -1.9008e-05
1:201188328 A G 0.021003 4.5008e-05
1:201191065 T C 0.032837 -6.7873e-05
1:201192884 T G 0.178893 -2.0237e-05
1:201193225 C G 0.047183 -5.2085e-06
1:201193613 T C 0.026187 6.8674e-06
1:201195119 T C 1.373018 5.7445e-08
1:201196994 A T 1.088538 -4.7186e-05
1:201197781 T C 0.692202 5.8831e-05
1:201198425 T C 0.336607 1.4019e-05
1:201214003 G T 1.781743 -8.3292e-06
1:201215259 A C 0.035242 -1.5340e-05
1:201217556 A G 0.240559 5.1907e-06
1:201218256 A C 1.541830 1.5745e-06
1:201221178 A G 0.847213 -4.1127e-05
1:201223608 C A 0.351249 3.0231e-05
1:201229470 G T 0.041299 1.1549e-06
1:201235047 C T 0.580120 2.7500e-05
1:201236141 A G 0.298255 -1.4286e-05
1:201247121 G A 0.145510 5.5325e-05
1:201248200 A G 1.747987 -9.4084e-06
1:201250108 A G 1.960009 3.8301e-05
1:201252866 T C 0.168013 1.6609e-05
1:201253656 A G 0.159233 6.7310e-06
1:201255199 C T 1.611042 -1.4794e-05
1:201260084 C T 0.026372 3.7293e-05
1:201262432 T C 0.544206 -2.8717e-05
1:201264241 C A 1.756883 -4.6922e-05
1:201264902 T C 1.207894 -4.5164e-06
1:201267462 A G 1.890397 -7.3636e-05
1:201279340 T C 0.098083 -1.1468e-05
1:201280945 T C 1.284192 -1.7749e-05
1:201280956 T C 0.436531 9.9855e-06
1:201282573 G A 0.108629 5.0246e-05
1:201286204 T C 0.042902 1.9540e-05
1:201288955 A G 0.435547 1.4802e-05
1:201288982 A C 0.040312 1.0106e-04
1:201294910 T C 0.031127 -1.6924e-06
1:201297368 T C 0.130632 1.2277e-05
1:201298352 A G 1.587919 -1.8373e-05
1:201298668 C T 0.171749 -2.1724e-05
1:201313782 A C 0.072387 8.4656e-06
1:201314624 G A 1.450955 -5.7457e-05
1:201315182 G A 0.130447 -1.2848e-05
1:201315520 T C 0.194771 1.0324e-04
1:201316765 A G 0.057612 -6.8144e-05
1:201322261 A G 0.214586 5.8437e-05
1:201328705 A G 0.064045 4.2586e-05
1:201329173 A G 0.063425 3.0044e-06
1:201330429 C T 0.028456 5.0717e-05
1:201334382 A G 1.412639 -5.6639e-05
1:201336386 C T 1.629491 -1.3549e-05
1:201337838 T G 0.153096 -4.9158e-05
1:201340813 A G 0.181752 -2.0896e-05
1:201345352 G A 1.242153 -2.7916e-05
1:201345487 A G 0.395631 3.2755e-05
1:201347048 A G 0.096701 2.2869e-05
1:201347315 G A 1.822775 3.9296e-05
1:201348343 C T 0.472783 1.0857e-05
1:201348672 T C 0.065486 -4.3561e-05
1:201350983 T C 0.052451 -2.0882e-04
1:201351421 A T 0.179305 1.0443e-04
1:201355522 C T 0.987066 3.0762e-05
1:201355653 T G 0.043876 4.2286e-05
1:201355669 C T 0.166595 6.6646e-05
1:201355761 G A 0.044717 4.4818e-05
1:201355943 T C 0.983044 3.2802e-05
1:201358304 A C 0.226222 1.1951e-04
1:201364570 C A 0.873935 2.2521e-08
1:201365889 T C 0.548672 -7.6032e-05
1:201369248 G A 1.218342 1.1237e-05
1:201369279 T C 1.136114 -4.2209e-06
1:201372100 C T 0.023350 4.0316e-05
1:201373844 A G 0.494873 -2.6383e-05
1:201373850 A G 0.040374 -1.1510e-04
1:201375751 C T 0.878203 9.9835e-06
1:201376549 A G 0.058021 4.5006e-05
1:201385061 C T 1.746328 -1.0536e-05
1:201385868 A G 0.379574 4.6327e-07
1:201386916 T C 0.072322 -6.2878e-05
1:201390362 A G 0.056930 6.5045e-05
1:201391213 G A 0.200451 1.1532e-04
1:201392063 A G 1.151745 -3.5165e-05
1:201398228 T C 1.333582 1.6623e-05
1:201398875 T G 0.166520 9.9587e-06
1:201401617 C T 0.205281 -1.0211e-05
1:201404890 A G 0.111547 3.0213e-05
1:201407782 T G 0.308028 4.1806e-06
1:201421082 G A 1.431656 -9.2392e-05
1:201424159 T C 0.137717 -1.9403e-04
1:201426937 G A 0.045096 1.5167e-04
1:201429381 A G 1.097720 1.0261e-05
1:201429425 C T 1.104056 1.7587e-05
1:201430436 G A 1.437901 6.3864e-05
1:201430494 A G 0.131446 -3.1121e-05
1:201437832 T C 0.126347 -3.8392e-06
1:201441734 G A 1.778649 1.2686e-05
1:201442587 T C 0.062708 1.7723e-05
1:201443635 T C 0.379013 1.1039e-05
1:201452021 C T 0.039618 2.8183e-06
1:201452105 C T 0.066866 -1.2180e-05
1:201454385 A C 0.034928 -1.1682e-05
1:201455278 C T 0.043837 -3.3054e-05
1:201455685 G A 0.036382 -5.4010e-05
1:201456799 T G 1.281955 -1.5072e-04
1:201457054 C A 1.694458 -7.3619e-05
1:201463192 A G 0.025658 -3.8269e-06
1:201464025 T C 0.692773 7.1591e-06
1:201466057 G A 0.229815 6.2342e-05
1:201472758 A G 0.048715 -6.2430e-05
1:201478276 T C 0.733225 -8.5960e-05
1:201485024 A G 0.173875 -1.8142e-05
1:201485565 G A 0.133884 -2.2935e-06
1:201486045 T C 0.098905 9.8472e-05
1:201494890 G A 1.185138 -1.5392e-05
1:201499578 T C 0.443827 1.3534e-05
1:201501967 C T 1.176923 -2.7281e-05
1:201509855 A G 0.062958 -1.7260e-04
1:201511247 A G 0.100836 7.7679e-05
1:201511769 G A 0.162615 -1.0914e-04
1:201514133 A G 0.046187 -4.3654e-05
1:201517396 C T 0.041838 -1.3395e-05
1:201518022 T G 0.090722 6.6895e-05
1:201521609 C T 1.080670 9.7503e-07
1:201521672 G T 0.248573 2.2699e-05
1:201523617 T C 0.088768 -4.4422e-05
1:201523953 G A 1.260293 5.8676e-05
1:201524064 A G 0.036680 -3.9280e-05
1:201524412 A G 0.243019 4.2019e-05
1:201524471 C T 1.052357 1.7598e-05
1:201525010 G A 0.038300 -4.3515e-05
1:201527466 T G 0.175735 -1.3505e-05
1:201529828 G T 0.027225 3.6161e-05
1:201530119 C T 0.351285 -2.8357e-05
1:201531853 T C 0.061971 5.8397e-06
1:201532170 G A 0.047372 -6.8349e-05
1:201536120 G A 0.085035 -2.3341e-04
1:201537334 G A 0.557117 -4.8072e-05
1:201537457 C G 0.065934 8.4253e-05
1:201540009 G A 0.036310 5.1158e-05
1:201540736 A G 0.059676 -1.8013e-04
1:201552441 T G 0.101900 -1.4396e-06
1:201554207 C G 0.108171 2.6021e-06
1:201561252 A G 0.041039 -2.0213e-05
1:201563666 G A 0.512615 3.4271e-05
1:201565327 A G 0.055963 -4.7426e-05
1:201567375 T G 0.034152 2.6958e-05
1:201572071 G A 1.584232 -5.0271e-05
1:201573977 T C 0.263477 1.6420e-05
1:201578110 T G 0.041101 2.0172e-05
1:201578784 A G 0.076282 3.1426e-05
1:201582281 C T 0.116234 2.7658e-05
1:201583143 G A 0.298408 1.9154e-04
1:201583990 T C 0.137162 3.1032e-05
1:201586129 C T 0.187452 1.6776e-04
1:201587381 G C 1.647888 -4.8298e-05
1:201594665 C T 0.127876 -1.8444e-04
1:201598917 A G 0.040549 4.8892e-05
1:201598990 A G 0.278213 -3.3843e-05
1:201599304 T C 0.171359 -6.5957e-05
1:201606116 A G 1.620945 -8.5457e-06
1:201608057 G A 0.466593 -8.5679e-05
1:201608813 A C 1.134345 3.0130e-05
1:201622356 C T 0.494990 2.9642e-05
1:201625823 A G 0.176728 8.7074e-05
1:201627815 A G 0.153832 -1.1077e-04
1:201629249 T C 0.964394 1.0309e-05
1:201630461 G T 0.639115 7.1301e-06
1:201634155 T C 0.056281 -5.7707e-05
1:201636846 T C 0.076249 1.1521e-05
1:201637983 A G 0.033224 2.3991e-05
1:201638600 G A 0.288872 2.4113e-05
1:201640197 G A 0.049589 -3.0446e-05
1:201654790 T C 0.065301 7.3986e-05
1:201654962 T G 1.681300 -1.8879e-05
1:201658814 T C 0.116023 5.6881e-05
1:201665985 T C 0.074565 -3.8966e-05
1:201670808 G A 0.882202 -4.8644e-05
1:201674490 T C 0.688632 1.8695e-05
1:201674542 C T 0.083783 -2.4943e-05
1:201674642 C T 0.095279 -1.2674e-05
1:201685511 C G 0.321034 3.4004e-05
1:201685606 A C 0.855772 -1.2307e-05
1:201693831 A C 1.827294 3.4966e-06
1:201695929 C T 0.113640 2.5124e-05
1:201696250 T C 0.043091 8.5739e-05
1:201700085 T C 0.620208 -1.6982e-05
1:201704444 A C 0.090589 1.8114e-05
1:201705650 C T 0.193966 -8.1591e-05
1:201721930 G T 0.345329 -1.3768e-04
1:201722102 T C 1.636784 6.2678e-06
1:201722663 C T 0.028546 -1.7547e-05
1:201729850 C A 0.055954 4.5960e-05
1:201730433 T C 0.160746 6.0447e-05
1:201733115 G A 0.121346 -3.6540e-06
1:201735431 C T 0.035934 1.2112e-05
1:201735730 G A 0.865924 -3.3054e-05
1:201743299 G A 0.033866 5.9070e-05
1:201746239 T G 0.130547 -4.9790e-05
1:201748087 A C 0.795401 -4.4091e-05
1:201754444 C G 0.113705 1.4111e-05
1:201754528 C T 0.086006 1.9023e-04
1:201763208 G A 0.033259 -6.7260e-07
1:201764737 C A 1.339382 1.0198e-04
1:201774211 A G 0.800091 -7.0160e-05
1:201777250 T C 0.157120 9.6016e-05
1:201778653 T C 0.035924 1.8572e-05
1:201784287 C A 1.136098 1.8050e-04
1:201805702 T C 0.061724 5.3774e-05
1:201805926 C T 0.041315 -1.3609e-05
1:201816572 A G 0.040582 -1.5055e-05
1:201820094 A G 0.102634 -3.6056e-05
1:201821841 A C 0.045567 -6.1642e-05
1:201824619 C A 0.037722 2.0970e-05
1:201852688 G A 0.068226 1.6731e-05
1:201856962 T C 0.182074 -3.4238e-05
1:201860626 G A 1.322839 -3.0772e-04
1:201861016 G C 0.681722 -1.3912e-04
1:201861180 T G 0.103656 -2.1417e-05
1:201869257 A G 0.679917 4.3888e-04
1:201873143 G A 0.411522 -1.5415e-05
1:201884952 C T 0.709856 2.2076e-04
1:201886423 A G 0.382509 -2.1659e-05
1:201891254 A C 1.545157 -8.2324e-06
1:201894438 C T 0.061014 7.7366e-05
1:201895664 C T 0.166267 -2.8503e-05
1:201898765 T G 0.041994 1.3653e-05
1:201899485 A G 0.369130 -1.8439e-05
1:201899974 G T 0.159642 3.2319e-05
1:201912417 T C 0.170055 1.0766e-04
1:201915550 A G 0.138652 7.8709e-06
1:201919674 T C 0.908609 2.3497e-05
1:201920911 C T 0.044704 -1.1529e-05
1:201921769 C T 0.152778 1.6571e-05
1:201923805 G A 0.827787 1.8634e-05
1:201930625 A G 0.141164 -7.8235e-05
1:201934578 A G 0.182129 2.1888e-03
1:201936324 G A 0.419066 -3.7718e-05
1:201938995 T C 0.939902 -2.6411e-05
1:201940216 T C 0.300196 -2.5412e-05
1:201945170 G A 0.678946 -2.5386e-05
1:201950949 C T 0.637459 -3.0250e-05
1:201959738 A G 1.208929 -3.3030e-05
1:201965317 T G 0.038897 5.2120e-06
1:201966355 A G 0.056009 1.6219e-05
1:201973565 A G 0.543209 -1.1907e-05
1:201974292 A C 0.144702 -7.2268e-05
1:201975436 C T 0.026417 6.2915e-06
1:201976402 G T 1.105675 -2.2992e-07
1:201976846 G A 0.117977 2.0758e-05
1:201977827 T G 1.104617 -3.3038e-05
1:201981218 G C 0.418046 4.8133e-05
1:201981774 A G 0.025070 5.7158e-05
1:201983242 T C 0.696551 -6.5492e-06
1:201987924 T C 0.591856 -2.7496e-05
1:201995426 T C 0.924478 -1.4998e-04
1:201996215 A C 0.950298 -9.8467e-05
1:201999066 T C 0.061423 -5.3616e-05
1:202000888 C A 0.044671 -1.2285e-05
1:202011421 G T 0.032714 3.4278e-05
1:202011582 T C 0.160730 1.5544e-05
1:202011604 C A 0.056103 9.1683e-05
1:202014968 T C 0.061231 -6.8077e-06
1:202018473 G A 0.041718 4.9119e-05
1:202019047 T C 0.056703 1.5207e-04
1:202024168 C T 0.219315 3.8309e-05
1:202027170 T C 0.647713 -8.5389e-05
1:202033575 G A 0.650345 -5.0973e-05
1:202033857 C G 0.273240 7.2711e-05
1:202037995 A G 1.288392 -1.7078e-05
1:202042331 G T 0.073997 2.9212e-05
1:202044277 C G 0.061608 -2.8994e-05
1:202045406 C A 0.027193 8.7366e-06
1:202047657 T C 0.625693 -4.0896e-05
1:202051959 C T 0.414184 -3.3341e-05
1:202052416 T C 0.327383 2.9422e-05
1:202057326 A G 0.057933 1.2698e-05
1:202070183 C T 0.028209 6.7433e-05
1:202079202 G A 0.782447 2.6803e-05
1:202084525 G A 0.074961 4.1327e-04
1:202093402 C T 0.047674 3.8278e-04
1:202093735 T G 0.929184 -2.3785e-04
1:202094695 G A 0.161759 1.0639e-04
1:202096815 A G 1.574959 -4.6837e-05
1:202098496 A G 0.083400 -9.8299e-05
1:202100381 A C 1.735195 -1.3563e-04
1:202106996 C T 0.041484 -1.0666e-04
1:202108127 G C 0.158867 -1.9497e-05
1:202112285 G A 1.867745 -6.3576e-05
1:202112692 T G 0.088492 1.8870e-05
1:202114469 A G 1.149658 -2.9087e-04
1:202122613 T C 1.188887 -1.7216e-04
1:202122783 A C 0.635898 -6.8631e-04
1:202123626 A G 0.044837 4.8286e-05
1:202123871 A G 0.020507 3.3092e-06
1:202125495 C T 0.091121 2.7893e-05
1:202125899 G A 1.296772 -4.4522e-04
1:202125994 T C 0.111703 3.0728e-05
1:202128421 T C 0.020958 -4.2338e-06
1:202128601 T C 0.028481 -2.6280e-05
1:202129930 A G 0.030604 -5.0963e-05
1:202132064 A G 0.261429 1.1495e-04
1:202140315 C A 1.529976 2.3238e-05
1:202142806 T C 0.068401 5.8596e-05
1:202143635 T G 0.127776 -2.1625e-05
1:202144128 A G 0.052756 1.4012e-05
1:202158670 T G 0.812032 7.9861e-06
1:202159881 A G 0.718736 -6.3513e-05
1:202167176 T C 1.182187 -1.3512e-05
1:202171405 G A 0.461517 -2.8961e-05
1:202171797 G T 0.041633 2.5236e-05
1:202177909 A G 0.112628 1.7025e-04
1:202183308 T C 0.927347 4.5544e-05
1:202187038 G A 0.075746 1.0471e-05
1:202188616 T G 1.711349 -1.0036e-04
1:202189966 A G 0.887168 -1.6124e-04
1:202191805 T C 0.049903 4.6694e-05
1:202196119 T C 0.041159 -5.7578e-06
1:202197011 T C 0.038241 7.0169e-05
1:202202238 T C 0.102046 -2.5554e-05
1:202203785 A G 0.046424 6.7942e-05
1:202205323 G A 1.116250 1.2215e-05
1:202210299 C T 0.029572 -6.2304e-06
1:202216810 G A 0.117844 5.6299e-05
1:202221093 T G 0.074055 2.7549e-06
1:202231798 G A 0.119018 1.8432e-05
1:202233419 G A 1.273175 5.8232e-05
1:202237443 G T 0.038793 4.4682e-06
1:202244522 T C 1.028423 -7.9670e-07
1:202249026 G A 0.149623 -6.2329e-05
1:202251909 A G 0.099641 -6.5529e-05
1:202263859 G A 0.077278 -4.6884e-05
1:202272886 A G 0.061085 -5.5154e-05
1:202281006 T G 0.102066 -5.3803e-05
1:202287813 C T 1.240462 4.6860e-06
1:202288293 T C 0.241072 1.6513e-05
1:202289026 C T 0.075292 -1.1447e-05
1:202299085 C T 0.416355 -2.9266e-06
1:202300127 T G 0.310339 -5.4521e-05
1:202301573 A C 0.067638 1.5392e-04
1:202302232 G A 0.259329 3.5223e-04
1:202304709 T G 0.062620 -4.1160e-05
1:202304868 C T 1.003437 -3.4596e-05
1:202317294 A G 0.062536 -3.6479e-05
1:202318750 T C 0.106461 -6.7030e-05
1:202331167 T G 0.028472 1.4347e-04
1:202331533 G A 0.035444 -3.2965e-05
1:202349612 G A 0.086519 2.6841e-05
1:202350846 G C 0.049355 1.3072e-04
1:202371533 T C 0.023726 1.0590e-04
1:202373394 G A 0.266833 -1.0623e-05
1:202377592 G A 0.057784 5.1970e-05
1:202405565 C A 0.038722 -1.8601e-05
1:202409427 C T 0.058923 -4.2969e-05
1:202415994 C T 0.138071 -3.2210e-05
1:202426864 G A 0.173145 -2.6802e-05
1:202450864 G A 0.040166 -6.7157e-05
1:202461103 C T 0.512907 1.8784e-04
1:202464773 A G 0.020276 -7.2400e-05
1:202479192 G T 0.431156 1.3191e-05
1:202492418 A G 0.968617 1.6235e-05
1:202500398 G A 0.055911 -7.4248e-05
1:202555044 G C 0.126422 -1.1920e-06
1:202557017 T C 1.219578 -2.6477e-06
1:202557363 T C 0.098148 -8.9248e-05
1:202566780 T C 0.107986 -3.9887e-05
1:202568735 C T 1.118386 1.1290e-06
1:202570918 A G 0.102066 -3.9207e-05
1:202576631 A G 0.103036 -9.4607e-05
1:202584632 A G 0.066499 -3.9398e-05
1:202587012 T C 1.466496 -1.4425e-05
1:202588985 A G 0.078976 6.4631e-05
1:202593316 A G 0.030049 -7.4274e-05
1:202595153 G A 0.574242 3.9391e-04
1:202601156 T C 0.205330 4.1984e-05
1:202604818 A G 0.622652 1.1069e-04
1:202607771 A G 0.020241 5.3035e-06
1:202615053 C T 0.761048 1.1728e-04
1:202615123 C A 0.095526 3.5152e-05
1:202615197 A G 1.009594 -2.9026e-05
1:202616789 T C 0.978591 1.1013e-05
1:202619045 A G 0.374440 2.1617e-05
1:202625347 T C 0.843980 -2.0366e-05
1:202628582 A C 0.233026 -5.2684e-05
1:202629507 G A 1.023681 1.7517e-05
1:202637217 G A 0.044317 -5.8090e-05
1:202638960 T C 1.271400 2.2499e-05
1:202657808 T C 0.674282 9.6503e-07
1:202674197 T C 0.110719 1.0281e-04
1:202675641 C A 0.239874 -5.5677e-06
1:202677271 A G 0.082614 -2.8123e-05
1:202678105 C T 0.777793 1.6158e-05
1:202694347 A G 0.049228 -1.6904e-05
1:202711743 A G 0.084886 9.5830e-05
1:202711778 A C 0.066804 -2.0364e-05
1:202725976 A C 1.479375 -2.0242e-05
1:202733178 G A 0.062815 -1.7774e-04
1:202746826 C T 0.065924 -1.6989e-05
1:202758974 A G 0.025077 -1.4025e-05
1:202762268 T C 0.087074 1.0813e-04
1:202766771 C T 0.419348 -9.0440e-06
1:202771017 T G 0.054928 6.6565e-05
1:202774682 T C 0.139025 9.0546e-05
1:202778261 A G 1.753800 6.2332e-05
1:202779438 A G 0.164102 5.5513e-05
1:202780530 C T 0.458229 -3.2161e-05
1:202781164 A G 0.605823 1.2300e-05
1:202794787 C T 0.511754 -3.1539e-05
1:202795068 T C 0.036077 2.2809e-05
1:202808174 T G 1.803174 -3.7444e-05
1:202815986 A G 1.435590 7.2945e-06
1:202817596 A G 0.036346 4.5416e-05
1:202818685 C T 0.187199 2.1920e-05
1:202833851 C T 0.546815 -3.3505e-05
1:202839190 G A 1.092478 1.4863e-04
1:202847929 C T 0.067268 2.4686e-05
1:202848683 C T 0.059764 9.7628e-06
1:202849770 C T 1.294977 -4.6354e-05
1:202854488 T C 1.211091 -6.3008e-05
1:202882303 G A 1.694305 -1.6677e-05
1:202883363 A G 0.472903 6.3551e-05
1:202887295 A G 1.220013 -7.2080e-05
1:202892667 T A 0.047618 -4.6365e-05
1:202896142 C G 0.129385 1.4225e-04
1:202912422 C T 0.033590 8.6923e-05
1:202917197 A G 0.528567 8.5673e-05
1:202919851 A G 0.449608 7.0571e-05
1:202920582 T C 0.078726 2.8029e-05
1:202922194 C T 0.611058 -2.8841e-05
1:202923178 C T 1.746692 1.9844e-04
1:202931839 A G 0.730986 -2.8926e-05
1:202935911 C T 0.058063 -2.7078e-06
1:202938087 A G 0.052584 -2.2219e-05
1:202944639 G A 0.703887 3.4944e-05
1:202946524 C G 1.945747 7.6224e-06
1:202948970 T C 0.097454 2.6279e-05
1:202952651 A G 0.369782 1.4829e-04
1:202954127 C T 1.299817 -3.1806e-05
1:202954291 C T 0.032461 -2.6500e-05
1:202963269 C T 0.224353 1.4654e-06
1:202964982 T C 0.029624 5.0705e-05
1:202983237 T G 0.023434 8.0294e-05
1:202985691 G A 0.220068 1.0522e-05
1:202986314 G A 0.743534 2.9796e-05
1:202994102 G C 1.811065 -9.4875e-06
1:202994268 C T 0.953449 4.8972e-05
1:202994673 T C 0.042721 2.1996e-05
1:202996589 G A 0.301582 3.8413e-06
1:202998819 A G 1.376536 1.1869e-05
1:202999484 T C 0.020098 -3.8816e-05
1:203000490 T C 1.562622 2.2908e-05
1:203000813 T C 0.103484 3.1044e-05
1:203002320 A G 0.043545 -4.9105e-05
1:203003210 T C 0.120268 2.4151e-05
1:203005519 T C 0.113926 -6.5477e-06
1:203006098 G A 0.841419 -1.2918e-04
1:203007338 A G 0.174540 1.8504e-05
1:203008236 A C 0.032214 -2.5095e-05
1:203011480 T C 0.508856 -4.6975e-06
1:203012906 A G 1.557231 8.7697e-05
1:203014239 T C 0.041562 -7.5027e-08
1:203017087 T C 1.532742 6.3334e-05
1:203019387 C A 0.209607 2.2585e-04
1:203021690 T C 1.434265 2.5903e-05
1:203023661 T C 0.444282 4.0691e-05
1:203024692 A G 0.070569 -6.0121e-05
1:203025583 A G 0.104848 -1.0687e-05
1:203027262 G A 0.148003 4.5364e-05
1:203028371 T G 0.373391 -6.3869e-05
1:203030261 T C 0.065856 4.0497e-05
1:203033904 G A 0.046333 -2.7743e-05
1:203035365 G A 0.730820 -1.6178e-05
1:203038366 A C 0.053435 2.8098e-05
1:203038959 G A 0.056781 2.3309e-05
1:203039174 C T 1.255356 -3.4661e-05
1:203042785 A G 0.048193 -4.4163e-05
1:203043658 A G 0.327909 3.7643e-05
1:203045583 C T 0.763258 -1.6876e-04
1:203053768 C T 1.927879 -1.3017e-05
1:203061371 A G 0.038865 5.5216e-06
1:203071897 G A 0.138639 -8.6645e-05
1:203080673 G T 0.135763 5.9257e-05
1:203093201 T G 0.664269 -8.3887e-06
1:203093337 T C 0.029332 6.8617e-05
1:203102728 G A 1.193398 5.1807e-05
1:203106175 C T 0.464623 1.3755e-04
1:203109354 T G 0.100274 -1.6106e-05
1:203109402 A G 0.031137 -3.5341e-05
1:203113189 C T 0.356049 4.7048e-05
1:203117861 G A 0.162294 2.0659e-04
1:203121296 A G 0.264292 2.6133e-05
1:203123116 A G 0.803353 2.8010e-06
1:203125392 G A 1.701855 -1.4846e-05
1:203133868 C T 1.967536 5.5595e-05
1:203133985 G A 0.105747 1.1383e-05
1:203135674 T G 0.118363 -5.3324e-05
1:203143725 C G 0.250475 6.2442e-06
1:203144833 A G 0.086941 3.6688e-05
1:203145712 C T 0.111706 3.4453e-05
1:203146166 G C 0.333082 -2.2394e-06
1:203146749 G T 1.827300 1.4726e-06
1:203147846 C A 0.042912 3.9532e-05
1:203149906 T C 0.032402 -7.1977e-07
1:203150208 A G 0.304176 -1.4014e-06
1:203155055 A G 1.463818 5.8989e-05
1:203155882 C G 1.587238 3.2898e-05
1:203156080 C T 1.513718 2.3955e-05
1:203157003 G C 0.048388 -6.8647e-05
1:203157122 A G 0.253107 -3.3598e-06
1:203157873 T C 1.259530 4.4656e-06
1:203159916 A G 0.076924 4.2348e-06
1:203161361 A G 0.096714 3.4881e-05
1:203162281 A G 0.080543 -1.3211e-04
1:203167694 C G 0.064058 8.7517e-05
1:203169492 C A 0.083919 5.3346e-05
1:203171173 C T 0.025765 -6.7021e-05
1:203174921 G A 0.413879 1.2362e-05
1:203178081 A G 0.206540 1.1541e-05
1:203179767 C T 0.959168 4.5187e-05
1:203189093 T C 0.092854 -1.5768e-05
1:203189588 T C 0.037466 3.0839e-05
1:203189657 G A 0.093302 2.7769e-05
1:203192137 C T 0.368201 3.7544e-05
1:203193049 T C 0.572849 6.0646e-05
1:203194186 T C 0.598072 3.7166e-05
1:203197257 G T 0.709768 6.1142e-06
1:203198596 A G 0.042078 2.0996e-05
1:203199081 G T 0.135147 -7.9505e-05
1:203200196 C T 0.843418 -4.7242e-05
1:203201184 A G 0.153527 1.9693e-06
1:203202885 G A 1.864896 -1.3910e-04
1:203208365 T C 0.059741 -4.1427e-05
1:203208696 T G 0.749045 -1.2946e-05
1:203218689 T C 0.041747 -6.8142e-06
1:203254173 A G 1.021299 2.2119e-05
1:203254197 G A 1.765965 2.6929e-06
1:203255766 C T 0.082491 2.5659e-05
1:203256033 G T 0.034136 1.2712e-05
1:203258685 C G 1.045554 2.1316e-05
1:203260119 C T 0.175511 -2.8066e-05
1:203260500 C T 1.098489 2.1352e-05
1:203265407 C T 0.049585 7.4847e-05
1:203272281 A C 0.025615 1.0640e-04
1:203272902 T C 0.323251 2.8590e-05
1:203273366 G A 1.742206 5.5789e-05
1:203275407 G C 0.828050 3.3022e-05
1:203284355 G A 1.793353 4.6282e-05
1:203294230 G A 0.101147 1.2591e-05
1:203301965 A C 1.543787 3.6625e-05
1:203303942 T C 0.087658 -1.2366e-04
1:203304431 G A 0.079414 -1.4352e-04
1:203309752 C T 0.367903 -9.2462e-06
1:203314594 G A 1.711206 -5.1888e-05
1:203317708 C T 0.107081 2.0913e-05
1:203318227 G A 0.239702 5.9224e-05
1:203319816 A G 1.860712 -1.8704e-05
1:203320118 A G 0.125753 1.2150e-04
1:203323636 A G 1.898934 -3.9234e-05
1:203327181 A G 0.247200 4.0491e-05
1:203330230 A G 0.103056 -3.5042e-05
1:203331234 G A 1.567844 -3.0348e-05
1:203332622 G A 1.589633 -1.4389e-05
1:203333064 C T 0.296882 5.0890e-05
1:203333785 T C 0.066911 1.9723e-04
1:203334320 G T 1.120512 -4.9087e-06
1:203334839 G T 0.079417 -1.3673e-04
1:203335066 A C 0.989251 -2.2323e-05
1:203335188 A G 0.106175 7.5257e-05
1:203335702 A G 1.427485 -2.3993e-05
1:203336808 C A 0.994807 3.8718e-05
1:203336822 A C 0.102507 3.8935e-05
1:203337462 G A 0.113734 -4.9325e-05
1:203338525 T G 0.625901 -1.1386e-04
1:203339135 T C 0.089492 -4.3869e-05
1:203339554 G C 0.063977 -6.7285e-05
1:203340174 C T 0.164255 2.0543e-04
1:203346528 T C 0.583398 -5.8949e-05
1:203349524 A G 0.141959 -2.3856e-05
1:203352135 C G 0.479546 -8.5980e-05
1:203363506 A G 1.090741 3.9266e-05
1:203364478 G C 1.775829 -5.4209e-05
1:203366505 G A 0.023444 2.5793e-06
1:203367047 C T 0.286804 -4.5193e-05
1:203371740 C T 0.728051 -2.5975e-05
1:203372485 A G 1.562651 -1.5340e-05
1:203372880 G A 0.490346 2.5991e-06
1:203374145 C T 0.238151 -5.3809e-05
1:203375246 T C 0.674659 -1.8164e-05
1:203377964 G A 0.148023 1.1081e-05
1:203379592 T C 1.552287 -1.9147e-05
1:203388521 A G 0.447281 2.4880e-05
1:203388632 T C 0.026670 -1.5062e-05
1:203388963 T C 0.113423 -3.4691e-05
1:203394580 G A 0.961642 1.7226e-05
1:203395433 T C 0.081300 1.0736e-05
1:203397372 G A 0.123212 -3.9913e-05
1:203402652 C T 1.168640 6.5729e-05
1:203403393 G A 0.963703 2.1398e-05
1:203403673 G T 0.180302 6.0687e-05
1:203407932 T C 0.021967 -1.7048e-05
1:203420708 T C 0.103945 2.9806e-05
1:203422658 T G 0.190370 1.9324e-05
1:203430274 G A 0.141525 -2.5919e-05
1:203435030 A G 0.237884 -1.2832e-05
1:203436232 T C 0.061965 7.4526e-05
1:203439113 G A 0.118778 6.8377e-05
1:203444560 A G 0.138623 -9.2321e-05
1:203451217 A G 0.087324 3.6751e-05
1:203452720 T C 0.021510 8.4035e-06
1:203452781 G A 0.026437 -1.3345e-05
1:203455902 C A 0.071144 2.4406e-05
1:203458407 C T 0.631244 4.0944e-06
1:203465470 C T 0.117707 -1.4341e-04
1:203466349 A G 0.085389 8.5967e-05
1:203467231 C A 0.124413 6.7047e-05
1:203471679 C T 0.980350 7.3411e-06
1:203474617 A G 0.242500 -2.2440e-05
1:203478370 A C 0.239751 -1.8741e-05
1:203481966 A G 0.025132 -4.2618e-05
1:203483066 T C 0.070011 1.4388e-05
1:203483087 T C 0.033759 -5.5778e-06
1:203484294 A C 0.075688 9.2350e-05
1:203486152 G A 0.094649 -3.5622e-05
1:203489032 A G 0.068330 -5.8518e-05
1:203489683 T C 0.350639 2.7594e-05
1:203490238 G A 0.134514 -6.5437e-06
1:203491392 G T 0.400276 5.1505e-05
1:203491674 T G 0.077723 -7.3972e-05
1:203492986 A G 0.104335 -7.4331e-06
1:203494379 T C 1.004534 2.0933e-05
1:203495475 T C 0.093163 2.4944e-04
1:203495505 T C 0.040679 1.5782e-05
1:203495518 T A 0.218280 -9.1567e-05
1:203501240 A G 0.223285 -2.3877e-05
1:203502968 G A 0.025291 -7.7120e-07
1:203504674 G A 0.534390 1.7624e-05
1:203506611 G A 0.029553 3.3238e-06
1:203510053 A C 0.069836 5.5320e-05
1:203510396 T C 1.000604 -1.2135e-05
1:203510915 A C 0.081822 -2.2128e-05
1:203517798 A G 0.066762 -2.6913e-05
1:203518196 C T 0.072948 -1.2354e-05
1:203522909 G T 0.542278 1.9841e-05
1:203526529 A G 0.040848 1.3280e-05
1:203533525 C A 0.389386 1.6471e-05
1:203538486 T G 0.624934 -8.1468e-06
1:203541449 G A 0.235875 -2.1456e-06
1:203545727 C T 0.248703 4.1238e-06
1:203546436 G A 0.944933 1.2766e-05
1:203550074 A G 0.021880 -4.3830e-05
1:203551177 C A 0.799529 3.5320e-05
1:203554848 G T 0.196151 -7.1250e-06
1:203554871 T C 0.067521 2.9525e-05
1:203558731 A G 0.046216 -9.1460e-06
1:203562733 G C 0.342635 -1.3142e-05
1:203566740 C T 0.033717 -9.2951e-05
1:203569634 T C 0.057245 -3.5284e-05
1:203570113 G A 0.045849 9.9899e-05
1:203572499 C T 0.096652 1.2783e-04
1:203572574 A G 0.055752 -9.7711e-05
1:203577939 C T 1.096733 -3.0863e-05
1:203578768 C T 1.882686 5.1044e-05
1:203584850 T C 1.785982 -1.4562e-05
1:203588387 T C 0.077165 5.8930e-05
1:203595146 A G 0.549009 3.7727e-05
1:203599192 A T 0.217650 -9.4136e-06
1:203599593 T C 0.071387 -3.0741e-05
1:203607803 A G 1.335575 -3.1938e-05
1:203608856 A G 0.058647 9.3256e-05
1:203611163 T C 0.047414 -1.3998e-04
1:203619048 T C 0.345936 5.3731e-05
1:203619172 T C 0.024937 -1.4151e-05
1:203627725 C G 0.063000 -4.0548e-06
1:203636551 T G 1.751414 3.1734e-05
1:203636660 A G 1.051043 -4.4596e-05
1:203639967 G A 1.743894 1.8397e-06
1:203643053 C T 1.614521 4.6849e-05
1:203643164 A G 1.673526 9.4646e-06
1:203643268 A G 0.548357 -1.3262e-05
1:203644628 A G 1.607475 3.6904e-05
1:203646034 A C 0.581898 -3.6825e-05
1:203646580 T C 0.063367 5.4901e-05
1:203647429 T C 0.036596 7.5794e-06
1:203652698 C T 1.804194 3.2030e-05
1:203667536 G A 0.430198 -1.2730e-05
1:203669371 A G 0.037751 1.7897e-04
1:203670761 G A 0.348055 -1.1552e-06
1:203673020 T C 0.052698 7.8445e-05
1:203675105 T C 0.375449 5.5213e-05
1:203675305 C G 0.042120 2.9494e-05
1:203677565 C T 0.862948 5.1842e-05
1:203690537 A G 0.032987 8.8687e-08
1:203693892 G C 0.372661 6.1535e-05
1:203696548 T C 0.026544 8.4486e-06
1:203706932 A C 0.060627 -2.0902e-05
1:203708772 T C 0.092358 -1.9412e-04
1:203709068 C T 1.158409 2.4832e-04
1:203716609 G C 0.291874 2.9684e-05
1:203717486 C T 0.315643 -8.1732e-05
1:203724854 T C 0.293669 4.6443e-05
1:203733826 G A 0.353988 3.9662e-05
1:203738765 C T 1.329236 -6.8257e-05
1:203740057 A G 0.030345 -5.3774e-05
1:203740462 A G 0.144540 8.7292e-05
1:203743653 T C 0.654392 3.2342e-05
1:203743798 T C 0.081881 1.4449e-05
1:203751603 G A 0.030364 1.4991e-05
1:203752854 G A 0.274474 2.4873e-05
1:203757044 C T 1.679424 -3.9253e-05
1:203763325 C T 1.681958 -4.8866e-05
1:203767822 G T 0.295406 4.5423e-05
1:203769532 A G 0.259443 3.7629e-05
1:203773096 C A 0.294795 3.6122e-05
1:203777907 A G 0.048050 1.2735e-05
1:203780591 G A 0.553599 6.2492e-05
1:203789596 G A 0.400620 3.8525e-05
1:203790079 T C 0.073698 6.8105e-05
1:203800675 C T 0.049111 -1.2557e-05
1:203807392 T C 0.020669 -1.2866e-04
1:203825666 T C 0.028881 1.6633e-04
1:203837577 G T 1.294386 -7.5074e-05
1:203838197 A G 0.251864 9.4315e-06
1:203839619 A G 0.025372 -6.5227e-05
1:203839945 A G 0.079157 -3.1379e-07
1:203843742 G A 1.540421 -4.1733e-05
1:203855708 C T 1.752664 -2.7926e-05
1:203878358 A G 0.712589 5.4037e-05
1:203898362 G T 0.851971 6.3520e-05
1:203903513 G A 0.136266 1.6498e-05
1:203905103 T C 0.256054 3.2703e-06
1:203914021 A G 0.057651 -1.9621e-05
1:203915763 A C 0.032480 -5.6419e-05
1:203925697 T C 0.147273 -5.5998e-05
1:203925956 T C 0.082429 4.8796e-06
1:203931093 G T 1.283971 -2.1306e-05
1:203931979 A G 0.032409 1.5154e-05
1:203939234 A G 0.035317 1.2467e-04
1:203945059 T G 0.887366 -3.5916e-05
1:203958029 T C 0.082280 1.6296e-05
1:203964176 A G 1.205323 2.7005e-05
1:203966555 A G 0.072487 9.2981e-06
1:203968185 A G 0.247748 -2.3523e-05
1:203970536 T G 0.398854 -5.5411e-05
1:203970857 T C 0.151080 -5.4027e-05
1:203972603 T C 1.214840 1.9066e-05
1:203982333 A G 1.373076 -2.1827e-05
1:203982375 G A 0.120356 4.4659e-05
1:203982765 G A 0.363119 -2.1158e-05
1:203995730 A G 0.128928 1.1311e-04
1:203995994 G C 1.250426 3.1235e-06
1:203997399 A G 0.271910 5.2347e-05
1:204002270 C T 1.854064 1.6013e-04
1:204003830 G A 1.855415 1.6678e-04
1:204006095 G A 0.626959 1.4474e-03
1:204012023 A G 0.043539 -3.8998e-05
1:204015233 G A 1.064289 -2.3615e-05
1:204015718 G A 1.707655 1.6883e-05
1:204023251 A C 0.142411 4.4864e-05
1:204029558 A G 0.524916 -1.8605e-05
1:204030721 G A 1.463724 4.7447e-05
1:204034533 A G 0.039907 -4.4822e-05
1:204039160 A G 0.232360 -2.3726e-05
1:204045170 T G 0.024742 3.8929e-05
1:204049354 A G 0.581502 -4.1547e-05
1:204054323 A G 0.400409 5.8669e-05
1:204054521 T G 0.632513 -1.1398e-04
1:204061744 A G 0.261627 3.3361e-05
1:204062186 G A 1.004758 8.7259e-05
1:204064576 C T 1.680076 -8.3560e-06
1:204069643 A G 0.912423 -2.3391e-03
1:204074243 T C 0.581366 -1.6350e-05
1:204074283 A G 0.269930 2.5900e-05
1:204075077 A G 0.039472 -3.9037e-06
1:204081892 T C 0.695578 1.9717e-05
1:204082002 T C 0.804843 -9.6979e-05
1:204083217 T C 0.086090 -1.6700e-05
1:204091014 C T 0.091306 1.0790e-04
1:204093489 T A 0.222386 2.3032e-05
1:204094282 C T 0.067405 -4.7313e-05
1:204094902 C T 1.938327 2.5455e-06
1:204094987 T C 0.028978 -2.0341e-05
1:204095220 T C 0.047771 -7.9372e-05
1:204095426 T C 0.100482 3.4227e-05
1:204097047 T G 1.854266 4.5178e-05
1:204097471 A C 0.106772 -9.2507e-05
1:204097859 T C 1.377017 8.1232e-06
1:204103440 G A 1.960960 -3.4098e-05
1:204108493 A G 0.207287 4.9648e-05
1:204109473 A G 1.379756 -6.1704e-07
1:204110547 T C 0.071069 5.7457e-05
1:204112984 A G 0.968253 -1.8423e-05
1:204113692 A T 0.146786 6.8612e-06
1:204115586 C G 1.806498 -1.8439e-05
1:204115934 T C 0.656645 -1.5785e-05
1:204120400 A G 0.595183 -7.3530e-06
1:204120952 T G 0.276090 -1.3212e-04
1:204123345 T C 0.056285 -2.7166e-06
1:204124560 T G 0.038245 -5.0955e-06
1:204124865 T C 0.523345 -1.6792e-04
1:204138759 T C 0.116149 -1.6624e-05
1:204139302 T G 0.272685 6.4505e-06
1:204140784 A G 0.366257 1.4803e-06
1:204155425 C A 0.078187 -4.2244e-05
1:204158520 T C 0.113777 -6.8688e-06
1:204159359 T C 0.086937 1.7477e-05
1:204159922 C T 0.118652 -3.2211e-05
1:204161591 C T 0.492656 -1.0844e-05
1:204161947 T C 0.082244 -1.9677e-05
1:204166043 T C 1.254967 -6.0821e-05
1:204167467 C T 0.102907 -6.1676e-05
1:204170434 A G 0.095876 -1.0947e-04
1:204171329 G A 0.207270 -1.5189e-04
1:204180540 C T 0.235431 -6.5180e-06
1:204181317 C A 0.097347 -1.1590e-04
1:204184670 C T 0.029419 2.6539e-05
1:204188658 C G 0.093861 -1.2177e-05
1:204189357 T C 0.033396 -4.2876e-05
1:204194585 G A 0.192100 -1.3421e-05
1:204199614 T C 0.917311 -4.0796e-05
1:204210750 A C 0.718548 -2.2645e-05
1:204216410 T C 1.267839 -1.1192e-05
1:204225946 A G 0.040341 -1.0392e-05
1:204230052 G A 1.091615 -1.8366e-05
1:204233776 G A 0.732037 -3.0343e-05
1:204239527 A G 1.324923 -3.7732e-05
1:204245630 T C 0.331093 4.8120e-05
1:204246106 A C 0.084312 -5.0156e-05
1:204246643 T G 0.037232 3.4485e-05
1:204247749 A G 0.076340 -3.5827e-05
1:204247778 G T 0.108045 -7.8542e-05
1:204249126 A G 0.091874 -8.5918e-07
1:204258019 C T 1.936757 -8.0459e-05
1:204260810 C A 0.027926 -8.7231e-06
1:204268993 T C 1.951119 -1.3023e-04
1:204276040 C A 0.422928 3.7985e-05
1:204279517 T C 0.050650 -1.8650e-04
1:204280891 G T 0.132138 5.3059e-06
1:204281004 T C 0.935218 -3.7003e-05
1:204283575 C T 0.515127 1.7954e-05
1:204287966 A G 0.049446 -3.9887e-05
1:204289107 T C 0.030280 -1.3082e-05
1:204295499 C A 0.039556 1.4939e-05
1:204307087 C T 1.950781 -1.3935e-04
1:204310366 A G 0.027222 3.0112e-05
1:204317341 A G 0.048985 5.8924e-06
1:204318983 T C 1.296600 -3.6700e-05
1:204319563 G A 0.046859 -7.1678e-05
1:204323874 A G 1.516610 -3.4178e-05
1:204333487 T C 0.035272 4.2248e-05
1:204333626 A G 0.025041 -6.0532e-05
1:204334765 G A 0.364761 3.9923e-05
1:204334914 T G 0.039218 5.2544e-05
1:204336631 G A 0.172142 1.4754e-05
1:204343719 C T 0.120723 1.3321e-04
1:204344953 A G 0.600896 -1.1221e-05
1:204345107 C T 0.216868 -5.2186e-06
1:204347839 T C 0.034619 -1.1672e-05
1:204352866 G A 0.326224 -3.2887e-05
1:204353050 G A 1.486869 -2.9063e-05
1:204353486 A G 0.042915 1.2048e-04
1:204355244 G T 0.176449 1.8030e-04
1:204355966 G T 0.040994 4.0764e-05
1:204358667 T G 0.076733 -2.0316e-05
1:204358996 G A 0.079660 1.0208e-04
1:204359072 C T 0.064691 1.5709e-04
1:204359333 C A 1.050351 -1.5147e-05
1:204359597 C T 1.809263 -2.1071e-05
1:204361599 C A 0.068956 5.5526e-05
1:204367303 G A 0.220004 3.5747e-05
1:204369875 G T 1.460352 -4.9711e-05
1:204370414 T C 0.130323 4.2371e-06
1:204374063 G A 0.064616 2.1452e-04
1:204378038 T C 0.175722 -4.4790e-05
1:204378775 C T 0.045807 -8.4500e-05
1:204379452 C T 0.178880 -4.0190e-05
1:204379532 C T 0.062017 1.6193e-04
1:204381603 G A 0.068739 6.5979e-05
1:204386265 G A 0.090449 6.0044e-05
1:204386696 C A 0.032743 5.4755e-05
1:204388533 T C 0.073510 9.0310e-05
1:204388864 C T 0.043941 -9.7178e-06
1:204392257 A G 0.217524 1.2137e-04
1:204396830 A G 0.173612 -4.2369e-06
1:204397427 T G 0.158357 1.5254e-04
1:204406034 T C 1.631182 -8.4056e-05
1:204428703 T G 0.025742 4.8077e-05
1:204434438 A G 0.096983 -1.6823e-05
1:204436066 A G 0.339029 5.8799e-05
1:204437423 G C 1.975732 -5.6828e-05
1:204437571 C G 0.158269 3.9265e-05
1:204438643 T G 1.971785 -3.8658e-05
1:204444687 G A 0.049855 -1.5749e-05
1:204446313 C T 1.972138 -3.5832e-05
1:204448062 C G 0.124134 4.1394e-05
1:204449157 A G 1.047209 3.5011e-05
1:204453320 T C 0.441815 5.6939e-07
1:204454165 T C 1.433490 6.8477e-05
1:204470503 T C 0.034256 6.9622e-06
1:204476992 C T 0.043149 1.4441e-05
1:204477977 G A 1.383333 1.1533e-04
1:204488687 G A 0.383002 2.0377e-05
1:204494576 C T 0.105984 4.7991e-05
1:204504252 A G 1.931664 -6.9853e-05
1:204517487 G T 0.030121 5.5005e-05
1:204518842 A C 1.451409 1.4419e-04
1:204525132 G A 0.068901 -3.7467e-06
1:204539339 C T 0.033094 -1.6269e-05
1:204542488 G A 0.022026 4.9297e-05
1:204556958 T C 1.304030 1.2616e-04
1:204561378 G A 0.032126 1.5246e-05
1:204564265 A G 0.140911 -2.8568e-05
1:204570154 A G 0.028329 2.3457e-05
1:204571400 C G 0.100855 -3.6165e-05
1:204572071 A G 0.952385 9.5191e-05
1:204587240 A G 0.919022 6.2621e-05
1:204587569 C G 0.418958 9.5754e-06
1:204587918 T C 0.026093 1.5265e-05
1:204600719 G A 1.032652 2.2791e-05
1:204603945 G A 0.236057 1.9712e-05
1:204605383 G T 0.991925 5.9659e-06
1:204614475 G A 0.287820 5.8833e-05
1:204617283 A G 0.210604 4.5966e-05
1:204623615 G A 0.911514 2.2020e-05
1:204626806 A G 0.284344 -9.4376e-06
1:204628101 A G 0.097629 7.0584e-05
1:204632163 C T 0.124066 -3.5681e-05
1:204632333 C T 0.956952 1.3352e-05
1:204633043 A G 0.073669 2.5995e-05
1:204633128 A G 0.868800 3.7764e-05
1:204633526 T C 1.235304 4.0158e-05
1:204633694 T C 0.058105 -1.9626e-05
1:204636181 C T 0.027534 3.4086e-05
1:204636870 A G 1.607491 -7.3252e-06
1:204639673 A G 0.046677 1.9776e-04
1:204642424 G A 0.093319 -5.8416e-05
1:204648059 T C 0.028679 5.1813e-06
1:204648527 A G 0.195096 1.5229e-05
1:204655010 G A 0.370762 5.0018e-05
1:204659133 G A 0.047002 1.4419e-04
1:204667814 C T 1.973132 -3.9258e-05
1:204669868 T C 0.157877 -2.0174e-05
1:204670925 T C 0.220172 4.1835e-05
1:204671967 A G 1.972541 -3.0306e-05
1:204672951 A G 0.022110 9.5134e-05
1:204682237 T C 0.226310 6.8510e-05
1:204683654 T C 0.033292 3.2512e-05
1:204692918 T G 0.038228 -4.4525e-05
1:204698682 T C 0.024846 1.2617e-05
1:204701240 G A 0.105429 -1.3907e-05
1:204711044 A C 0.051861 1.5138e-04
1:204717211 T C 0.766280 6.0757e-05
1:204719503 A G 0.052283 -2.1232e-05
1:204724644 T C 0.204388 2.5190e-05
1:204730368 T C 0.071796 1.1368e-06
1:204733909 T C 0.027651 -4.3132e-05
1:204744602 T C 0.020124 3.1601e-05
1:204744657 C A 0.027728 6.5885e-05
1:204745068 T C 0.027511 -3.2095e-05
1:204769220 A G 0.203574 3.0388e-05
1:204779152 G A 0.062984 -1.4316e-05
1:204779290 T G 0.080284 1.8577e-05
1:204788254 C T 0.076918 -1.9878e-05
1:204797460 C A 0.176910 1.7875e-05
1:204799959 C G 0.027381 3.7190e-05
1:204801508 A G 1.962651 4.4421e-05
1:204821164 A G 0.177591 1.5316e-05
1:204824476 A G 0.024178 2.4986e-05
1:204826328 G A 0.148733 2.2769e-05
1:204826475 T C 0.076678 5.8622e-06
1:204828825 C T 0.067070 -1.2399e-05
1:204834209 C T 1.788510 5.4435e-06
1:204842554 T C 0.076986 8.5001e-06
1:204845109 G A 0.048115 2.9688e-05
1:204848318 G A 0.150103 3.3693e-05
1:204854004 A G 0.045103 -3.0064e-05
1:204854043 A G 0.029767 -1.9854e-05
1:204855898 A G 0.040673 -4.6623e-06
1:204863204 C A 0.142021 3.1123e-05
1:204866365 C T 0.250192 -2.2423e-05
1:204871981 A G 0.676584 -1.1309e-05
1:204872842 A G 0.124887 6.9514e-05
1:204873947 C T 0.511427 -3.0158e-06
1:204875260 A G 0.100255 4.8435e-05
1:204878527 G A 0.924088 2.4475e-05
1:204885484 A G 0.376955 2.7441e-05
1:204888754 T G 0.755114 -8.8976e-06
1:204891547 G A 1.945118 8.8315e-06
1:204893885 C A 0.129415 2.9145e-05
1:204899778 A G 0.049050 9.8710e-06
1:204912567 T C 1.679706 4.0273e-06
1:204913101 T G 0.881614 -3.1671e-05
1:204914693 G T 0.028430 3.2730e-05
1:204917108 A G 1.815784 -6.4897e-06
1:204919070 C T 0.213363 -1.5698e-08
1:204921312 T C 0.091258 5.5313e-06
1:204927418 G A 0.467447 3.0606e-05
1:204932611 G A 0.152787 -7.0548e-05
1:204932749 G A 0.070449 4.8465e-05
1:204933389 A G 0.036440 -3.1992e-05
1:204942163 T C 0.610062 -2.6534e-05
1:204943991 T C 0.787355 1.2426e-05
1:204945458 C T 0.142953 7.2200e-06
1:204945934 G A 0.201386 2.1211e-05
1:204947702 A G 0.383852 3.0614e-06
1:204950218 G A 0.024288 1.1273e-05
1:204958680 T C 0.123293 7.8476e-06
1:204960239 T C 0.115844 -6.7883e-06
1:204966170 C T 0.688359 -3.8614e-05
1:204966428 G C 0.567945 -2.2697e-05
1:204966690 A G 1.952369 5.0551e-05
1:204968542 A G 0.092955 -1.1272e-06
1:204969586 T C 0.706431 7.5852e-05
1:204974771 T C 0.040724 -3.2425e-06
1:204978533 G A 1.473383 -2.7151e-05
1:204979071 G A 1.007524 -3.2693e-05
1:204981251 G A 0.254902 -6.8442e-06
1:204988535 C T 1.418338 2.0867e-05
1:204989066 T G 0.032931 -3.6913e-05
1:204997096 T C 0.509703 -1.8964e-06
1:205001332 T C 0.121596 -3.2805e-05
1:205007950 A C 0.906367 -3.5534e-05
1:205009556 C T 0.041611 -2.7265e-06
1:205011023 C T 0.047797 2.3708e-05
1:205013871 A G 0.246466 -2.0118e-05
1:205017854 C T 0.325325 3.7615e-05
1:205022977 G A 0.676626 1.8825e-05
1:205027737 A G 0.308700 -1.8771e-05
1:205028915 T C 1.034512 6.8975e-06
1:205031116 T C 0.685636 1.2212e-05
1:205033518 G C 0.023587 -7.5651e-06
1:205035727 G A 0.024713 4.4890e-05
1:205036604 A C 0.034415 -2.8010e-05
1:205037676 G T 0.925792 6.3287e-06
1:205040943 G C 1.033058 -1.0419e-05
1:205042840 A G 0.054954 -1.9073e-05
1:205052939 A G 1.729785 6.3483e-05
1:205053150 G A 0.056418 -1.4359e-05
1:205063949 T C 0.906733 3.8899e-06
1:205074722 T A 0.078018 -5.4711e-05
1:205087294 A C 1.741602 5.4320e-05
1:205091650 A G 0.056583 -1.1422e-05
1:205118441 C T 0.898781 7.3959e-06
1:205128059 T C 1.278904 1.0622e-05
1:205130413 G A 1.816141 6.1522e-05
1:205138321 C G 0.106324 6.6710e-05
1:205139804 G A 1.752648 4.6079e-05
1:205152932 C T 1.272896 7.4692e-06
1:205181526 C T 1.185884 2.1175e-05
1:205199591 A G 0.028718 4.0827e-05
1:205201325 C A 0.831948 1.9849e-05
1:205207074 A G 0.079771 -1.4090e-05
1:205207566 T C 0.051237 2.6773e-05
1:205223393 T C 0.032360 -8.9716e-06
1:205225285 A G 0.407254 2.0438e-05
1:205227627 C T 0.479667 -2.1652e-05
1:205238275 G A 0.745604 9.3077e-06
1:205244774 T C 0.020104 4.6465e-05
1:205244953 A G 0.774391 2.2684e-05
1:205245233 G A 1.832821 7.6229e-05
1:205248437 T C 0.117915 4.5346e-05
1:205255203 T G 0.030371 -4.8394e-05
1:205257156 G C 0.247690 -5.3235e-05
1:205263633 T C 0.023360 4.1417e-05
1:205270815 A G 0.280248 6.8832e-06
1:205271007 T C 0.214674 -5.2093e-05
1:205273100 A G 0.122284 7.1122e-06
1:205273784 G A 0.235901 9.2922e-06
1:205274174 G A 1.608994 6.8803e-06
1:205274675 T C 0.603135 7.3399e-05
1:205275972 G A 0.750755 -2.1038e-05
1:205277671 G A 0.026810 -5.4039e-06
1:205277781 T C 0.032506 4.4889e-05
1:205284682 T C 0.033013 4.3312e-05
1:205287324 C T 0.304000 1.8665e-05
1:205294072 A G 0.607105 -4.6212e-05
1:205295739 A G 0.141940 -5.5267e-05
1:205295907 T C 0.209328 7.7581e-05
1:205296555 T C 0.612779 -2.0985e-05
1:205301537 G A 0.568915 -2.9259e-05
1:205317286 T G 0.391097 -3.9596e-05
1:205318983 T C 1.209088 -2.7916e-05
1:205319001 C T 0.063237 -1.3915e-05
1:205322974 G A 0.383164 1.2763e-05
1:205324025 A G 1.573752 -9.7912e-05
1:205325458 A G 0.362116 4.9473e-05
1:205336809 G A 0.055483 -6.0219e-06
1:205336875 T C 1.095445 -7.6094e-06
1:205338976 A G 0.111459 3.7396e-05
1:205342450 G T 0.178055 -1.2745e-04
1:205346733 G A 0.576368 -7.5728e-06
1:205348276 A G 0.271176 2.9529e-05
1:205353492 C A 0.199763 -8.9737e-05
1:205367446 G A 1.134111 -2.8169e-04
1:205369075 T C 0.624707 -7.1671e-04
1:205376841 T C 0.088940 1.4886e-05
1:205381940 A G 1.372483 1.6948e-05
1:205387934 T C 0.506126 1.6542e-05
1:205388023 G A 1.673575 1.0379e-05
1:205389592 A G 0.058599 -5.7280e-05
1:205391677 C T 0.233951 2.8730e-06
1:205392273 C T 0.060537 -5.4806e-05
1:205393738 G A 0.172408 -1.0691e-04
1:205399087 A G 0.135935 8.5298e-05
1:205405612 A G 0.242172 3.0565e-05
1:205407352 A G 0.031740 -2.7111e-06
1:205408015 T C 0.071728 -2.7156e-05
1:205408911 A C 0.389033 2.3795e-05
1:205410423 A G 0.042617 1.9672e-06
1:205412474 G A 0.020218 -4.7237e-05
1:205412773 A C 0.066814 -5.3070e-05
1:205413479 T C 0.158032 -8.2903e-05
1:205415817 T C 1.769759 -2.5413e-05
1:205418134 G A 0.858943 -4.2829e-05
1:205420138 T G 1.888775 3.7909e-05
1:205423231 C T 1.099184 9.4591e-07
1:205424757 A C 0.072224 6.4146e-07
1:205427644 G A 0.148769 -3.8174e-05
1:205433451 C T 0.636868 -3.1775e-06
1:205435699 T C 0.082426 -5.5466e-05
1:205438771 T C 0.059449 -4.8184e-05
1:205438914 G A 0.365082 -1.7588e-05
1:205440751 G A 0.065064 -1.4084e-04
1:205441834 T C 0.027173 3.2053e-05
1:205442730 G A 0.019978 -4.4685e-05
1:205442999 A G 0.146049 -7.9255e-06
1:205443227 C G 1.381743 -5.6334e-05
1:205448000 A G 1.098583 -1.3275e-04
1:205450012 C T 0.024230 -7.2552e-07
1:205450682 G A 0.763518 -7.2958e-06
1:205451659 C T 0.442208 1.0752e-04
1:205452224 C G 0.465074 8.5493e-05
1:205455402 T C 0.118986 3.3568e-05
1:205457589 G A 0.305643 -1.6797e-04
1:205458254 G A 0.035298 2.1567e-05
1:205459397 C T 0.063049 -1.0275e-05
1:205459511 C T 1.459521 3.3189e-05
1:205462172 T C 0.529009 -6.8379e-05
1:205467785 A G 1.795845 -3.5975e-05
1:205468167 T C 0.386150 2.5973e-05
1:205469151 T C 0.082588 7.4427e-05
1:205474162 A G 0.101816 -8.2082e-05
1:205475551 G A 0.274558 -9.0184e-05
1:205478601 C G 0.658573 -5.4082e-06
1:205479742 A G 0.033473 -4.4764e-05
1:205479770 T C 0.183486 -1.6423e-04
1:205482880 C T 0.119401 3.7383e-05
1:205484073 A G 0.603687 3.5206e-05
1:205486027 A G 0.029708 -6.4756e-05
1:205487722 C T 0.051955 3.6847e-05
1:205487838 T C 1.054217 4.4014e-05
1:205488487 A G 1.879849 -1.4099e-05
1:205488874 T G 0.437329 -8.8557e-04
1:205490769 C T 1.235522 -1.4664e-05
1:205494010 T C 0.116230 5.5776e-06
1:205495392 G A 1.936721 5.4602e-05
1:205499701 C T 0.246998 -1.6411e-05
1:205501985 G T 0.680141 -5.8437e-05
1:205502843 T C 0.038550 7.4804e-05
1:205506597 G A 1.936101 3.6596e-05
1:205506765 A G 0.064256 3.2558e-05
1:205512917 G A 1.326211 -4.3425e-05
1:205526261 C T 0.058063 -3.5106e-05
1:205533181 A G 0.076928 2.9148e-05
1:205534982 A G 0.097110 -1.5084e-04
1:205536793 C T 0.071387 3.9620e-05
1:205539721 T C 0.021948 -2.5086e-05
1:205540418 C T 0.320093 -2.3329e-05
1:205541515 A C 0.703653 -5.1691e-05
1:205544694 A G 1.579652 2.7181e-05
1:205552864 A G 0.279846 8.5315e-05
1:205554085 C G 0.963563 1.0449e-05
1:205558062 C T 0.038164 3.4933e-05
1:205562202 A G 1.563927 -2.6499e-04
1:205563162 T C 1.343923 -2.0964e-05
1:205567558 G A 0.041533 -4.1388e-05
1:205569190 G A 0.447443 -4.0033e-06
1:205571793 G A 0.419351 -1.4573e-05
1:205575893 T C 0.169604 -5.4707e-05
1:205581063 G T 0.032195 1.1324e-04
1:205581521 A G 0.132492 2.2750e-05
1:205585067 T C 0.041289 1.1108e-05
1:205599775 G A 0.020672 -1.8320e-06
1:205600344 T C 0.185394 -1.6286e-04
1:205607514 T C 1.729408 6.5793e-06
1:205609410 G A 0.225129 -4.1030e-06
1:205613859 A G 0.693728 4.1335e-05
1:205616849 A G 0.709680 -3.8826e-05
1:205622385 T C 0.041688 3.3311e-05
1:205626904 A G 0.123345 -2.9746e-05
1:205631767 G A 0.464954 2.2965e-05
1:205632932 G A 1.252627 -2.8874e-05
1:205635948 G A 0.068407 5.1325e-05
1:205637659 C T 0.026930 8.3732e-06
1:205638464 T C 0.105500 2.2793e-05
1:205642390 C T 1.692919 1.7119e-04
1:205645063 A C 0.532427 7.6503e-05
1:205645310 A G 0.096561 4.1601e-05
1:205648707 G T 1.459082 2.0458e-04
1:205661367 G A 0.233327 -1.8718e-04
1:205676212 G A 0.044077 4.2014e-05
1:205676263 C T 0.237183 -6.1850e-05
1:205679213 T C 0.151184 -3.0183e-04
1:205712544 C A 0.033334 1.0874e-04
1:205712957 G T 0.529781 5.2300e-05
1:205713378 A G 1.941463 -1.5223e-04
1:205717823 C A 0.791730 -3.1302e-05
1:205719191 A C 0.135397 -1.3232e-05
1:205735864 A G 0.134179 -1.9097e-05
1:205739266 T C 1.092637 6.2848e-06
1:205740668 C G 0.033068 2.2169e-06
1:205744138 T G 0.859777 5.1132e-05
1:205745834 C T 0.027553 -5.7081e-05
1:205752665 G A 1.512680 -8.2587e-06
1:205756168 G A 1.531573 3.7006e-06
1:205763861 A C 0.043448 1.5019e-05
1:205764640 A G 1.651078 4.3717e-05
1:205765980 T C 0.080079 -2.0850e-05
1:205773461 T C 1.635551 2.9384e-05
1:205797413 T G 1.294432 3.4381e-06
1:205798033 A G 1.897535 -4.6205e-05
1:205801756 T C 0.022594 -6.1763e-06
1:205801872 G A 1.073922 -7.9590e-06
1:205807504 T C 0.565689 -2.0881e-05
1:205810630 A G 1.203869 3.6550e-05
1:205810947 T C 0.125312 -1.7969e-04
1:205811055 T C 0.030816 8.6708e-07
1:205812912 G A 0.297996 -1.2450e-04
1:205813672 C T 0.965449 8.8370e-05
1:205814497 C T 1.892059 -5.1559e-05
1:205814695 G A 0.150184 -2.6179e-04
1:205815820 C A 0.051354 -1.6144e-06
1:205819104 A G 0.143823 -1.9606e-04
1:205822075 C T 1.892319 -3.9571e-05
1:205830874 G T 0.058673 3.8204e-05
1:205832057 A T 0.134517 6.0155e-06
1:205841620 A G 0.510222 -1.4627e-04
1:205857654 A G 0.204661 -3.1548e-05
1:205868430 A C 0.024820 2.4509e-05
1:205878395 C T 0.092426 2.9668e-05
1:205880622 T C 0.113209 -7.0947e-05
1:205881194 C T 0.492296 -4.6562e-06
1:205882454 T C 0.142576 -1.9455e-04
1:205884062 C T 0.159678 1.6495e-06
1:205884226 A C 0.030393 5.9650e-06
1:205884274 C T 0.183258 4.1019e-05
1:205885917 C A 1.732287 4.2684e-06
1:205887981 C T 0.156552 7.4966e-05
1:205894276 C T 1.803668 6.4180e-06
1:205894424 A G 0.024158 -6.3296e-06
1:205895926 T C 0.027612 4.6845e-05
1:205896235 A G 0.317389 4.0614e-05
1:205896948 G A 1.388426 -5.2004e-06
1:205901026 T C 0.022412 6.2896e-05
1:205904311 G A 0.148324 8.4046e-05
1:205906221 G T 0.248586 4.0953e-06
1:205907340 G A 0.024450 6.6619e-05
1:205908867 T C 1.262568 9.6143e-06
1:205914247 G A 0.037320 1.5952e-04
1:205914885 T C 0.791603 -3.1371e-05
1:205916699 A G 0.965770 1.0148e-06
1:205921286 A G 0.027621 -5.2810e-07
1:205921352 A G 0.709979 -3.9848e-05
1:205921859 A G 1.121910 -3.3334e-05
1:205922403 C T 0.152252 2.6526e-05
1:206098434 A G 0.077372 -2.1070e-05
1:206191036 C T 0.152687 6.6368e-05
1:206191088 A C 0.083241 1.8178e-05
1:206192730 T C 0.071991 -6.5272e-06
1:206193642 A T 0.072283 2.9039e-06
1:206194571 A G 0.170071 -1.8449e-05
1:206198813 G T 0.161999 5.6168e-05
1:206199702 C T 0.156549 7.8228e-05
1:206206267 C T 0.039056 -1.0962e-06
1:206206273 G A 0.258884 1.0432e-04
1:206211598 C T 0.183963 1.1671e-04
1:206213706 G A 0.030198 8.7988e-06
1:206217256 T C 0.235236 8.9606e-05
1:206219662 A C 0.288320 2.0698e-04
1:206223383 C T 0.074954 9.8871e-05
1:206224635 C G 0.126889 3.4694e-05
1:206225011 C G 0.073597 1.1630e-04
1:206225582 A G 0.119538 4.1181e-05
1:206227034 T C 0.044587 3.4342e-05
1:206227646 A G 0.022960 -1.4785e-04
1:206228702 A C 0.128655 2.9516e-05
1:206233206 T C 0.410302 1.6925e-04
1:206234290 T C 0.321226 1.2152e-04
1:206235712 T C 0.140697 1.4963e-04
1:206243870 T G 1.297324 -2.3094e-05
1:206243998 T C 0.052523 -2.1664e-04
1:206246654 A G 0.056882 -8.1509e-05
1:206255930 T C 0.176429 8.5589e-05
1:206262657 T C 0.041624 3.4578e-05
1:206271884 T C 0.107197 7.0261e-05
1:206278727 T C 0.029780 5.8829e-05
1:206278745 C T 0.222172 1.0657e-04
1:206281191 C T 0.704633 1.6790e-05
1:206282163 C T 0.880517 4.6282e-07
1:206292350 A C 0.376332 -9.9988e-05
1:206293771 A G 0.062490 4.6311e-05
1:206298081 G A 0.061299 -1.4504e-06
1:206305229 T C 0.083273 3.4696e-05
1:206307365 G A 0.532034 -3.8006e-05
1:206315038 T C 0.057690 -1.3634e-04
1:206319119 G A 0.036881 5.1320e-05
1:206516335 T C 0.025495 4.5690e-05
1:206587333 C T 0.028559 1.1674e-04
1:206596299 A G 0.023094 3.5314e-05
1:206598095 T C 0.107912 4.7420e-05
1:206598126 T C 0.443749 -9.6355e-06
1:206602679 G A 0.035317 -1.3527e-04
1:206604220 T G 0.096155 1.5436e-05
1:206605665 G A 0.928538 1.4480e-05
1:206607088 G A 0.044688 -2.8268e-05
1:206607754 T C 0.022646 -1.1854e-07
1:206610118 A G 0.047287 8.5834e-05
1:206613667 C A 0.105575 2.0807e-05
1:206625223 C T 0.389091 2.7358e-05
1:206626607 A G 1.042987 -9.4079e-05
1:206630721 A G 0.414612 8.3672e-05
1:206634429 G A 0.566429 -2.5128e-05
1:206637395 T C 1.015687 -2.3951e-05
1:206638507 G A 1.841792 -4.1064e-05
1:206640606 T C 0.123209 4.6128e-05
1:206641869 G A 1.859086 1.7539e-05
1:206643973 C A 0.082536 -3.4564e-05
1:206646274 T G 1.586280 -4.6583e-05
1:206646311 T C 0.901787 1.2056e-05
1:206647787 C T 1.683435 -9.9686e-05
1:206648037 G C 0.745728 8.0699e-04
1:206649373 A G 0.070329 5.7746e-06
1:206651725 T C 0.082137 2.9280e-06
1:206652404 A G 0.040559 -6.3592e-05
1:206652524 C T 0.153248 9.2361e-05
1:206654497 C T 0.471011 3.0852e-05
1:206664407 G T 1.675993 -1.5453e-05
1:206665720 T C 0.069673 -3.3262e-06
1:206665896 G C 1.696126 4.1812e-06
1:206669465 T C 0.448160 -3.1146e-05
1:206670654 G T 0.728899 -3.2157e-06
1:206676331 A G 0.994025 -8.6738e-05
1:206677881 G T 0.068287 7.0873e-05
1:206685627 C T 1.916143 -3.6538e-05
1:206695731 A G 0.063318 7.1281e-05
1:206708725 C T 0.763674 2.2809e-05
1:206710614 G C 0.054165 9.7976e-06
1:206712543 G A 1.024106 -3.9209e-04
1:206718142 T C 0.056142 6.9630e-05
1:206720184 A C 1.098103 -8.4264e-05
1:206727404 T C 0.436346 1.0214e-05
1:206737276 C A 0.281543 -3.7673e-05
1:206740005 C A 1.090131 8.6184e-06
1:206740209 C G 0.026482 -1.6057e-06
1:206746865 G A 1.028387 -8.3456e-06
1:206747458 A G 0.356877 1.3536e-04
1:206757857 A C 0.109862 -5.3382e-06
1:206764782 A G 1.135250 1.5125e-05
1:206771341 A G 0.052971 2.5030e-05
1:206775427 G A 0.863062 -1.2238e-05
1:206784756 A G 0.033642 -1.7632e-06
1:206784809 C T 0.227537 1.0659e-04
1:206788458 G A 0.143813 -7.4197e-07
1:206788843 C A 0.092011 7.8527e-06
1:206796179 G A 0.803418 4.3957e-04
1:206801947 G C 0.362054 4.8983e-04
1:206804765 C A 0.304964 6.8819e-05
1:206805896 A G 0.065652 -2.7693e-04
1:206806372 A G 1.685159 -1.0308e-03
1:206810248 T G 0.052922 -3.7750e-05
1:206821569 T C 0.020309 2.5842e-05
1:206825605 C T 0.802866 -1.8345e-05
1:206828985 T C 0.051182 1.0944e-07
1:206834908 A G 0.107580 9.4195e-05
1:206849834 T G 0.078998 -2.7904e-05
1:206854136 C T 0.020335 4.2371e-05
1:206861935 A G 0.405485 5.0179e-06
1:206871784 C G 0.184417 2.8672e-04
1:206882170 A G 0.169649 7.6166e-05
1:206883853 T C 0.486908 -3.9802e-05
1:206889712 A C 0.057119 7.6819e-05
1:206900590 G T 0.600042 5.0023e-05
1:206900798 A G 0.022594 -3.2547e-05
1:206901415 A C 0.120203 -1.3306e-04
1:206903256 A G 0.021737 1.2411e-05
1:206905618 T G 0.024707 1.1111e-05
1:206908232 A C 0.211373 1.1086e-05
1:206911760 C A 0.025103 -1.9865e-05
1:206912817 C T 0.490582 -2.2378e-05
1:206913937 G A 0.213515 1.5522e-05
1:206915883 G A 0.038488 -8.2529e-05
1:206926846 C T 1.962538 -5.0022e-05
1:206927516 C T 1.302371 -1.1379e-05
1:206932256 A G 0.023152 3.4131e-05
1:206932451 G A 0.713647 1.1718e-05
1:206932693 C T 0.154761 -1.2321e-04
1:206933490 T G 0.124750 2.9998e-05
1:206933517 G T 0.301722 4.4034e-05
1:206941529 C T 0.590889 -2.2242e-05
1:206943410 C A 0.040841 1.6317e-05
1:206943968 A C 0.308103 2.9192e-05
1:206944645 C T 1.599961 9.9554e-08
1:206946634 G A 1.554754 -6.3881e-06
1:206946666 T C 0.069654 4.1762e-05
1:206949871 A G 0.050702 6.4087e-06
1:206957558 T C 1.868823 -1.1895e-04
1:206958396 T C 0.021688 -6.2910e-05
1:206959527 A G 0.905571 1.7400e-05
1:206959685 G A 0.117986 4.7512e-05
1:206960592 G C 0.025985 -1.5598e-06
1:206968592 C A 0.137711 2.0842e-06
1:206975221 T C 0.705198 4.1833e-05
1:206979331 A G 0.063880 -2.2388e-05
1:206979430 C T 0.405820 8.3532e-06
1:206979950 T C 0.027112 -2.6724e-05
1:206983993 G T 0.636758 -1.9287e-05
1:206990419 C T 0.022392 -2.3817e-05
1:206992899 G C 0.081631 1.7141e-05
1:206994725 T C 0.298210 2.3391e-05
1:207003583 G A 1.834077 -3.8573e-06
1:207010728 A G 0.278807 -3.1438e-05
1:207011492 G A 0.041250 -1.5036e-06
1:207014472 C A 1.544446 2.6629e-05
1:207015957 C T 1.559818 2.1790e-05
1:207017652 G T 0.215612 3.9092e-05
1:207022651 G T 0.057018 6.4054e-05
1:207031792 T C 1.206238 -5.1217e-07
1:207031859 T C 0.144316 3.0875e-05
1:207032751 T C 0.161057 7.9102e-06
1:207034160 T G 0.029202 3.1183e-05
1:207038514 A C 0.048579 -2.8637e-05
1:207040614 G A 0.169558 -3.0724e-05
1:207042033 A G 0.059108 -2.0746e-04
1:207042684 C T 0.053113 4.9283e-06
1:207048528 G A 0.107366 2.3891e-05
1:207049831 A G 0.883435 6.8576e-06
1:207054662 G A 0.047807 2.7726e-06
1:207064918 G C 0.899034 4.6454e-06
1:207068643 C T 0.061228 2.9009e-05
1:207074905 C T 0.926360 -2.2377e-06
1:207077023 G C 0.037550 -4.4199e-05
1:207078467 A G 0.028936 4.7018e-05
1:207082909 A C 0.037002 -4.6736e-05
1:207091570 A G 0.042331 -8.3053e-05
1:207095551 T C 0.043704 -3.4889e-05
1:207101264 A G 0.319856 -3.5839e-05
1:207102008 A G 0.050647 8.3290e-05
1:207106478 A G 0.047959 -3.1511e-05
1:207110936 C T 0.908028 -1.0485e-05
1:207111257 T G 1.251348 4.7467e-06
1:207126809 G T 0.043668 3.3570e-05
1:207131666 T C 0.022029 8.9483e-05
1:207134104 T G 0.080456 4.2821e-05
1:207135991 T C 0.532501 -3.5027e-05
1:207141234 G A 0.357458 1.5069e-06
1:207146906 C T 0.151544 -4.0399e-05
1:207147521 G A 0.213717 2.4061e-05
1:207149364 A C 0.059809 -2.4105e-04
1:207152676 C A 0.850293 2.2404e-06
1:207157714 G C 0.025379 5.8451e-06
1:207159378 A C 0.681218 5.7483e-05
1:207162433 C T 0.713069 7.2316e-05
1:207176705 T C 0.063876 1.5144e-04
1:207179782 G A 0.279112 -1.9725e-05
1:207186503 A G 0.059446 -2.6634e-05
1:207187153 C A 0.025216 -3.8174e-05
1:207188207 A G 0.451403 1.2685e-04
1:207190948 G T 0.288943 4.3384e-05
1:207192180 T C 0.377328 1.5489e-04
1:207195561 A G 0.026158 6.3469e-05
1:207195779 G A 1.972151 -1.1132e-05
1:207198843 C A 0.059280 -1.6916e-04
1:207207634 T G 0.059975 -1.4240e-05
1:207211326 T C 0.812051 -1.3532e-05
1:207216197 C A 0.086963 -1.8596e-05
1:207221409 C T 1.970542 -2.3684e-05
1:207223714 G A 0.031250 4.2063e-06
1:207224328 G A 0.024392 7.6758e-05
1:207230003 T C 0.068599 -3.2690e-04
1:207233675 C A 0.218387 6.3195e-04
1:207243142 G C 0.961901 -6.4349e-05
1:207244221 G T 0.957766 -5.0681e-05
1:207250300 A G 1.221860 -1.5611e-06
1:207252911 T C 0.070472 3.2595e-05
1:207253165 G A 1.183083 4.3155e-05
1:207253487 G A 0.289661 9.5305e-05
1:207258669 T C 0.199240 1.1385e-05
1:207262980 G T 1.016712 4.9601e-06
1:207263829 G A 1.012928 5.9538e-06
1:207269858 C T 0.137328 7.3190e-05
1:207273492 A G 0.136240 4.6522e-05
1:207273957 G A 0.133293 3.6948e-05
1:207276336 G A 0.037183 -9.5585e-05
1:207276684 A G 0.282802 -6.8512e-05
1:207277428 A G 0.076934 -3.1344e-05
1:207278969 A C 0.047982 6.8438e-05
1:207285631 A C 0.617365 1.0803e-04
1:207288392 G A 0.251039 3.5644e-05
1:207294007 C G 0.242075 3.6958e-05
1:207295365 G T 0.126510 -5.0214e-05
1:207295888 T C 1.347789 2.5746e-05
1:207298306 C T 0.220903 -1.1440e-05
1:207300070 A G 0.024596 1.9666e-05
1:207301333 A G 0.101582 7.3586e-05
1:207303477 C T 0.031623 1.8909e-05
1:207304900 C T 0.698684 7.3515e-06
1:207305588 T C 0.473565 1.1707e-05
1:207320393 C T 0.052838 -2.5288e-05
1:207327868 T C 0.027495 -4.4508e-06
1:207332325 A G 0.141791 -2.4463e-05
1:207345231 A G 0.077599 -4.3271e-05
1:207348197 A G 0.187591 -5.2112e-05
1:207352581 G A 0.025054 1.0360e-05
1:207402248 A G 0.037297 9.3522e-05
1:207403141 C T 0.056522 2.9416e-05
1:207405131 T C 1.267158 -5.1967e-05
1:207415197 A G 0.031182 -1.5318e-04
1:207421572 C A 1.330577 -2.2862e-05
1:207443904 A G 0.053681 -3.6778e-06
1:207454639 T C 1.951213 -1.6898e-05
1:207455870 C T 0.058420 1.0004e-04
1:207461884 C A 0.495023 1.5823e-05
1:207462821 C T 0.219922 -2.5120e-05
1:207472845 T C 0.216829 4.2684e-05
1:207475169 A G 0.038715 5.0577e-05
1:207481566 T C 0.045931 -2.0766e-05
1:207486413 T C 0.452935 -7.5337e-05
1:207486456 C T 0.122079 4.8092e-05
1:207491368 G A 1.951340 -1.9503e-05
1:207494416 C T 1.376579 -1.5726e-06
1:207509287 A G 0.040241 -1.7404e-05
1:207510860 A G 0.043931 -5.3139e-06
1:207514187 C T 0.041643 -4.4686e-05
1:207546631 C T 0.023915 3.5276e-05
1:207569884 A G 0.921758 1.3736e-05
1:207570177 G A 0.726993 -9.3883e-06
1:207578564 T C 0.024158 -7.8367e-05
1:207578988 T C 0.035096 -1.8137e-05
1:207591939 T C 0.022448 -4.2199e-05
1:207610967 T C 0.029605 2.2996e-05
1:207623480 A G 0.060364 -7.6704e-05
1:207623781 A G 0.025086 -1.2451e-05
1:207627998 T C 0.077943 -7.5803e-07
1:207631205 G A 0.429312 -1.9056e-05
1:207634670 C T 0.079505 1.7944e-05
1:207646163 T C 0.026842 -3.0746e-05
1:207646923 A G 0.658427 1.4721e-06
1:207650938 T G 0.232886 3.2580e-05
1:207652176 G A 0.049530 1.8129e-06
1:207653106 C A 0.661280 6.2633e-06
1:207653364 G A 0.136864 3.6481e-05
1:207653395 A C 1.693461 4.8374e-05
1:207656050 T C 1.174868 -3.4498e-05
1:207659797 A G 0.044340 -1.8471e-05
1:207666061 T C 1.580587 -2.4902e-05
1:207666591 T C 0.031825 -4.7729e-05
1:207667835 C T 0.043435 4.0669e-06
1:207671849 A C 0.252078 8.1143e-05
1:207673414 A G 0.197491 5.1185e-05
1:207676604 T C 1.642685 -2.8590e-05
1:207685965 C A 1.643386 9.2037e-06
1:207693866 C G 1.949159 -1.2059e-04
1:207695588 G C 0.043272 -9.4776e-05
1:207697506 C T 0.056703 1.8994e-05
1:207753621 G A 0.329165 -1.1143e-04
1:207757515 G A 0.329681 -9.9641e-05
1:207773902 G A 0.686402 -1.4145e-05
1:207782707 G A 0.233921 -1.5306e-05
1:207782769 A G 0.056061 1.6303e-04
1:207782931 G A 0.387932 -1.9254e-05
1:207786289 G A 1.638261 1.6180e-05
1:207790417 C G 0.063029 -8.4208e-05
1:207791434 G A 0.048969 -8.2362e-05
1:207795320 G A 1.640182 9.0675e-06
1:207809833 A G 0.102767 1.1172e-04
1:207823865 G A 0.956789 -1.3476e-04
1:207845713 A C 0.023340 2.9359e-05
1:207851611 G A 1.050517 -4.3102e-05
1:207853813 A G 0.032717 -1.5715e-05
1:207857254 G A 0.207131 9.0246e-05
1:207868022 T G 0.111423 3.5883e-05
1:207872290 C T 0.579558 -1.4052e-04
1:207872405 T C 0.045187 -1.1958e-05
1:207875175 T G 0.511167 2.1997e-05
1:207880683 G T 1.133469 2.6886e-05
1:207882401 C T 1.429092 4.4388e-07
1:207885845 G A 0.988731 1.1422e-05
1:207888169 A G 0.061244 1.0625e-04
1:207902105 A G 0.036560 -3.1523e-05
1:207911224 T C 0.090605 3.1003e-04
1:207915978 C T 1.185397 4.2031e-05
1:207922911 G A 0.054097 2.2758e-06
1:207923081 G A 1.548759 2.2994e-05
1:207931806 G A 0.023048 4.6564e-06
1:207936103 A G 0.097369 1.0036e-04
1:207938236 T C 0.227125 9.3547e-05
1:207953244 C T 1.186660 4.7591e-05
1:207970625 G A 0.069453 8.3322e-05
1:207974818 G A 0.935306 -3.2311e-05
1:207983595 C T 0.050988 -1.3207e-05
1:208000018 C T 0.701524 -7.7508e-06
1:208018454 T C 0.050338 -8.1139e-05
1:208023885 C T 0.147432 1.4214e-05
1:208024820 T C 0.201181 -5.4017e-05
1:208026424 C T 0.020776 -4.6553e-06
1:208032512 C T 0.024648 1.2230e-04
1:208034955 T C 1.738892 7.2102e-06
1:208036829 A G 1.850371 -2.5591e-05
1:208037821 T C 0.488174 -2.7420e-05
1:208038547 C T 0.074688 2.6734e-05
1:208039431 C G 0.125539 -2.6461e-05
1:208040165 C T 0.681942 -1.5455e-05
1:208045641 T C 0.152560 1.0633e-05
1:208052836 T C 0.070543 1.1656e-04
1:208057800 T C 0.128382 3.1463e-06
1:208060009 T C 0.425473 6.2637e-05
1:208060806 A G 0.789429 2.3157e-05
1:208062471 C A 0.536422 -4.2027e-06
1:208063067 A G 0.677113 -6.2169e-08
1:208068167 G A 0.219010 -2.7278e-05
1:208068720 C G 0.269972 9.1849e-05
1:208073205 A C 0.039845 -4.1334e-05
1:208080972 C T 0.123355 -1.0647e-06
1:208088477 A G 0.026407 8.4284e-05
1:208091464 C G 0.060403 -4.7441e-05
1:208095627 G A 0.064935 2.4157e-05
1:208098165 A G 1.123991 1.3619e-04
1:208110349 T C 0.113952 3.9783e-05
1:208121860 T C 0.106019 7.6634e-05
1:208124202 G A 0.820208 6.2923e-06
1:208128722 A G 1.252503 -1.0257e-05
1:208139216 T C 0.073000 2.2562e-04
1:208142785 G T 1.824622 3.6692e-06
1:208158787 T G 0.636440 -1.0159e-05
1:208164440 A G 1.187744 -1.9491e-05
1:208164457 C T 0.245895 -2.0432e-05
1:208164620 C A 1.409458 1.7190e-05
1:208169771 G A 1.746406 -2.7256e-05
1:208171793 G A 0.174920 1.2970e-05
1:208173420 A C 0.031007 -3.2659e-05
1:208173765 T C 0.493643 -2.0259e-05
1:208175614 T G 0.085915 1.2455e-04
1:208178218 C T 0.556783 -1.7655e-05
1:208179552 C T 0.201422 3.6065e-05
1:208183894 C G 0.022545 -5.4363e-06
1:208185185 A G 1.429170 2.7636e-05
1:208188196 T C 1.952700 4.9496e-05
1:208188669 C T 0.038641 -2.2183e-05
1:208193732 G T 1.146854 4.6246e-05
1:208197785 T C 0.320388 -1.9750e-05
1:208199562 A G 0.066346 1.1719e-05
1:208203837 A G 0.226550 -4.9715e-05
1:208206242 G T 0.212207 -1.4787e-04
1:208207839 A G 1.167828 2.4872e-06
1:208212224 T C 0.055415 -6.1414e-05
1:208217017 G A 0.021575 -2.4414e-05
1:208220682 C T 0.020987 2.7788e-05
1:208221368 A G 0.373002 -4.5827e-05
1:208223657 T C 0.042243 9.1578e-07
1:208225357 G A 1.119957 9.3621e-06
1:208229228 G T 0.440718 -1.5378e-05
1:208231048 A G 0.039004 4.0652e-05
1:208231931 T C 0.059816 -4.3179e-06
1:208235103 G A 0.130223 3.8102e-05
1:208249800 T C 0.118071 2.7486e-06
1:208252777 C G 0.038472 2.0349e-05
1:208256139 A G 0.067736 -1.1563e-05
1:208256286 A C 0.035677 1.3259e-06
1:208274130 T C 0.561132 -3.9037e-05
1:208275192 A G 0.109453 4.7410e-05
1:208277095 C T 0.066538 1.8552e-04
1:208282044 G T 0.146383 -7.2718e-05
1:208298569 G A 1.203713 2.5726e-05
1:208301738 C T 1.082890 3.4186e-05
1:208309775 A G 0.179659 6.8146e-05
1:208313310 T C 1.836677 -1.2483e-04
1:208314049 A C 0.238079 -2.4003e-06
1:208321596 T G 0.045567 -3.8827e-05
1:208325202 T C 1.789844 -5.5880e-05
1:208326221 C T 0.736302 4.2098e-05
1:208329618 G A 0.642695 -1.0201e-06
1:208332088 A C 0.026557 -2.3767e-05
1:208347155 T C 0.802223 8.7123e-05
1:208364707 C T 0.112975 -3.2369e-05
1:208365291 C G 0.065068 -2.2250e-05
1:208366991 T C 0.358506 -1.4408e-04
1:208372139 G T 0.614236 -2.0354e-05
1:208377606 T C 0.047489 6.2409e-06
1:208378499 C T 0.069417 3.7507e-05
1:208378625 T C 1.968698 -2.9310e-05
1:208379166 G A 0.423785 -1.8220e-05
1:208382156 T C 0.591451 -5.7476e-06
1:208383493 T C 0.051588 -1.1905e-04
1:208390086 C G 0.672260 5.8132e-05
1:208390162 C T 0.345153 3.8156e-05
1:208390469 T C 0.395430 -4.2337e-05
1:208391741 A G 0.146023 -3.0319e-05
1:208394402 A G 0.117912 1.7597e-05
1:208396156 C T 0.356552 2.9933e-05
1:208400606 C T 0.075311 1.1324e-04
1:208403139 T A 0.043980 -1.5162e-05
1:208403682 A G 1.658579 7.1875e-05
1:208404011 T C 0.488658 -9.5393e-08
1:208404218 G T 0.552281 2.3938e-05
1:208408705 T C 0.049319 -6.8870e-05
1:208409226 A G 0.022311 9.9041e-06
1:208410160 A G 0.266077 -5.7777e-05
1:208410498 C T 0.044886 7.9277e-05
1:208410528 G A 0.341161 -7.4644e-06
1:208411188 A G 0.171275 8.7987e-05
1:208411433 A G 0.090281 -1.4282e-05
1:208414033 C T 0.985248 -1.6109e-04
1:208414663 A G 0.109609 2.8355e-05
1:208420588 C T 0.267086 -6.5572e-07
1:208420665 C T 0.735614 -3.8671e-04
1:208424980 A G 0.143040 5.3371e-05
1:208430523 T C 0.287522 6.3348e-05
1:208430761 T C 1.093588 -3.1754e-05
1:208432707 G A 0.038053 6.9223e-05
1:208433371 G T 0.149188 2.6740e-06
1:208434607 G A 0.811448 -1.4798e-04
1:208446399 T C 0.952138 -8.4107e-05
1:208450506 A G 0.280693 4.3711e-05
1:208452688 C T 0.375452 -1.3367e-04
1:208456824 A G 0.052474 -3.8452e-05
1:208468255 T C 0.201425 7.3446e-05
1:208471326 T C 0.050569 -5.1484e-06
1:208477714 T C 0.020393 8.2629e-06
1:208478608 A G 0.090151 1.2572e-04
1:208480289 T C 0.029085 -1.7442e-05
1:208483965 C T 0.078495 9.9306e-06
1:208485874 A G 0.353167 4.8395e-06
1:208505232 T C 0.297337 1.5173e-04
1:208511052 C A 0.033522 5.6310e-05
1:208520153 G A 0.138743 1.0411e-04
1:208526028 C A 0.102462 1.9211e-04
1:208529325 T C 0.055236 2.1919e-06
1:208536340 A C 0.458625 4.7042e-05
1:208538564 A G 0.122280 -5.9943e-05
1:208538831 G A 0.324793 3.2824e-05
1:208540931 A G 0.127912 2.2940e-05
1:208541766 G A 0.461711 -6.7531e-06
1:208547582 T G 0.865580 2.0873e-05
1:208548393 A G 0.372213 -1.1256e-04
1:208549265 T G 0.068810 -1.1105e-04
1:208551083 C T 0.059345 5.0410e-05
1:208552588 A G 0.140937 4.1659e-05
1:208560485 C T 0.044626 -4.6778e-05
1:208566617 G A 0.320628 -8.4128e-05
1:208567253 A G 0.643857 -1.7555e-05
1:208567475 G T 0.166660 8.8277e-05
1:208568131 C T 0.174936 7.4479e-05
1:208569475 G A 0.841770 -1.5924e-05
1:208571297 T C 0.035197 -2.7344e-05
1:208584108 G A 0.356367 3.1455e-05
1:208586059 G C 0.064743 -1.0624e-04
1:208587208 A G 0.046271 -4.7314e-06
1:208587894 C T 0.170324 -3.4718e-06
1:208588545 T G 0.211844 8.9050e-05
1:208590432 A G 0.874250 -1.3301e-04
1:208591819 T C 0.220049 1.2545e-06
1:208592627 T C 1.700644 -1.2230e-04
1:208593334 A G 0.074000 1.1187e-05
1:208602140 A C 0.042162 -1.2668e-04
1:208603189 A G 0.235200 1.0441e-04
1:208607480 T G 0.319080 7.2764e-05
1:208611664 A G 0.141275 8.5214e-05
1:208612299 G A 0.056197 -5.2559e-05
1:208612749 A G 1.379058 -2.5606e-05
1:208619858 G T 0.754462 -7.2684e-05
1:208620272 C T 0.674922 2.2003e-04
1:208620410 T C 0.047648 6.2335e-06
1:208624751 T C 0.101456 -7.0152e-05
1:208626275 T C 0.066918 3.0507e-06
1:208629003 A G 0.039186 3.6976e-05
1:208629207 G A 0.306370 -1.3504e-05
1:208632906 A G 0.052260 3.3952e-05
1:208632955 G A 0.089099 -1.3815e-04
1:208633504 G A 1.931226 -5.7386e-05
1:208634420 A G 0.050828 4.1424e-05
1:208635134 T C 0.046979 2.3355e-05
1:208635244 G A 0.041202 8.7100e-05
1:208636251 G T 0.069031 -8.8826e-05
1:208637976 A G 0.260975 6.1096e-06
1:208639596 T C 0.052081 7.5423e-05
1:208639965 C T 0.080780 -2.4872e-05
1:208642105 T C 0.223996 3.4369e-05
1:208646090 C A 0.845811 2.7821e-05
1:208648503 A T 0.086597 -3.9102e-06
1:208671456 A C 0.920661 9.7787e-06
1:208675414 G A 0.046366 -1.5684e-05
1:208675759 G T 1.766299 7.5154e-05
1:208676030 A G 0.068625 -1.2011e-04
1:208682474 A G 1.759123 7.5530e-05
1:208683443 A C 0.179704 -1.9757e-05
1:208683557 G A 0.066473 2.2033e-05
1:208684303 G A 0.214586 -2.1586e-05
1:208684835 A G 0.044029 2.3010e-05
1:208686297 A G 0.041059 -1.1645e-04
1:208698223 G A 0.071209 3.5617e-05
1:208698296 T C 0.157607 -8.5446e-05
1:208699659 A G 0.036349 -1.5409e-05
1:208700287 A G 0.065519 4.7550e-05
1:208700733 T C 0.718648 -1.9537e-05
1:208700789 C T 1.218890 7.2333e-05
1:208701208 A G 1.574414 6.3243e-06
1:208701838 G A 1.339032 4.1281e-05
1:208701907 A G 1.281134 1.6576e-05
1:208708062 C T 0.144507 -4.5206e-05
1:208711001 T C 0.827203 -6.1485e-05
1:208713165 C T 0.518110 2.0918e-05
1:208716444 C T 0.435093 -3.8636e-05
1:208717605 C T 1.294588 -3.8710e-05
1:208718672 G A 0.868784 -4.0252e-05
1:208718742 T C 0.026034 -2.1321e-05
1:208725816 C A 0.201178 4.3804e-05
1:208727768 C G 0.088145 8.0333e-05
1:208737659 C T 0.643850 1.6280e-05
1:208739034 A G 0.049306 6.8720e-06
1:208746142 T C 0.028267 -5.2664e-05
1:208756154 C A 0.985319 5.3736e-05
1:208756374 G A 0.060296 -2.0106e-05
1:208756429 G A 0.023548 1.8662e-05
1:208757586 C G 0.347029 -8.8278e-05
1:208761593 C T 0.596673 4.6592e-05
1:208762044 G A 0.065584 2.9928e-05
1:208763263 C T 0.041413 9.6934e-05
1:208763623 A G 0.050562 4.6432e-05
1:208767267 C A 0.072520 -4.9414e-04
1:208770989 G A 0.120697 -4.4234e-05
1:208777012 A G 0.515276 1.4504e-05
1:208777749 A G 1.807731 -2.1690e-05
1:208779194 T C 0.040166 1.1452e-04
1:208780169 A G 0.054172 8.0763e-06
1:208794454 A C 0.633058 1.8178e-05
1:208795089 C A 0.092458 4.5646e-05
1:208803987 T C 0.038371 -2.3258e-05
1:208808979 G T 0.409147 -2.5941e-05
1:208809503 A G 1.906022 2.4594e-05
1:208810046 C T 0.039390 2.1406e-05
1:208810079 A G 0.537893 3.7099e-05
1:208810098 T C 1.047404 1.0303e-05
1:208810234 C G 0.964758 1.3095e-05
1:208812173 T C 0.022513 1.1130e-04
1:208813119 T C 0.522190 4.0279e-06
1:208818098 T C 0.066976 3.0277e-05
1:208819546 C G 1.399286 -5.0086e-05
1:208825881 T G 0.249998 -4.3756e-05
1:208830499 C T 0.406586 1.1242e-05
1:208830611 C A 0.097389 -1.5525e-05
1:208843331 G A 0.044694 -2.0224e-05
1:208849634 T C 0.250338 -1.8498e-05
1:208857946 G A 0.179032 1.3033e-05
1:208858179 T C 0.579815 -6.7513e-05
1:208860293 A G 0.385540 -2.2808e-05
1:208861170 A G 0.029322 9.1994e-05
1:208861680 T C 0.121531 -3.3256e-05
1:208866218 T C 0.078722 -1.1137e-04
1:208872435 A G 1.508544 -4.6340e-05
1:208890270 C T 0.042532 -2.1509e-05
1:208893836 T C 0.195031 3.3743e-05
1:208907384 T C 0.076905 -1.9845e-07
1:208908057 C T 0.144829 -7.2416e-06
1:208922357 G A 0.139976 -1.1655e-05
1:208932974 G A 0.171710 4.6269e-05
1:208936451 A G 0.437998 -2.4633e-05
1:208937403 T G 0.632646 -2.0638e-05
1:208938163 G A 0.068430 -6.2854e-04
1:208938640 C T 0.175439 -7.2860e-05
1:208940672 G A 0.314338 7.1164e-06
1:208942499 G A 0.211201 -1.0137e-05
1:208947470 T C 0.086168 2.0672e-04
1:208948586 T C 0.210627 -3.2174e-05
1:208949558 T G 0.027985 -1.0082e-05
1:208952697 C T 0.026047 -2.1443e-05
1:208954631 A G 0.063549 -3.2741e-05
1:208954872 C T 0.177173 -2.2569e-05
1:208956621 T C 1.530515 -2.1066e-05
1:208967876 G A 0.040955 7.1849e-05
1:208969841 G A 0.048060 2.4712e-05
1:208971057 G C 0.179360 -7.3487e-05
1:208972349 G A 0.065963 6.2464e-05
1:208973209 G A 0.243220 -4.9582e-05
1:208975033 A C 1.323884 5.4362e-06
1:208986351 G A 1.387416 1.6882e-05
1:208994195 T C 1.939119 -2.0840e-05
1:208994548 C T 0.300342 -1.4686e-05
1:208997091 T C 0.930184 -1.0315e-04
1:208998375 G A 1.614340 -1.0576e-05
1:208998704 A G 0.032036 5.5898e-05
1:208999133 T C 0.185676 -6.4713e-05
1:208999491 C T 0.051705 -5.9016e-05
1:209007054 T C 0.063601 4.9396e-06
1:209008960 C T 0.068375 -3.5255e-05
1:209009472 A C 0.031636 7.2195e-05
1:209019492 T C 0.381723 -4.8155e-05
1:209021202 G A 0.193460 -7.2443e-05
1:209023600 A G 0.103436 2.7312e-06
1:209026332 C T 0.127535 6.0657e-05
1:209028440 C T 1.447115 -2.4403e-05
1:209032199 G T 0.054499 -4.6748e-06
1:209041412 A G 0.032376 4.5299e-05
1:209048032 C T 0.968438 1.8769e-04
1:209052552 A G 0.182765 -1.0965e-04
1:209055813 C T 0.102072 2.8449e-06
1:209056273 T C 0.031701 -1.6887e-05
1:209063680 C A 0.627819 8.3487e-05
1:209064718 G A 0.692965 1.2377e-05
1:209073676 T C 0.186433 -8.2841e-05
1:209073907 C A 0.961301 3.4200e-06
1:209076899 T G 0.316175 1.6461e-05
1:209081159 C G 0.079544 8.9427e-05
1:209082022 T C 0.077479 -1.4605e-04
1:209084801 C T 0.120258 4.9470e-05
1:209088514 C T 0.793285 -4.6643e-04
1:209092556 G A 0.188250 1.3833e-05
1:209094446 G A 0.158013 -6.8777e-05
1:209100221 T C 0.101125 5.8846e-05
1:209101571 T C 0.156189 -3.2721e-05
1:209101942 C T 0.116750 7.3383e-05
1:209108041 A G 0.067583 -5.0368e-06
1:209108296 C T 0.024963 6.6938e-06
1:209109349 A G 0.547821 2.3112e-05
1:209109755 T C 0.107769 4.0635e-05
1:209110349 G T 0.787426 -9.8034e-06
1:209111813 C T 0.036125 -1.2195e-05
1:209114268 A G 0.032987 1.3163e-04
1:209118300 C T 1.274295 6.5155e-06
1:209119308 G A 0.052442 1.3605e-05
1:209120180 T C 0.531998 7.6939e-05
1:209121467 C G 0.574927 -9.7302e-06
1:209125973 G A 0.280969 -1.9002e-05
1:209126373 T C 0.092598 -1.3510e-05
1:209128395 A G 0.070780 -3.7232e-05
1:209155448 T C 0.043749 -8.4903e-05
1:209156342 T C 0.041578 2.6300e-05
1:209162503 A G 0.287791 2.1152e-06
1:209162845 C T 0.838089 -2.9711e-06
1:209162928 G A 0.551174 -4.9316e-06
1:209180493 A G 0.751025 4.2860e-06
1:209181469 G A 1.974290 5.4106e-05
1:209183954 T G 0.044616 4.5966e-05
1:209201010 T C 0.118772 6.8204e-05
1:209204783 C G 1.243613 1.5907e-05
1:209206072 C T 0.191201 2.7664e-05
1:209211775 A G 0.994498 -1.4875e-05
1:209220353 G A 0.970853 -1.2148e-05
1:209222065 T C 0.041763 3.5832e-05
1:209223666 T C 0.275016 2.9907e-04
1:209234552 C A 0.053357 -1.1364e-05
1:209239811 T C 1.358510 -1.0726e-05
1:209241420 G A 0.765394 -1.3262e-05
1:209253452 C G 0.026654 5.9932e-05
1:209254829 G A 0.199649 -1.5437e-05
1:209259013 T C 0.229936 3.9354e-04
1:209266284 T C 0.311962 -7.0179e-06
1:209273784 C T 0.038011 1.9276e-05
1:209277959 A G 0.046398 -9.7509e-06
1:209279216 T C 0.237696 5.0468e-06
1:209287142 C T 0.072939 -1.8840e-04
1:209295363 T G 0.734429 3.0779e-06
1:209295902 A G 0.989714 -2.0013e-06
1:209307465 A C 0.219179 -1.8301e-05
1:209308353 A G 0.073438 9.6070e-05
1:209313831 G A 0.027913 -8.1141e-06
1:209322270 C A 0.120963 -8.7361e-05
1:209323088 G A 1.058810 5.5124e-06
1:209325038 C T 0.162427 -2.4877e-05
1:209328259 T C 0.035051 1.3444e-05
1:209329538 A G 0.907165 1.1877e-05
1:209331985 T C 0.046719 6.0278e-05
1:209355820 A G 0.073987 5.7335e-05
1:209359911 G A 1.280138 1.3072e-05
1:209360210 T C 0.026505 -1.0418e-04
1:209363290 A G 0.122787 -1.0094e-06
1:209364553 C T 0.446382 2.9859e-05
1:209365976 T C 0.051452 -2.7333e-05
1:209368741 C G 0.145507 2.3804e-06
1:209380190 T C 0.050705 -8.2295e-05
1:209381807 A C 0.034681 2.7763e-05
1:209382572 T C 0.065506 5.1018e-05
1:209383607 C T 0.121823 -1.0917e-04
1:209392460 C T 0.045661 -2.6534e-05
1:209409485 G A 0.134147 -1.6118e-04
1:209424270 C T 0.098557 7.0024e-05
1:209460628 T C 0.046174 3.6061e-05
1:209479215 T G 0.099103 -2.0593e-05
1:209482201 A G 0.532128 3.4479e-05
1:209482984 G A 0.832698 -8.2421e-05
1:209487041 G A 1.421441 -3.3799e-05
1:209488640 C T 0.035408 -2.1372e-04
1:209494087 A G 0.047790 -6.9581e-06
1:209498116 C T 0.178325 2.6743e-05
1:209505912 C T 1.849296 6.8867e-05
1:209512610 T C 0.031490 4.4226e-07
1:209512703 A C 0.097564 1.0528e-04
1:209513933 C T 0.156481 1.0527e-04
1:209514761 C T 0.096496 -1.4923e-05
1:209515989 A G 0.079339 2.2020e-06
1:209517898 A G 0.263458 3.8248e-05
1:209523508 A G 0.030500 -2.6906e-05
1:209526299 G A 0.023571 -2.4745e-05
1:209536393 T C 0.041208 -1.1471e-05
1:209541395 C T 0.132261 -9.8376e-06
1:209544358 C T 0.027261 3.1373e-07
1:209547733 C T 0.123491 2.6103e-05
1:209554465 A G 0.268803 4.5599e-05
1:209560208 G A 0.421503 8.6688e-05
1:209560325 T C 0.052675 -2.1100e-05
1:209575594 G T 1.283487 -1.4115e-06
1:209577485 A G 0.022999 -8.6868e-06
1:209580942 G A 0.031971 2.3136e-05
1:209586137 A G 0.817887 1.1097e-04
1:209588525 A G 0.028215 2.8440e-05
1:209590078 T G 0.031873 3.5122e-05
1:209592439 C T 0.475460 2.8969e-05
1:209593193 G A 1.932034 1.1124e-04
1:209594267 A C 0.142894 -2.5924e-06
1:209595738 T C 1.899339 5.3960e-05
1:209603252 G T 0.079622 -9.0487e-05
1:209607771 T C 0.208926 5.9651e-06
1:209608020 A C 1.321346 1.6952e-05
1:209608321 G A 0.162103 1.1348e-04
1:209617663 T C 0.129661 -5.4894e-06
1:209620874 T C 0.123494 -4.1817e-05
1:209628916 C T 0.779626 6.9616e-06
1:209637470 G A 0.366377 1.3796e-04
1:209650863 C T 0.314455 3.0752e-05
1:209651535 T C 0.527094 -1.0711e-04
1:209652476 G A 0.116198 4.4351e-05
1:209654291 T C 0.214366 2.4668e-05
1:209676833 T C 0.032944 3.2218e-05
1:209681842 A G 0.032532 5.9854e-05
1:209681972 A G 0.076421 1.3818e-05
1:209686419 A G 0.033376 7.4416e-05
1:209694870 A G 0.052029 -2.2074e-05
1:209704708 T C 0.024132 -1.8394e-04
1:209711015 C T 0.109583 8.0904e-05
1:209713116 C A 0.034360 -1.9723e-05
1:209715433 A G 0.024109 1.9173e-04
1:209716055 G A 0.025901 1.5094e-04
1:209717109 G T 1.303871 4.2513e-05
1:209721047 A C 0.603453 3.5448e-05
1:209722151 C T 0.264256 1.3983e-05
1:209722480 A G 0.066282 -1.2540e-05
1:209722581 G A 1.281946 2.3981e-05
1:209722772 G A 1.071501 4.0711e-05
1:209723311 C G 0.189896 -2.3173e-05
1:209724065 G A 0.042354 4.6119e-05
1:209726120 G C 0.160074 -4.0261e-06
1:209727073 G A 0.040436 -1.6918e-05
1:209727257 A T 1.135922 5.4973e-06
1:209729268 A C 0.025615 -4.8953e-06
1:209732407 T C 0.023697 -6.6101e-05
1:209734677 C T 0.111352 1.5356e-05
1:209735141 C T 0.062789 -1.2825e-05
1:209741608 C T 0.029131 2.3249e-06
1:209744147 T G 0.327065 2.8535e-05
1:209745400 C T 0.054383 -1.2105e-05
1:209746872 T G 1.290300 3.1213e-06
1:209747496 T G 0.395154 2.8500e-05
1:209758086 A G 0.053386 -1.1042e-05
1:209758732 A G 0.023103 -5.0129e-05
1:209762875 G A 0.527681 -5.1310e-05
1:209765283 C T 0.027936 -6.9688e-05
1:209774889 G T 1.587368 4.9967e-06
1:209777675 C G 0.305935 1.9020e-05
1:209782545 G A 0.543027 -1.6590e-05
1:209785148 T C 0.054214 -3.7150e-05
1:209785206 A G 0.346747 7.9332e-06
1:209787854 T C 0.347435 1.1715e-05
1:209792018 T C 0.024363 -3.1388e-05
1:209793017 T G 0.053636 -5.2099e-06
1:209795302 A G 0.657226 4.2968e-07
1:209796329 A T 0.309736 -8.3880e-06
1:209797253 C T 0.050822 6.5816e-06
1:209799819 A G 1.448024 2.0585e-04
1:209800230 T C 0.053393 2.1721e-06
1:209803199 G A 0.028384 4.0702e-05
1:209804095 A G 1.684448 3.7185e-05
1:209804499 G T 0.245785 -2.7392e-04
1:209807438 T C 0.271796 2.5792e-05
1:209809364 C A 0.036625 -1.4724e-05
1:209809555 T C 0.496568 2.0197e-05
1:209812759 T G 0.988513 1.7082e-05
1:209814879 T C 0.402678 5.3260e-06
1:209818552 A G 0.267531 1.0508e-05
1:209821568 G A 0.483497 1.8184e-05
1:209823735 A C 0.041510 1.3996e-04
1:209825386 C T 1.725072 5.2727e-05
1:209826917 T G 1.042763 1.8525e-05
1:209828239 G A 0.051916 1.1546e-05
1:209828955 T C 0.371408 -9.3396e-06
1:209830029 C T 0.025317 -1.1936e-04
1:209831590 C T 1.062195 1.4348e-05
1:209833313 C T 0.489414 -5.6227e-05
1:209833446 C T 0.416122 -2.0486e-05
1:209833989 C A 0.116373 -1.0019e-04
1:209834057 A G 0.825807 -3.5078e-05
1:209834212 A T 1.014986 -1.5613e-05
1:209835711 G A 0.112219 6.1325e-06
1:209836879 T C 0.125043 1.7601e-05
1:209837683 C T 1.384738 -2.5459e-05
1:209842279 G A 1.510089 5.1453e-05
1:209842499 C T 0.058706 2.7242e-05
1:209848243 T C 0.026278 -3.6156e-05
1:209851207 G C 0.091751 -1.2876e-06
1:209851897 G A 1.895581 5.0863e-06
1:209860275 T G 0.042876 1.4361e-05
1:209867397 T C 1.741109 -4.9700e-05
1:209869456 T C 0.293195 -3.4118e-05
1:209871135 G A 1.975751 -4.8858e-05
1:209871977 T C 0.054000 4.1138e-05
1:209874946 T C 0.022311 -4.6370e-05
1:209880259 G T 0.400711 -4.0984e-04
1:209885371 C T 0.067333 3.4122e-05
1:209885509 G A 0.092819 -2.7589e-05
1:209887651 A G 0.037232 6.8568e-05
1:209894661 A G 0.405553 -5.4006e-04
1:209909509 C T 0.065587 -1.6625e-05
1:209911988 G T 0.444386 -3.9312e-04
1:209922031 T C 0.024999 -2.5495e-05
1:209935031 A G 0.484198 -9.6079e-05
1:209935778 G A 0.461718 -1.0494e-04
1:209943156 G A 0.881673 -2.1838e-04
1:209943592 T C 0.391016 -6.4579e-04
1:209949474 A G 0.023110 -3.9627e-05
1:209950760 G C 1.587789 9.5577e-05
1:209951400 G C 0.117486 -3.6906e-06
1:209952865 G C 0.823460 5.4047e-06
1:209955848 C A 0.855545 4.9498e-07
1:209956542 A C 0.342570 8.9407e-05
1:209977111 G A 1.612483 1.0813e-04
1:209980489 T G 0.794245 1.2076e-04
1:209988047 C A 0.024324 -2.4169e-05
1:209989270 G A 1.619890 1.6599e-04
1:209996215 T C 0.025106 -1.3544e-05
1:209996542 G T 1.119570 9.2689e-05
1:210000390 C T 0.399945 2.0950e-05
1:210001713 A C 1.111855 1.0137e-04
1:210004199 G C 1.511164 4.7986e-04
1:210004332 A G 0.332573 1.1205e-04
1:210007208 A G 0.032688 5.8900e-05
1:210010524 A G 0.050650 3.5888e-06
1:210017386 T C 0.028137 6.3142e-05
1:210022732 G A 1.843276 -6.7790e-05
1:210027359 C T 0.060968 1.7007e-06
1:210039902 C A 0.420624 4.4305e-05
1:210040994 T C 0.054464 4.7028e-05
1:210044587 A G 0.777718 -4.5313e-05
1:210049980 A C 0.038832 5.8228e-05
1:210050696 A G 0.087343 2.4051e-05
1:210056681 C T 0.026751 -1.5374e-05
1:210057428 T C 0.974154 -3.1596e-05
1:210067972 C A 1.190250 3.0180e-05
1:210094182 A G 0.059956 2.7951e-05
1:210098466 A G 0.325611 1.8127e-04
1:210100459 C T 1.168617 2.3058e-05
1:210112028 A C 0.053795 -5.6551e-05
1:210112738 T C 0.029819 8.6898e-05
1:210115008 A G 0.128960 6.9388e-05
1:210118741 G T 0.045716 -2.2368e-04
1:210161688 C T 0.023324 -4.5553e-05
1:210164716 T C 0.094250 -4.1438e-05
1:210195909 T C 0.049478 -2.2905e-04
1:210196333 T C 0.037849 2.9324e-05
1:210205366 T C 0.047242 1.2078e-05
1:210218475 A C 0.065090 5.3891e-05
1:210234482 G A 0.038689 8.0929e-05
1:210236470 A G 0.521450 4.7595e-06
1:210251323 C T 0.034405 -3.1094e-05
1:210313918 G A 0.060267 -1.8581e-05
1:210315666 C A 0.043055 -1.8315e-05
1:210331377 G A 0.379036 1.0637e-04
1:210334081 C T 0.275139 2.3862e-06
1:210341045 A G 0.027933 -1.8188e-04
1:210344858 A C 1.365563 1.3398e-05
1:210354889 A G 0.069027 1.0339e-05
1:210362989 A C 0.957377 -2.9049e-05
1:210370700 C T 0.305107 8.7292e-05
1:210370807 T G 0.291118 -1.1078e-05
1:210399713 A G 0.573862 -6.3324e-04
1:210400090 A C 0.040864 -6.0680e-06
1:210405744 A G 0.107210 5.6788e-05
1:210413739 T C 0.851789 -6.2036e-05
1:210418825 T C 0.145588 4.9175e-05
1:210425895 C T 0.269923 6.0001e-05
1:210429154 G A 0.452711 3.5027e-05
1:210438333 A G 0.032578 1.0206e-05
1:210443861 A G 0.202707 -8.0295e-06
1:210458861 G A 0.285620 3.6387e-05
1:210459984 C A 0.295607 4.1726e-05
1:210461311 A G 0.746773 -9.1852e-06
1:210463786 A G 0.328275 7.4912e-05
1:210467025 G A 0.345085 -3.5269e-05
1:210468160 G A 0.784070 -5.0082e-05
1:210469000 G A 1.047229 -4.0932e-06
1:210475109 A G 0.030650 9.0246e-07
1:210477128 A G 0.021146 -3.4571e-05
1:210477433 G A 0.024752 -5.1751e-05
1:210486895 C T 0.312676 6.0329e-05
1:210489611 C G 1.457294 6.5316e-05
1:210494667 T C 0.231377 -8.2907e-05
1:210506364 C A 0.299794 1.9612e-05
1:210510894 C A 1.012457 1.0719e-06
1:210511383 G A 0.046583 1.4138e-05
1:210512590 C G 0.609585 -2.1650e-05
1:210522817 G A 0.820429 -1.6005e-06
1:210528728 T C 0.089761 1.8280e-05
1:210529833 G T 0.174034 2.4781e-05
1:210531438 G A 1.446979 3.7787e-05
1:210533428 G T 0.306922 2.3644e-05
1:210536025 T C 0.319914 3.1979e-05
1:210540205 G A 0.302929 2.0864e-05
1:210548035 G C 0.036868 -6.4495e-06
1:210561485 A C 0.025109 9.3601e-05
1:210568621 G A 0.077395 1.3836e-05
1:210572004 G A 1.180191 9.7006e-06
1:210573393 T C 0.381360 -2.3326e-05
1:210576545 T G 0.139048 -8.8126e-07
1:210577884 A G 0.309401 3.1393e-05
1:210581189 T G 0.038754 -6.8704e-06
1:210585260 T C 0.675052 -2.8592e-05
1:210585575 G A 1.796228 -1.1390e-06
1:210587818 G A 0.432737 -3.8025e-05
1:210589846 T C 1.945806 4.4291e-05
1:210590022 A G 0.144894 2.1898e-05
1:210599633 T C 0.912718 -9.6269e-06
1:210612528 T C 1.615044 2.1477e-05
1:210613971 G T 0.309794 2.3561e-05
1:210622889 T C 0.807219 1.0729e-04
1:210632800 A G 0.066713 3.7146e-05
1:210637297 T C 0.323514 1.2589e-05
1:210643962 T C 0.159863 4.1712e-04
1:210648578 G T 0.334861 4.8071e-06
1:210654164 G T 0.133170 -3.4720e-04
1:210658336 C T 0.398861 -8.9076e-05
1:210660163 G A 0.601052 1.0092e-03
1:210665583 C T 1.317603 1.5084e-05
1:210675102 T C 1.532605 7.8519e-05
1:210678770 T C 0.104945 -3.4721e-05
1:210681886 T C 0.064259 1.6065e-05
1:210684528 C T 0.888947 -1.3121e-05
1:210687957 C T 0.221104 -2.3660e-05
1:210690808 T C 0.339892 9.0200e-05
1:210697477 G A 0.114546 4.9942e-05
1:210697994 C T 0.055502 4.4128e-05
1:210698813 T C 0.915409 -3.8519e-06
1:210699024 G A 0.043289 3.1598e-07
1:210699305 T C 0.228024 -1.6961e-05
1:210702922 T C 0.076067 -1.0345e-05
1:210708306 G A 1.041195 -3.8372e-05
1:210709330 C T 0.524020 8.1664e-06
1:210711660 C T 0.375628 4.0605e-05
1:210718695 T C 0.046865 -2.9137e-05
1:210729897 C T 0.522800 5.3116e-06
1:210732325 C G 0.038605 -2.9004e-05
1:210732367 A G 0.136922 3.2202e-05
1:210738256 T C 0.022130 4.3385e-05
1:210738604 G C 1.847112 5.3785e-05
1:210746520 T C 0.077132 -1.9499e-04
1:210747424 A G 1.721868 -3.8598e-06
1:210747866 G C 1.880404 -2.8146e-06
1:210749312 C T 0.497502 6.9085e-07
1:210750063 G A 0.821688 -4.9845e-05
1:210752116 T C 0.031266 -3.1697e-05
1:210754680 A G 1.959276 -2.5670e-05
1:210760144 C G 0.038365 3.0686e-05
1:210760414 C T 0.196962 6.1288e-05
1:210771400 G A 0.641020 -1.5922e-05
1:210774654 A G 0.043607 -4.9745e-06
1:210776171 A G 0.044236 -3.2907e-05
1:210778036 A G 0.051643 2.9036e-05
1:210778947 C T 0.699907 -4.1397e-05
1:210780547 C T 1.830036 3.4432e-05
1:210781091 A G 0.066259 1.5396e-06
1:210789808 C T 0.073153 -6.1086e-05
1:210790214 G A 0.379860 4.1121e-05
1:210790714 A G 0.067275 -3.2260e-06
1:210791153 G A 0.275123 -7.8365e-05
1:210792375 G T 0.040647 -3.2191e-05
1:210793055 G A 0.050958 -2.1870e-05
1:210793972 A G 0.499275 -2.6198e-05
1:210794975 T C 0.177656 8.0547e-06
1:210796189 C T 0.042058 1.0689e-05
1:210797085 A G 0.047261 -1.3297e-05
1:210801894 A G 0.155416 -4.1803e-05
1:210802250 T C 0.125529 1.4030e-05
1:210804430 A G 0.423282 2.5893e-06
1:210808177 C T 0.157127 2.2168e-05
1:210812981 C T 0.040695 -2.1665e-05
1:210813220 G A 0.068602 -1.1620e-04
1:210815145 T C 0.188234 -1.4892e-04
1:210822871 C T 0.139080 1.7847e-05
1:210826512 A C 0.133783 -4.2128e-04
1:210828485 T C 0.148104 -2.5303e-05
1:210835426 C A 0.801960 2.5165e-06
1:210835941 G C 0.073987 -5.1791e-05
1:210836847 C T 0.161596 3.1064e-05
1:210837704 C A 0.040088 -2.9665e-05
1:210845493 G A 0.199114 -8.3187e-06
1:210846327 G A 0.255522 -1.6733e-05
1:210861089 T C 0.094471 -5.4659e-05
1:210865996 G A 0.200545 -5.2431e-05
1:210869802 T C 0.058855 -6.4273e-06
1:210870120 A G 0.878255 -9.7769e-05
1:210882597 T G 0.041828 -6.1845e-05
1:210889806 G A 0.049845 -3.0483e-05
1:210892311 T C 0.028232 7.7843e-07
1:210894879 G A 0.545257 4.0461e-05
1:210896025 T C 0.272244 -6.3273e-05
1:210900481 C T 0.419163 -3.8864e-05
1:210901242 A T 0.046083 -3.4747e-05
1:210903088 T A 0.038576 5.8525e-05
1:210903732 G A 0.302069 2.3070e-05
1:210914471 A G 0.713913 2.7934e-05
1:210915191 C T 1.873954 -1.5843e-04
1:210919675 G T 0.954998 -3.6112e-05
1:210930809 G A 0.523851 -6.5419e-06
1:210940592 G A 0.526623 3.6506e-05
1:210941930 T C 0.350194 -7.1002e-06
1:210944071 T G 0.023061 3.8077e-05
1:210959524 C A 0.137454 8.6420e-06
1:210964062 C T 0.151671 3.0221e-05
1:210967608 G A 0.340684 2.4512e-05
1:210977824 A G 0.167367 -2.9684e-05
1:210984212 T G 0.025294 -4.7087e-05
1:210986753 T C 1.690969 3.0202e-07
1:210989576 A G 0.038011 5.1056e-05
1:211002077 C T 0.218673 1.8692e-05
1:211011036 A T 0.213843 2.7182e-05
1:211014671 G A 1.710190 -8.0876e-07
1:211017253 T C 0.038673 -4.6842e-05
1:211035376 T C 0.069595 2.5002e-05
1:211037435 C T 0.397189 1.2216e-04
1:211042868 C T 0.184459 -3.0232e-05
1:211047108 G A 0.119986 5.8026e-05
1:211051625 G A 0.311751 -2.5210e-06
1:211057697 G T 0.408861 5.3812e-05
1:211057818 C A 0.438891 -6.9521e-05
1:211070521 A G 0.038030 -6.8711e-05
1:211072392 T C 0.731167 5.8071e-05
1:211074055 T C 0.124760 1.7235e-04
1:211079030 T C 0.110950 1.0768e-04
1:211081403 G A 0.489310 -7.2736e-05
1:211081997 T C 0.088671 3.0238e-05
1:211083149 C T 0.045142 5.1620e-05
1:211091810 G T 0.046161 -1.7500e-05
1:211112383 C T 0.051926 -3.1139e-05
1:211119069 A G 0.125701 6.1621e-06
1:211119719 T C 0.072744 -4.6670e-05
1:211119849 T C 0.024677 -6.9544e-06
1:211122469 C T 0.245707 -1.9983e-04
1:211122840 G A 0.064048 2.4462e-05
1:211133122 A G 0.127555 -8.9388e-05
1:211134558 G T 0.039280 4.1360e-06
1:211141173 C T 0.185751 1.1497e-04
1:211155297 T C 1.252636 2.5006e-05
1:211167832 G T 1.373807 -3.2757e-06
1:211168993 G A 0.279381 -3.9655e-05
1:211188937 A G 0.749185 8.1853e-06
1:211219115 G A 0.043360 -3.1897e-05
1:211222471 G A 0.148023 1.6033e-04
1:211223746 T C 0.069926 -5.8375e-05
1:211224164 G A 0.602827 1.9021e-05
1:211228022 T C 1.557279 -1.4074e-05
1:211234819 G A 0.030932 -5.2045e-05
1:211236543 T C 0.077434 2.4655e-05
1:211250618 T C 0.022672 5.5812e-06
1:211258161 C T 0.931294 -1.6001e-04
1:211263614 C T 0.191295 1.2325e-05
1:211275293 T C 0.881760 -2.0869e-04
1:211280913 A G 0.022418 2.0514e-05
1:211282681 C T 0.310469 -3.0634e-05
1:211292375 C T 0.188056 -7.1329e-05
1:211301768 G A 1.431987 4.2047e-07
1:211309431 G A 0.302225 -5.1092e-05
1:211310251 T C 0.250062 8.1038e-05
1:211320875 G A 0.075532 -6.8281e-05
1:211323939 C T 0.187338 -3.3275e-05
1:211332551 G A 0.045862 3.6359e-05
1:211333734 G A 0.061624 7.7548e-06
1:211342123 A C 0.160980 1.1567e-04
1:211356835 C T 0.058696 -4.3642e-06
1:211357154 T C 1.562226 2.5463e-06
1:211358573 C T 0.118016 7.3580e-05
1:211372379 G A 0.462961 -4.4647e-05
1:211376211 A C 0.300930 -1.2323e-05
1:211377952 G A 0.109453 -6.5847e-05
1:211380192 G A 0.146929 5.5713e-05
1:211382160 C T 0.803593 -2.7661e-05
1:211392863 C T 0.291709 -5.3822e-05
1:211408176 G T 0.167861 -9.3313e-06
1:211408699 T C 0.116250 4.7247e-05
1:211414396 C T 0.060994 -6.3364e-06
1:211415358 T C 0.863760 -7.1909e-05
1:211418375 C T 0.050449 2.2869e-04
1:211453933 G C 0.108437 8.9232e-05
1:211475042 A G 0.298288 -5.3758e-06
1:211475245 C T 0.060517 -8.5456e-05
1:211478575 C T 0.042042 -1.9923e-05
1:211488538 A C 1.958464 4.1372e-05
1:211488606 G A 0.034246 7.3424e-06
1:211502870 A G 0.066252 4.3500e-06
1:211508214 G A 0.069109 8.0704e-05
1:211508926 C A 0.030254 -4.7625e-05
1:211531436 G C 0.063945 4.8154e-05
1:211547522 C T 0.121605 4.3587e-05
1:211548878 G A 0.029880 1.5928e-05
1:211550106 T C 0.048436 -8.3516e-05
1:211555610 C A 0.024350 1.9005e-05
1:211556004 T C 0.185362 -2.6903e-04
1:211557162 G T 0.151164 -8.7333e-06
1:211558096 G A 1.210296 7.3706e-05
1:211559559 A C 0.023496 3.9417e-05
1:211564004 T C 0.054834 -1.0357e-04
1:211574184 T C 0.067151 1.2840e-04
1:211594149 A G 0.064214 4.0949e-05
1:211605697 A G 0.746364 -5.5742e-05
1:211612411 A C 0.093880 3.2623e-05
1:211614280 T C 0.443487 -1.4639e-06
1:211643017 C T 0.796968 -5.7477e-05
1:211644427 A G 0.026687 1.3005e-04
1:211644519 A G 0.028537 1.1207e-04
1:211644575 A G 0.532268 -1.7889e-05
1:211645329 G A 0.112222 1.6951e-04
1:211645490 A G 0.052851 3.6989e-05
1:211651907 A G 0.486600 3.6542e-05
1:211654619 A G 0.027803 -1.1061e-05
1:211667884 T G 0.143819 -7.8966e-05
1:211670942 A C 0.070215 -3.1451e-05
1:211680830 T A 0.068836 1.8400e-05
1:211685549 G T 0.024908 -1.6589e-05
1:211685621 A G 1.023996 -9.3226e-05
1:211689466 C A 0.169246 -3.8060e-05
1:211693071 C A 0.217738 3.3478e-05
1:211697852 A G 0.058492 -1.4838e-04
1:211699817 G A 0.025177 -1.0444e-05
1:211700979 T G 0.025869 -1.2967e-05
1:211704207 G T 0.747578 -8.2867e-05
1:211704519 C T 0.193317 1.0675e-05
1:211704572 A G 0.091657 -3.0650e-05
1:211710139 T G 0.130898 -2.1196e-05
1:211710687 C T 0.080998 -4.9176e-05
1:211711946 A G 0.351742 -1.3402e-04
1:211713725 C A 0.120700 3.3573e-05
1:211717115 T G 0.191756 1.1002e-04
1:211718203 T C 1.519801 -5.2525e-06
1:211720077 C T 0.943131 5.4214e-05
1:211732448 T C 0.677385 2.3714e-05
1:211732648 T C 0.034587 -2.7263e-05
1:211736031 T C 0.151833 1.0410e-05
1:211736470 C T 0.229299 -1.5015e-06
1:211745154 G C 0.416742 1.7623e-05
1:211747305 C T 0.058975 -5.6231e-05
1:211755044 C A 0.151099 -1.7703e-05
1:211757101 G C 0.151479 1.6915e-05
1:211765958 A C 0.112449 -6.4320e-05
1:211769893 T C 1.599442 -5.3977e-05
1:211772400 A C 0.309599 7.3233e-05
1:211776439 C A 1.299658 5.9161e-05
1:211777757 G A 0.327470 -3.7652e-04
1:211778581 C T 0.048589 6.2068e-07
1:211780431 A G 1.866415 -9.4159e-05
1:211784082 A G 1.060660 4.7386e-05
1:211784213 G T 0.467148 -2.3495e-06
1:211784699 T G 0.092712 -1.4707e-05
1:211791463 A C 0.052604 2.1620e-05
1:211795809 A G 0.956004 -3.0687e-05
1:211796239 A G 0.893069 -2.7195e-05
1:211797489 G A 0.057752 -1.0776e-05
1:211806940 C T 0.040426 -4.3006e-05
1:211809408 T C 0.173839 -2.4759e-05
1:211810913 A G 0.037044 -2.5810e-06
1:211812357 C T 1.047550 -5.2903e-05
1:211813010 A C 1.932540 9.4527e-05
1:211823748 C T 0.060881 -1.0543e-04
1:211825708 A C 0.058105 -1.3534e-04
1:211827058 G A 0.069842 -2.1333e-05
1:211830705 T C 0.031062 3.0269e-05
1:211830794 C T 0.209429 -2.4484e-05
1:211833095 T C 0.256427 -1.8900e-05
1:211854180 C T 1.336120 1.9951e-04
1:211855893 A G 0.482069 6.7160e-04
1:211859925 A G 0.325883 8.0986e-05
1:211870117 G A 0.026803 3.5511e-05
1:211870825 T C 0.203515 -2.9492e-05
1:211877185 T C 0.166841 -3.5046e-05
1:211877735 G A 0.073380 -2.2272e-05
1:211887716 T C 0.211834 -2.5036e-05
1:211893655 A G 0.384635 -1.1207e-03
1:211894957 A G 0.022172 1.2363e-05
1:211896369 C T 0.070819 -4.8723e-05
1:211900669 A G 0.033386 5.0118e-05
1:211901341 A G 0.183252 -1.2387e-04
1:211901850 T C 0.109713 1.1892e-04
1:211902241 A G 0.035882 -5.7093e-05
1:211904334 G A 0.605407 -4.0403e-07
1:211905336 A G 0.043503 1.1271e-05
1:211908260 A C 1.078635 -1.0236e-05
1:211908885 T C 0.125075 3.6275e-05
1:211925458 A C 0.201032 -3.4772e-05
1:211926455 G A 0.055356 -5.4809e-05
1:211941852 A C 0.148685 -2.6739e-05
1:211942466 A G 0.107983 8.0963e-05
1:211944094 A G 0.030494 5.4023e-06
1:211946955 A C 0.027612 -2.2443e-04
1:211978077 T C 0.419098 -1.8736e-05
1:211978139 A G 0.183388 1.2258e-04
1:211979205 G T 0.882530 4.3344e-05
1:211988281 A G 1.926143 4.3384e-06
1:211998963 T C 0.043577 4.8326e-05
1:212005997 C T 0.039439 -1.5158e-05
1:212009094 A C 0.112300 -6.5577e-05
1:212012693 A G 0.085415 -2.2685e-06
1:212013605 A G 0.090923 -1.2803e-04
1:212046447 G A 0.604583 -6.7749e-05
1:212079585 G A 0.079164 -8.6639e-05
1:212081213 G A 0.055807 -5.6530e-05
1:212087472 T C 0.046440 -1.6567e-04
1:212090822 C A 0.200182 -3.2034e-05
1:212092800 C T 0.127974 -3.8171e-05
1:212094052 C T 0.099154 -1.0545e-04
1:212102560 G A 0.101345 3.6905e-05
1:212108598 T C 0.032574 -8.7168e-06
1:212111117 T C 0.119294 7.3193e-05
1:212120510 C G 0.158230 2.8043e-04
1:212124943 T C 0.092244 3.6594e-05
1:212146878 C T 0.034038 -1.4689e-04
1:212150261 T G 0.115442 -4.5435e-05
1:212152677 G A 0.077535 9.3932e-06
1:212155008 C T 0.045096 -2.2967e-05
1:212165833 A G 0.114474 1.6631e-04
1:212170558 G A 0.028128 -2.5488e-04
1:212174207 C T 0.077570 -3.6995e-06
1:212175441 T C 0.066979 -4.7890e-05
1:212178459 T C 0.043399 -1.5294e-04
1:212199589 G A 0.025430 2.3290e-05
1:212220847 A G 1.179536 1.9681e-05
1:212224202 G A 0.044837 -2.5741e-05
1:212235075 T C 0.079268 -1.9913e-05
1:212237798 A G 1.047453 -5.8870e-05
1:212241848 C T 0.091576 2.7462e-05
1:212255636 G A 0.147318 -4.1667e-05
1:212259555 A G 0.027190 -1.0092e-04
1:212264003 T A 0.092280 -6.4640e-05
1:212266917 A G 0.025031 -4.4949e-05
1:212273606 A G 0.077531 1.0228e-05
1:212273639 T C 1.928061 4.4005e-05
1:212274413 C A 1.971165 2.8562e-06
1:212274717 A G 0.130622 -1.5110e-05
1:212282546 G T 0.026560 -3.8306e-05
1:212283414 C A 0.168380 -7.0437e-05
1:212292201 C T 1.182846 -3.1278e-05
1:212295231 A G 0.398562 5.6861e-06
1:212298251 T C 1.976374 -4.5126e-05
1:212298804 G A 0.112267 -2.8048e-05
1:212305501 G A 0.056450 -1.2389e-04
1:212314741 A G 0.032802 -6.1661e-05
1:212316629 G A 0.033733 -1.1913e-05
1:212317446 A C 0.078456 1.2245e-05
1:212319542 G T 1.976799 -5.4382e-05
1:212319809 G A 0.042613 3.0518e-05
1:212322405 C A 0.319126 -4.6381e-05
1:212332294 C T 1.139191 8.7953e-06
1:212333732 C G 0.165738 1.3456e-04
1:212336299 G T 0.241283 -1.2215e-05
1:212343541 G C 0.523576 -9.6701e-05
1:212344286 T C 0.026378 -4.1737e-05
1:212345292 C T 0.885055 -3.7974e-04
1:212345669 A G 1.103585 -2.5702e-05
1:212347150 A G 0.345877 -2.1661e-04
1:212351469 T C 1.627303 -2.3267e-06
1:212358498 G A 0.109489 5.8621e-06
1:212376761 A G 0.035392 8.5706e-05
1:212377879 C T 0.312699 -4.0081e-05
1:212381445 A C 0.406933 1.8249e-06
1:212391596 T C 0.837261 3.8382e-05
1:212392557 T C 0.039884 -3.7698e-05
1:212409980 A G 0.043587 1.0850e-04
1:212426172 G C 1.187572 1.6382e-05
1:212430756 G A 0.413418 -2.5651e-05
1:212432926 C G 0.366566 -6.9037e-05
1:212446576 G A 1.596017 -4.2654e-08
1:212448126 A C 0.100534 -6.0902e-05
1:212456621 C T 0.183047 1.6164e-04
1:212459615 G C 0.042370 1.4645e-04
1:212461037 T C 0.044801 1.4687e-05
1:212476651 A G 0.428423 -3.3507e-05
1:212498565 T C 0.370788 -7.3339e-05
1:212503322 A T 1.613999 -1.1827e-05
1:212505662 G A 0.103286 -1.0404e-04
1:212521242 T C 0.341005 -3.6421e-05
1:212538456 G T 0.061845 -3.1192e-05
1:212556551 G A 0.031928 -5.7171e-05
1:212558679 T C 0.029510 -3.6999e-05
1:212561766 A G 0.168503 1.0361e-04
1:212562737 T G 1.536260 -1.5725e-05
1:212570194 C T 0.080573 -3.4307e-05
1:212570758 C T 0.087350 -2.6621e-05
1:212572247 C T 0.047258 -6.0107e-05
1:212587320 C T 0.076970 2.3766e-05
1:212594063 C T 0.030520 2.2763e-05
1:212596375 C T 0.022366 -3.6392e-05
1:212607404 T C 0.236317 -8.4958e-06
1:212611470 A G 0.032789 -1.7716e-05
1:212611544 G T 0.119213 2.9532e-05
1:212619339 C T 0.820182 6.6882e-05
1:212620214 G A 0.792233 8.5930e-05
1:212620671 T C 0.042811 1.8144e-05
1:212620691 G T 0.112981 1.5913e-04
1:212621328 T C 0.032600 -2.6259e-05
1:212624263 C T 0.044418 -2.3295e-05
1:212628449 A C 0.145595 -1.1139e-05
1:212633854 G A 0.042084 1.3174e-04
1:212634970 A G 0.138116 5.3582e-05
1:212636824 T C 0.664091 2.6047e-05
1:212638725 G A 0.430939 2.7749e-05
1:212640957 A C 0.640780 3.9966e-05
1:212647134 G T 0.218939 5.8605e-05
1:212651399 G C 0.177439 3.6184e-05
1:212655756 C T 0.102137 1.4835e-04
1:212663815 T C 0.222964 -4.5627e-05
1:212665054 C T 1.049949 2.4771e-05
1:212672241 T C 0.060504 -2.3622e-05
1:212674885 T C 0.192197 2.3798e-06
1:212679860 T C 0.032188 8.7562e-06
1:212680811 T C 0.081244 3.1534e-05
1:212691371 A G 0.038430 -5.4976e-05
1:212702220 G A 0.037531 -1.1756e-05
1:212707855 C T 0.289041 -5.9555e-05
1:212712720 C T 0.267116 3.4980e-06
1:212712808 G T 0.129600 7.6062e-05
1:212716491 C T 0.240896 -6.6872e-06
1:212716579 A G 0.656674 -3.7368e-05
1:212719949 T C 0.025291 -7.8259e-05
1:212751448 G A 0.686146 -2.4626e-05
1:212751634 A G 0.293582 5.3832e-06
1:212756207 G T 0.094159 -1.2528e-04
1:212756723 G C 0.051465 -5.2648e-05
1:212760182 T C 0.106048 1.8514e-04
1:212763676 A G 0.559876 6.2832e-05
1:212764579 T C 0.488826 2.1366e-06
1:212764758 G A 0.165796 -7.0525e-05
1:212765571 G A 0.028180 6.8874e-05
1:212765581 T A 0.029309 -8.8337e-05
1:212770422 C T 1.862516 -3.2129e-05
1:212773149 T C 0.059994 -2.0667e-05
1:212774580 C T 0.141421 -1.3911e-05
1:212787025 C T 0.080865 9.2579e-05
1:212788567 T C 0.047609 4.8365e-06
1:212791621 C T 0.078687 -7.7943e-06
1:212793613 C T 1.582139 3.7800e-05
1:212793849 G A 0.112069 -1.3820e-04
1:212796979 A C 0.272682 -6.7428e-06
1:212798601 A C 0.046674 -5.3754e-07
1:212798977 G A 0.583427 -1.8624e-05
1:212799139 G A 0.040030 1.7909e-05
1:212799163 A C 0.029403 -1.3018e-05
1:212799870 G A 1.759246 3.1132e-05
1:212799949 T C 1.295315 7.6496e-05
1:212810095 T C 0.185076 3.6962e-05
1:212811947 A C 1.345251 7.9717e-06
1:212815715 C T 1.779484 2.4355e-05
1:212817909 T G 0.419277 -1.6084e-05
1:212822661 C T 0.050530 4.7737e-05
1:212827293 C T 0.286688 -5.5668e-06
1:212829330 T C 0.211195 3.6513e-05
1:212831253 A G 0.051640 1.8233e-05
1:212833618 G A 0.078401 -8.5101e-06
1:212841598 T C 0.297317 -2.9544e-05
1:212841934 C T 0.544160 2.8137e-06
1:212845144 G A 0.049144 -2.0201e-04
1:212847883 T C 1.510245 -1.4828e-05
1:212852806 T C 0.060449 4.6406e-05
1:212858411 G A 1.301699 2.2653e-07
1:212858797 C T 0.291852 -3.6719e-06
1:212862137 C T 0.026226 -1.8061e-04
1:212865377 T C 0.028079 9.6212e-06
1:212866976 A G 0.233077 8.7101e-05
1:212869536 A C 1.303656 4.3807e-05
1:212873469 A G 0.142891 2.6286e-05
1:212877202 G T 0.080728 -5.8049e-05
1:212881086 T C 1.420591 4.5196e-05
1:212881939 G C 1.311326 1.1138e-04
1:212883471 G T 0.104760 -9.1707e-05
1:212887171 A G 0.163015 1.0199e-05
1:212894474 A G 0.366738 -8.3526e-05
1:212911836 C T 1.366987 -1.8029e-05
1:212913168 C T 0.156893 2.0637e-05
1:212918842 G A 0.102403 9.4832e-05
1:212933665 A G 0.029157 2.2536e-05
1:212961426 T C 1.001370 2.6428e-05
1:212962207 G A 0.794852 3.7475e-05
1:212965095 A G 0.296668 -4.3404e-05
1:212965284 G C 0.323225 -4.4173e-05
1:212966869 T C 0.069144 -7.0420e-05
1:212979481 C T 0.296396 -4.4197e-05
1:212986372 A G 0.042454 -6.9997e-05
1:212993414 T C 0.999185 3.2465e-05
1:213019233 C A 0.041688 -5.5287e-05
1:213029879 C T 0.073289 -3.2032e-05
1:213031408 C T 0.068391 -6.0648e-05
1:213051081 G A 0.021938 7.1305e-05
1:213051153 C A 1.493169 -5.1817e-05
1:213052118 A G 1.106324 -7.3185e-05
1:213056427 A G 0.134764 -1.6250e-05
1:213062640 A G 0.029095 1.6598e-05
1:213064209 T C 0.126240 -2.0995e-04
1:213068127 T C 0.062513 1.8839e-05
1:213068595 T C 0.980941 -1.0590e-05
1:213069420 T C 0.908106 1.0187e-05
1:213069783 G A 1.364456 6.9552e-06
1:213081440 G A 1.549623 1.3304e-05
1:213092639 T C 0.917564 5.7080e-06
1:213097283 A G 0.441831 -6.2422e-06
1:213097941 A C 0.564229 6.0139e-05
1:213098629 G C 0.607095 1.0696e-05
1:213101844 A G 1.279570 -5.8549e-06
1:213105629 A C 0.032276 -1.9080e-05
1:213108287 C T 0.122751 -3.9528e-05
1:213108970 G A 0.086113 1.6596e-04
1:213109096 A G 1.125062 1.0902e-05
1:213111959 T C 1.224197 1.4397e-05
1:213112667 G A 0.112076 -3.3589e-05
1:213119881 T C 1.119525 1.0317e-05
1:213120185 T C 0.151252 -1.8483e-05
1:213126153 G T 0.171752 -1.3637e-05
1:213127112 C G 0.023778 5.8361e-05
1:213130212 C T 0.044029 2.0248e-04
1:213130756 C T 0.075863 -1.0708e-05
1:213134407 T G 0.168902 1.3380e-05
1:213134965 G C 1.149817 1.4198e-05
1:213142248 A G 0.140463 -4.0262e-05
1:213144851 A G 0.913040 -1.2634e-05
1:213146838 A G 0.060676 2.0521e-05
1:213147400 A G 0.053286 -2.0231e-05
1:213147898 T C 0.068372 4.2012e-05
1:213155566 T G 1.141674 1.1960e-05
1:213159829 A G 0.028264 1.8971e-05
1:213167762 G A 0.451896 -1.6677e-06
1:213170484 G A 0.039007 5.0283e-05
1:213179086 A C 0.593398 -8.6094e-06
1:213209470 C T 0.038371 3.4738e-05
1:213253049 T C 0.415206 2.5185e-05
1:213256840 G C 0.091095 -8.2855e-05
1:213284530 G A 0.021045 1.4336e-04
1:213329564 A G 1.758912 -1.5260e-06
1:213333782 A G 0.025846 -2.2638e-05
1:213336940 G A 1.382587 1.8477e-06
1:213337304 A G 0.100307 -5.6661e-05
1:213345401 A G 0.116948 -1.0484e-05
1:213346760 C G 0.150376 2.9422e-05
1:213349747 T C 0.022834 -2.1475e-05
1:213353766 T C 0.036372 9.3839e-06
1:213361903 G A 0.083007 3.9767e-05
1:213378509 C T 0.218926 1.6770e-05
1:213384740 G C 0.021724 -1.2418e-05
1:213416302 G T 0.044772 9.3494e-06
1:213417529 T C 0.021458 1.4945e-04
1:213445677 A G 0.131489 -4.1710e-05
1:213449418 G A 1.233194 1.3345e-05
1:213455610 G A 0.532063 2.9141e-05
1:213482288 C T 1.189743 2.9597e-05
1:213493270 C A 0.020156 -5.5205e-05
1:213501422 T C 0.633529 7.9254e-07
1:213502206 C T 0.080186 -8.0443e-06
1:213506935 T C 0.176274 -1.2702e-04
1:213512071 A G 0.150859 4.9725e-05
1:213514838 C A 0.107496 4.1825e-05
1:213518183 C T 0.458638 -4.8178e-05
1:213518688 C T 0.067843 -1.9996e-05
1:213521113 T C 0.180801 -1.4466e-04
1:213521962 A G 0.074931 -7.8823e-06
1:213527726 C T 0.053104 -5.9113e-06
1:213530744 C G 0.901362 5.2120e-05
1:213536488 G A 0.685996 -5.9709e-05
1:213538530 G A 0.037628 -6.5789e-05
1:213538748 G A 0.149447 8.4405e-06
1:213541460 T C 0.268076 -1.2568e-04
1:213542012 T G 0.050942 1.1476e-05
1:213543387 A G 0.033334 -2.4873e-05
1:213547278 T C 0.281777 1.3245e-05
1:213555691 C T 1.217696 6.8773e-05
1:213557916 T C 0.035005 2.1792e-05
1:213559759 A G 0.070115 -4.7338e-06
1:213560477 G A 0.083546 -6.8194e-05
1:213563818 A C 1.708041 -8.4464e-06
1:213564261 T C 1.059803 4.1971e-05
1:213569604 T C 0.088505 -7.6822e-05
1:213571325 G A 0.055645 -2.9399e-05
1:213573311 C T 0.030033 -4.1465e-05
1:213577252 T C 0.049024 -4.2961e-05
1:213580800 A C 0.405420 1.1329e-05
1:213582531 A G 0.377208 -3.1077e-05
1:213583547 A G 1.174128 -1.1833e-05
1:213583653 C G 0.085117 -1.8616e-05
1:213584297 A G 0.065266 7.4514e-05
1:213585084 T C 0.058722 1.7934e-05
1:213586276 C G 1.537769 1.0128e-06
1:213586870 T C 0.113173 -5.0001e-05
1:213586888 C A 0.054129 -9.7105e-05
1:213588624 G A 0.256522 -4.1403e-06
1:213589569 T G 0.032818 -1.7251e-04
1:213595546 G T 0.363093 3.3717e-06
1:213603288 C T 0.476967 -7.2015e-06
1:213604486 T C 0.076597 9.3509e-05
1:213611635 A G 0.903439 3.6564e-05
1:213612685 A C 0.031633 3.3134e-06
1:213612779 A G 0.361366 -3.1625e-05
1:213616542 A G 0.124650 -2.8849e-06
1:213617738 T C 1.363138 -1.3147e-06
1:213618151 C G 0.134176 -2.0403e-05
1:213626716 A G 0.071942 -2.7317e-05
1:213628615 A G 0.100073 2.4588e-05
1:213642464 G T 1.727393 -3.5648e-05
1:213645843 T C 0.033185 -6.5920e-05
1:213646600 G A 0.431649 -1.9174e-05
1:213654231 C T 0.055983 3.0402e-05
1:213654453 T C 0.101485 -7.1953e-05
1:213654660 C T 0.058664 -9.2066e-06
1:213655650 A G 0.044214 -2.5099e-04
1:213657863 G A 0.757020 -1.1091e-05
1:213657973 G A 0.086772 -4.4541e-05
1:213658675 A G 0.033762 3.5074e-06
1:213660162 A C 1.591503 -6.8966e-07
1:213661154 T G 0.121407 -1.7286e-05
1:213662149 T C 0.161411 -8.3350e-06
1:213662216 G A 0.030218 5.6350e-05
1:213666005 T C 0.027751 -7.3334e-05
1:213666584 G T 1.376189 -2.7870e-05
1:213678933 T G 0.029118 1.3113e-04
1:213681515 T G 1.919733 -1.2239e-05
1:213684362 A G 0.145987 2.6516e-05
1:213684808 C A 0.058245 -2.1445e-05
1:213685222 C A 0.057476 -3.2558e-05
1:213685481 C A 0.055684 -1.6488e-05
1:213687255 T C 0.281306 7.1276e-05
1:213696866 C T 1.455025 3.5177e-06
1:213707275 C A 0.101680 -3.8501e-05
1:213709450 A C 1.381882 -3.5179e-06
1:213717756 A C 1.782836 -3.9882e-05
1:213721022 T G 0.097963 -1.0492e-04
1:213723623 T C 0.031623 -4.7580e-05
1:213724879 G A 0.027381 2.8997e-05
1:213725041 T C 1.671004 2.5264e-06
1:213728001 C T 0.120330 5.6370e-05
1:213729717 C T 1.289803 -7.5505e-06
1:213733324 C T 0.027735 2.7918e-05
1:213738182 T C 0.132018 -1.0775e-05
1:213746835 G C 0.074912 -3.9595e-06
1:213753834 A G 0.109395 5.5040e-05
1:213760845 G A 0.113686 -1.2383e-05
1:213764536 T C 0.046969 -1.6343e-05
1:213766776 T C 0.108746 -1.1287e-05
1:213767135 T C 0.150742 -7.1112e-05
1:213767822 A G 0.081102 3.5805e-05
1:213768045 A G 0.030325 -7.6870e-05
1:213769443 G A 0.051874 -7.5484e-05
1:213772424 T G 1.369626 8.5622e-06
1:213777610 C T 0.098664 9.9284e-06
1:213777711 C T 1.765585 -2.6747e-05
1:213778641 C T 0.089115 -1.6147e-07
1:213782254 T G 0.124961 7.2289e-05
1:213788739 G A 0.118944 -2.4450e-05
1:213793109 C T 0.341047 -1.5548e-05
1:213796384 G A 0.082796 2.4389e-04
1:213797037 A G 1.314659 1.2327e-05
1:213797215 T C 0.025323 -1.1459e-05
1:213797569 G A 0.120830 -3.6057e-05
1:213814235 C G 0.141619 -9.5205e-06
1:213821115 G A 0.028712 1.8953e-05
1:213822171 G A 0.106694 9.1909e-07
1:213826374 A G 0.263428 -1.3581e-04
1:213828800 A G 0.654814 -2.6637e-05
1:213830364 C G 0.277502 2.0985e-05
1:213831888 A G 0.059534 1.6651e-05
1:213833465 C T 0.062234 1.2590e-04
1:213834509 G A 0.993544 -5.2592e-06
1:213836175 C A 0.384609 1.8655e-06
1:213837753 C T 0.692877 -3.4201e-05
1:213837826 G A 0.085035 2.8286e-06
1:213839943 G A 0.052831 -1.5457e-05
1:213840197 A C 0.025099 -2.4030e-05
1:213840383 A G 0.848196 5.1242e-05
1:213840987 G C 1.839696 4.4120e-05
1:213841345 A G 1.568442 -9.0431e-06
1:213846099 T C 0.046596 -1.3431e-05
1:213849457 G T 0.964556 -2.6257e-05
1:213850243 C T 0.366640 1.6456e-05
1:213851378 T C 0.642935 3.9555e-06
1:213851596 G A 0.036288 7.6778e-05
1:213855588 A G 0.294422 4.0395e-05
1:213863669 G T 0.185216 9.9160e-05
1:213864971 A G 1.473529 7.5961e-05
1:213866694 C T 0.232918 3.8029e-05
1:213868049 G A 0.043344 -3.3173e-05
1:213872481 T C 1.122215 2.7272e-05
1:213890918 G A 0.067749 1.1408e-04
1:213893481 A C 0.030026 -2.8232e-05
1:213897973 C T 0.140609 -9.4518e-05
1:213898109 C T 1.026742 1.4532e-05
1:213898727 A C 0.068995 -3.8442e-06
1:213907143 T C 0.043350 4.8738e-05
1:213913484 T C 0.022821 -4.0730e-05
1:213918166 T C 0.051783 -1.0703e-04
1:213920427 A G 0.030883 2.2645e-06
1:213921843 T C 0.041234 -8.0987e-06
1:213923700 T C 0.420309 -1.0954e-05
1:213925444 C T 0.678612 -7.2423e-05
1:213932821 C T 0.554141 4.5734e-05
1:213933367 C A 0.158776 3.3108e-06
1:213937564 G A 0.039040 1.4578e-04
1:213938781 C T 0.103312 -5.7280e-05
1:213940781 T C 1.211694 -3.0679e-05
1:213943238 C T 0.093289 5.8477e-06
1:213944496 G C 0.332667 -2.5964e-05
1:213946350 A G 0.073854 -7.8611e-05
1:213946971 A G 0.175212 2.8388e-05
1:213950251 G T 1.672543 -6.0373e-05
1:213963373 G T 0.170905 -7.9570e-06
1:213964223 T C 0.060793 7.4742e-05
1:213967253 T C 0.052247 -3.4585e-05
1:213978359 G T 0.043169 5.8091e-05
1:213985718 G A 0.191853 9.2592e-06
1:213987056 T C 0.120982 -4.0774e-05
1:213989727 A G 0.125568 -4.3529e-05
1:213995810 G A 0.183596 2.7674e-05
1:214000435 T C 0.051390 -2.3132e-05
1:214005905 C T 0.325179 -6.3261e-05
1:214008627 G A 1.595518 2.4368e-05
1:214014136 G A 0.118944 -1.0778e-05
1:214015322 G A 0.056976 -8.2513e-05
1:214015653 A G 0.175186 -5.1538e-05
1:214018306 A G 0.055924 -2.0110e-06
1:214023716 A G 0.049553 -4.1734e-05
1:214023872 G T 0.213327 -5.5703e-05
1:214027580 T C 0.026605 5.8820e-05
1:214031770 A G 0.748250 4.9653e-05
1:214043710 A G 0.267930 -5.5190e-05
1:214081998 T G 0.106058 -2.1157e-04
1:214082799 A G 1.871306 1.8015e-05
1:214084458 G A 0.033444 7.3477e-05
1:214093238 G T 0.035843 9.0001e-05
1:214094809 C T 0.033363 -4.7689e-05
1:214097469 T C 0.029939 -5.6703e-05
1:214097688 C A 0.860653 9.2647e-06
1:214098982 G A 0.102381 2.7528e-05
1:214102623 A G 0.050420 -4.2689e-05
1:214104347 T C 0.073584 -2.9517e-05
1:214107008 T C 0.153826 -6.9495e-05
1:214112209 T C 0.087207 4.4317e-05
1:214116715 C T 0.059498 -1.9699e-05
1:214118090 A C 1.044330 1.2639e-06
1:214118899 A G 0.025093 3.1404e-05
1:214132143 G C 0.090677 -3.4671e-05
1:214135660 G T 0.665697 -2.7827e-05
1:214137232 A G 0.058157 -4.2348e-05
1:214147076 G A 0.079858 8.0885e-05
1:214148919 G A 0.059254 -2.7737e-05
1:214149061 G T 0.871248 -1.2898e-05
1:214150445 A T 0.070605 -2.6345e-05
1:214150482 T C 0.048297 -2.5267e-05
1:214151024 T C 0.046028 -2.0953e-05
1:214151337 G A 0.079917 -6.0156e-05
1:214152475 C T 0.182486 8.3590e-05
1:214152964 G C 0.100995 5.8498e-05
1:214157595 C T 0.039637 8.2253e-05
1:214159256 C T 1.140583 5.6166e-06
1:214162260 A C 0.082608 4.4926e-05
1:214163005 G A 0.096964 1.0357e-04
1:214166715 T C 0.055807 4.2061e-05
1:214167292 G A 0.313137 -3.4011e-05
1:214179972 T G 0.524182 1.1862e-04
1:214193164 T C 0.031351 7.4363e-05
1:214196898 T C 0.035447 1.7114e-05
1:214197911 T C 0.035362 5.0265e-05
1:214207773 A G 0.022915 3.0460e-07
1:214210353 T C 0.028631 5.1811e-05
1:214212395 A G 0.054022 7.9113e-05
1:214219331 G C 0.257252 5.1534e-05
1:214223408 C T 0.105286 5.9743e-06
1:214223779 A G 0.043341 9.4156e-05
1:214225713 C G 0.048654 9.0185e-05
1:214228304 A G 0.107691 1.2601e-04
1:214239318 A G 0.041030 -2.9540e-05
1:214242637 T C 0.020990 1.0538e-04
1:214244208 A G 0.046921 7.3236e-05
1:214246689 A G 0.044142 2.2592e-05
1:214260141 G T 0.097405 -4.8032e-05
1:214261350 C T 0.703082 1.6157e-05
1:214271983 T G 0.161233 -5.2682e-05
1:214272242 C A 0.050137 2.8995e-05
1:214278981 C T 0.182197 -3.6025e-05
1:214280859 C A 0.109505 -1.1246e-04
1:214281035 C T 0.043276 7.7001e-05
1:214285299 C G 0.090576 -1.2074e-04
1:214288010 G A 0.912105 1.3983e-06
1:214288058 G A 1.283445 1.2634e-05
1:214288429 G A 0.829234 -1.0703e-05
1:214290732 T G 0.048381 4.2745e-05
1:214291972 A G 0.066337 6.4530e-06
1:214292428 C A 0.033019 1.1775e-04
1:214296080 G A 0.028118 1.0992e-04
1:214297369 T C 0.102498 -2.8479e-05
1:214301559 T C 0.268888 -2.7352e-05
1:214302012 C T 0.610721 -2.7235e-05
1:214304491 A G 1.652805 4.5035e-05
1:214305405 A G 0.358529 1.1355e-05
1:214312495 A G 0.218825 1.6178e-05
1:214315876 T C 0.072215 1.0614e-04
1:214329866 A G 0.093685 -6.3731e-05
1:214337363 T C 0.031503 -4.4841e-06
1:214339895 C G 0.028368 4.5749e-05
1:214348141 A G 1.673442 6.4279e-05
1:214351686 C G 0.117133 2.4068e-05
1:214352015 G A 1.280589 3.2903e-06
1:214361741 A G 0.097687 2.1920e-04
1:214377994 T C 0.175842 -1.4307e-06
1:214384806 A C 0.069952 5.2943e-05
1:214389524 T G 0.233571 -1.6560e-06
1:214389756 T G 0.164621 4.8433e-05
1:214389784 C T 0.270212 -1.1568e-05
1:214395861 A G 1.721638 1.1584e-05
1:214400631 G T 0.068119 2.5113e-05
1:214400690 C T 1.482241 5.5976e-06
1:214402245 G A 0.343358 -1.7914e-05
1:214404834 A G 0.044886 1.0250e-04
1:214406054 G T 1.908304 2.8063e-05
1:214406272 T C 1.378919 2.3039e-05
1:214410272 G A 1.196897 4.2926e-06
1:214414728 G A 0.376313 1.2216e-04
1:214415479 A G 1.895146 -9.2942e-07
1:214415980 G A 1.169730 -1.4813e-05
1:214420834 C T 0.600331 2.0898e-05
1:214421006 C T 0.069248 4.2063e-05
1:214424918 G A 0.809364 -1.6856e-04
1:214430869 G C 0.232240 -5.0423e-06
1:214432090 A G 0.118421 8.0593e-05
1:214435884 C G 0.099164 -5.9380e-07
1:214443493 C A 0.310541 3.3445e-05
1:214466932 A G 0.900949 1.6211e-03
1:214467488 T G 0.136364 6.5495e-05
1:214469508 T G 1.590457 6.9797e-05
1:214471114 T C 0.020649 5.4160e-05
1:214481045 C A 0.903971 -5.0152e-05
1:214484438 A G 0.035729 -4.5125e-05
1:214486021 A G 0.041062 3.3633e-05
1:214490228 G A 1.856794 5.4340e-05
1:214492286 A G 1.846521 7.2852e-05
1:214501190 A C 0.483572 7.7777e-06
1:214507580 G A 0.036398 -2.2832e-05
1:214512306 A G 0.208809 -2.4255e-05
1:214527686 T C 0.391282 1.1208e-05
1:214528156 A G 0.169506 6.4048e-05
1:214548682 A G 1.586494 2.1352e-05
1:214551420 T C 0.040987 -2.6146e-05
1:214551626 T C 0.170551 9.7987e-06
1:214553378 G A 1.878593 5.3153e-06
1:214554145 C T 0.108694 5.7912e-05
1:214564177 T C 0.246028 -1.7318e-04
1:214565482 C T 0.096146 5.8948e-07
1:214566594 T C 0.028063 1.3281e-06
1:214569107 C T 0.219231 -6.7495e-06
1:214571251 C A 0.771340 -5.5853e-05
1:214573136 A G 0.020393 -1.3008e-05
1:214574035 C T 0.534887 7.6825e-06
1:214574065 T G 1.594174 4.0456e-05
1:214576241 C T 0.068343 3.9893e-05
1:214576454 A C 0.355540 3.5996e-06
1:214576815 T C 0.075834 -2.8625e-05
1:214577283 G A 1.931515 -9.5164e-07
1:214578544 G A 0.082679 9.5332e-06
1:214582058 A G 0.023168 1.5202e-05
1:214583377 C T 0.255908 -6.7475e-05
1:214586697 T C 0.296133 2.6620e-05
1:214588645 C A 0.187640 2.3098e-05
1:214594191 A G 1.081803 5.9324e-05
1:214594838 C T 0.026326 -6.9339e-05
1:214598954 G A 0.168162 -1.8487e-05
1:214600703 C T 1.739960 6.7577e-06
1:214601209 G A 0.556715 -2.1386e-06
1:214601540 A G 0.339373 -2.1067e-05
1:214601565 T C 0.158026 -3.5899e-05
1:214612807 A G 0.687538 4.4290e-05
1:214614425 T C 0.087320 -2.0788e-05
1:214618231 G A 0.114065 3.5759e-05
1:214620468 A G 0.040559 9.3313e-05
1:214624403 C T 0.080582 4.2438e-05
1:214629641 A G 0.789847 -2.5036e-05
1:214629822 T G 0.044454 2.5055e-05
1:214636650 C T 1.612389 7.9700e-05
1:214639822 A C 0.052302 1.1790e-04
1:214640728 C T 1.605849 4.3201e-05
1:214648437 A G 0.112803 3.2294e-05
1:214650509 A G 0.068145 1.2719e-05
1:214652972 A G 0.060199 5.7771e-05
1:214658354 A C 0.051140 1.9896e-05
1:214658473 G T 0.063110 -8.0632e-05
1:214661625 T G 1.352953 2.0632e-05
1:214662414 C A 1.798283 -1.5588e-05
1:214668015 G A 0.128444 -4.1094e-06
1:214670033 G A 0.132222 -2.2795e-05
1:214670789 G A 0.029968 1.4376e-04
1:214670873 G C 0.516928 -1.4531e-05
1:214673967 G A 1.595287 -1.5793e-05
1:214678480 C T 0.120638 -5.9372e-05
1:214678625 G A 0.022061 -2.7887e-05
1:214685785 A G 0.099404 -1.0122e-04
1:214686795 C A 0.025210 -1.3397e-05
1:214690503 T C 0.358289 7.0327e-06
1:214695143 A G 0.037839 6.7891e-05
1:214704311 T G 0.178510 -3.0472e-05
1:214711736 C T 0.068852 -1.9263e-06
1:214723168 T G 1.436021 -6.7132e-06
1:214723490 G T 0.084516 8.3090e-05
1:214726946 T C 1.485909 -2.7686e-05
1:214727415 G A 0.052523 7.4088e-05
1:214738439 G A 0.023756 1.0194e-04
1:214744172 T C 0.155183 8.9609e-05
1:214749334 T C 0.021146 3.6548e-06
1:214756124 A G 0.353599 3.3627e-05
1:214762032 T G 0.022772 -2.1485e-05
1:214762772 C T 1.821652 -1.1839e-05
1:214764055 C T 0.197407 -4.7404e-05
1:214767585 G A 0.054753 -4.3916e-05
1:214774522 T C 0.102326 -6.3536e-05
1:214776936 A G 0.032899 3.5307e-05
1:214787130 A G 1.056122 5.8825e-06
1:214788839 C G 0.026096 3.4297e-04
1:214791650 T C 0.044665 1.1480e-05
1:214791895 C T 0.091144 -3.4448e-05
1:214807709 G C 0.076756 2.5905e-05
1:214808407 A G 0.124325 -6.2314e-05
1:214814059 G T 0.068365 -1.4831e-04
1:214814778 A G 0.102030 3.9856e-05
1:214816224 A G 0.172856 -2.7480e-05
1:214816297 G A 0.069569 2.2403e-05
1:214818223 A T 0.161067 -2.5856e-05
1:214818548 T C 0.032198 3.1121e-05
1:214819044 T C 0.032302 2.3196e-05
1:214819980 T C 0.101722 2.8232e-05
1:214820099 G A 1.042805 9.6823e-06
1:214821220 G A 0.071835 -1.2192e-04
1:214823467 A G 0.020708 -1.6462e-04
1:214826196 A G 0.826635 1.1521e-05
1:214830617 G A 1.069774 2.4491e-07
1:214830976 T G 0.028978 1.3272e-05
1:214837110 G C 1.083315 2.5776e-06
1:214837210 C T 0.133092 -4.9199e-05
1:214857962 T C 0.323498 2.8336e-07
1:214860933 A G 1.859913 1.2299e-05
1:214863317 T G 0.146776 4.2359e-05
1:214889859 C T 1.052870 -1.3130e-05
1:214902894 G A 0.124877 5.4206e-07
1:214907583 G A 0.124277 3.2822e-05
1:214920883 A G 0.759058 -5.7506e-05
1:214930170 G A 0.138616 -8.9102e-05
1:214932011 G A 0.112293 3.0113e-05
1:214961863 A G 0.737425 -5.6953e-06
1:214966744 T C 0.051974 -2.1968e-04
1:214967968 T C 0.063003 4.8597e-05
1:214971857 T C 0.032448 -7.1538e-05
1:214973922 A C 0.130999 -1.0333e-04
1:214976227 A C 0.038141 -1.5051e-05
1:214984180 T C 0.876447 -4.5505e-05
1:215002708 A G 0.051095 -5.9937e-05
1:215009374 C T 1.278171 8.3392e-05
1:215009993 G T 1.146591 2.4276e-04
1:215028627 G A 0.101949 1.9888e-06
1:215031422 C T 0.825726 1.9774e-05
1:215031706 A G 0.141664 -3.2458e-05
1:215045525 G A 1.493319 4.4853e-05
1:215046960 C T 1.786011 -3.9046e-05
1:215059783 G A 0.035817 -3.6606e-05
1:215063782 T C 0.101897 -2.7503e-04
1:215069985 A G 0.102283 -1.2814e-05
1:215077375 G A 0.085431 -3.2537e-05
1:215087709 G A 0.391840 -5.0731e-05
1:215092869 A G 0.033415 -4.5745e-05
1:215112199 T G 0.067973 5.3508e-05
1:215113661 A G 0.191152 -6.8320e-05
1:215114672 A G 0.433977 -7.1928e-05
1:215120407 C G 1.321151 -1.6526e-06
1:215127220 C T 0.101332 -3.4846e-06
1:215128403 G T 0.190977 1.5602e-04
1:215129087 G C 0.279781 1.2830e-05
1:215129867 T G 0.024051 1.0204e-04
1:215130573 C G 0.096957 6.7586e-05
1:215130661 T C 0.167718 -8.2294e-06
1:215132091 G A 0.613483 -1.1228e-05
1:215134722 A G 0.133371 -1.8948e-04
1:215135752 C T 0.621487 4.5178e-05
1:215140283 G C 1.508703 2.7720e-05
1:215146807 C T 0.166458 -9.5582e-05
1:215147098 G A 0.054970 7.2109e-05
1:215149245 C T 0.093468 3.7596e-05
1:215149633 C G 0.042130 5.6291e-05
1:215150136 A G 0.155092 -6.5389e-06
1:215150260 A C 1.094695 3.8190e-06
1:215154276 T C 0.144972 -3.9225e-05
1:215164303 C T 0.438069 -5.5506e-05
1:215168036 G A 0.043237 2.9085e-05
1:215171044 G A 0.031403 1.5494e-05
1:215171545 A G 0.538863 6.4328e-05
1:215175906 G A 0.041117 -1.4612e-05
1:215183687 A G 0.216050 -2.4396e-06
1:215186121 C T 0.143858 -8.8311e-05
1:215191552 A G 0.903699 -1.7248e-05
1:215213238 A G 1.750863 1.3268e-05
1:215228234 T C 0.635622 4.1842e-05
1:215238317 A G 0.901959 -1.2328e-05
1:215247322 A C 0.020737 5.8319e-05
1:215249333 T C 0.278648 -8.1955e-05
1:215268381 A G 0.071101 8.2889e-05
1:215276614 C T 0.036174 -1.0695e-04
1:215288645 G A 0.022149 -3.2736e-05
1:215288952 C T 0.074308 -2.7680e-05
1:215291232 G A 1.575102 -1.5787e-04
1:215301332 A C 0.672520 -9.0974e-06
1:215301621 C G 0.040721 1.0611e-04
1:215322727 C T 1.356251 -3.4544e-05
1:215342573 T C 0.080767 3.3331e-05
1:215342615 T C 0.021922 -5.2059e-05
1:215344354 A G 0.021983 2.9834e-05
1:215357724 A G 1.570025 -2.2222e-04
1:215366749 T C 0.050225 -4.1632e-06
1:215375386 C A 0.120748 -2.8376e-05
1:215377957 A C 1.150126 2.8194e-05
1:215379943 A G 0.729054 -1.9474e-05
1:215392904 A G 0.364887 -1.8213e-04
1:215401853 C A 1.197845 3.2647e-05
1:215403171 A C 0.385105 -1.6453e-05
1:215421963 T C 0.159269 3.3130e-05
1:215422944 C T 0.023671 -4.4985e-06
1:215430545 G A 0.031205 9.7599e-05
1:215436615 T C 0.212756 1.3140e-05
1:215438912 C G 0.123342 9.1268e-05
1:215450384 C A 0.156487 1.0336e-04
1:215453286 C T 0.155949 -4.7080e-05
1:215454425 G T 0.421383 4.8555e-05
1:215483435 T C 0.031896 -8.2551e-05
1:215518040 A C 0.041805 1.6020e-05
1:215519374 T C 0.803914 -3.6982e-05
1:215521481 G T 0.068950 -1.3418e-04
1:215522311 C T 0.050309 7.3661e-06
1:215529879 G A 0.032149 9.1285e-05
1:215532712 C T 0.023515 8.6869e-05
1:215549823 T C 0.027099 1.4176e-05
1:215570581 G A 0.858303 -2.5534e-05
1:215576238 G T 0.056843 1.2533e-06
1:215593984 T C 0.125228 2.2450e-05
1:215599773 T C 0.040280 4.1184e-05
1:215618143 C A 0.033237 1.3131e-05
1:215630469 C T 0.100696 3.3330e-05
1:215630754 T C 0.034162 7.3819e-05
1:215631205 C T 0.090050 3.2606e-05
1:215658532 T C 0.079329 1.7933e-05
1:215674758 G A 0.030371 2.2682e-05
1:215694431 G T 0.541992 -1.5771e-06
1:215699603 T C 0.172080 1.7246e-05
1:215731473 G T 0.022188 -1.4044e-05
1:215735394 A G 0.032607 -5.0507e-05
1:215750455 T C 0.033198 1.2479e-04
1:215761794 C T 0.082546 -5.4792e-05
1:215765548 T C 0.183502 -1.9470e-05
1:215773846 G A 0.212704 1.1582e-05
1:215779671 A C 0.032464 2.2360e-05
1:215783260 G A 0.026446 1.8207e-05
1:215791005 G A 1.321394 2.0474e-05
1:215805100 A G 0.066570 2.6130e-05
1:215806449 T G 0.329684 -2.9616e-05
1:215806674 A C 0.102809 5.6506e-06
1:215808007 A G 0.042867 -7.2937e-07
1:215829894 C A 0.533348 -3.1175e-05
1:215831920 A G 0.037683 2.3426e-05
1:215834521 A G 0.046625 3.6737e-06
1:215845310 C T 0.568584 -3.4527e-04
1:215845842 G C 0.872397 2.3482e-05
1:215845984 G A 1.451494 -1.3033e-04
1:215847956 A C 0.045415 7.1049e-05
1:215849347 T C 0.795884 -9.5429e-05
1:215849648 G A 0.443399 3.5276e-06
1:215850159 A G 0.770003 7.0939e-05
1:215850817 T C 0.114926 2.4971e-05
1:215852246 G C 1.889391 -7.5620e-06
1:215862160 T G 0.083922 6.0656e-05
1:215862716 C T 0.738334 -1.6450e-05
1:215862899 G A 1.552700 3.7660e-05
1:215863332 T C 0.422383 -1.6705e-05
1:215869773 A G 0.021669 -1.2197e-05
1:215885838 C T 0.281303 -1.1419e-05
1:215886975 T C 0.946864 2.7271e-05
1:215889229 T C 0.086048 -7.4298e-06
1:215889357 G T 0.341557 -4.7627e-05
1:215891981 T G 0.098992 1.9032e-05
1:215893063 T C 0.346766 -2.8886e-05
1:215899493 T C 0.077898 4.1456e-05
1:215904657 A C 1.978276 -2.8162e-06
1:215912600 G A 0.397244 3.9524e-05
1:215914826 C T 0.460754 -1.6872e-05
1:215916563 A G 0.458472 -2.2227e-05
1:215917843 C T 0.465733 -1.5860e-05
1:215919848 G A 0.830117 -2.0760e-05
1:215922761 T C 0.094815 3.2357e-06
1:215922860 A C 0.591597 -8.8406e-06
1:215923185 A G 0.079748 -1.8180e-06
1:215938022 C A 0.245340 4.7570e-06
1:215942841 T C 0.033295 -1.6338e-05
1:215949650 G A 0.221256 -1.2796e-05
1:215958222 G T 1.596235 4.6844e-05
1:215958656 A G 0.129174 7.6443e-05
1:215959595 A G 1.924783 -4.8647e-05
1:215960167 G T 1.053208 -6.5694e-07
1:215962135 C A 0.646742 -1.8568e-05
1:215968999 T C 1.105195 1.0356e-05
1:215973899 A G 0.972304 5.2896e-05
1:215984094 C T 0.161781 1.1335e-04
1:215986480 T C 0.035294 1.0630e-05
1:215987222 C T 0.100271 1.9099e-04
1:215990479 T C 0.061822 -7.0443e-06
1:215992719 G A 0.039783 6.0422e-06
1:216009455 A G 0.036615 -2.9800e-05
1:216011037 A G 0.023301 5.0694e-05
1:216011361 C T 0.100339 1.8431e-04
1:216011408 C T 0.062172 -8.7655e-06
1:216016596 T C 0.062971 -1.3880e-05
1:216030421 A G 0.201811 9.8657e-06
1:216031123 C A 0.217342 -8.3221e-05
1:216031228 A G 0.046904 -6.4235e-05
1:216031348 G A 0.046411 -7.2824e-05
1:216034128 A C 0.059384 -2.6675e-05
1:216038556 A G 0.117448 -6.7107e-06
1:216039833 C T 0.031864 3.2381e-05
1:216040589 G T 0.020727 -1.3617e-04
1:216041451 C T 0.266908 -3.0098e-06
1:216043338 C T 0.365929 4.2535e-05
1:216046129 G A 0.088067 2.1456e-04
1:216048306 T G 1.929648 -2.0431e-06
1:216048754 C T 1.094166 1.0312e-04
1:216050280 T C 0.615933 6.0963e-05
1:216051125 A G 0.097129 1.7011e-04
1:216051157 T C 0.070884 -4.3361e-05
1:216053848 A T 0.045668 -4.4847e-05
1:216055711 C T 0.074302 1.0565e-04
1:216056638 G A 0.028060 -2.1943e-05
1:216057058 G T 0.751057 -2.1198e-05
1:216060670 T C 0.066145 -3.0455e-05
1:216065909 T C 0.076924 -4.4905e-05
1:216066680 G A 0.293056 -7.5224e-05
1:216069862 G A 0.258112 -2.7503e-05
1:216070254 A G 0.194648 7.1772e-05
1:216074312 A G 0.025323 -4.4621e-05
1:216075812 T C 0.045064 -1.3356e-05
1:216079027 C A 0.131184 1.6264e-04
1:216079294 T C 0.026901 6.0178e-05
1:216080030 C A 0.069047 -2.2670e-04
1:216099672 G A 1.645908 -7.2242e-05
1:216115238 T C 0.081394 -1.0809e-05
1:216122325 T C 0.057203 9.0569e-05
1:216130126 C T 0.205833 8.2221e-05
1:216136197 T G 0.810721 -2.2184e-05
1:216136478 T A 0.068164 2.4871e-05
1:216144049 T C 0.064383 3.0083e-05
1:216147638 A G 0.271371 5.9331e-05
1:216149392 A C 0.584296 8.3194e-06
1:216151988 T C 0.029936 6.6945e-06
1:216152082 C T 1.912644 -6.8319e-05
1:216152301 G T 0.293744 2.4051e-04
1:216160202 A G 0.034347 -7.1860e-05
1:216160633 T C 0.415787 2.1429e-05
1:216166454 G T 0.062695 4.0393e-05
1:216168988 A G 0.094630 2.1362e-05
1:216172380 G A 0.985777 -1.7607e-05
1:216172585 A G 1.882277 -2.5168e-05
1:216173269 G A 0.089008 1.1517e-04
1:216174741 T C 0.069138 1.9113e-05
1:216175696 C T 0.412425 -1.3393e-05
1:216176402 G A 0.027875 -2.9192e-05
1:216178344 A G 0.020111 -8.0291e-05
1:216178946 T C 0.055820 -1.1124e-05
1:216181480 A G 0.952855 -1.4737e-05
1:216187482 T C 1.640958 -1.2322e-04
1:216187804 C T 1.214236 -5.4422e-05
1:216193231 T C 0.031993 8.1161e-05
1:216193738 C A 0.025333 -2.9183e-05
1:216202986 T C 1.958088 -4.0359e-05
1:216206909 A G 0.285623 -5.2056e-05
1:216208821 T C 0.323257 -3.8259e-05
1:216211989 T G 0.174845 -1.0380e-04
1:216212156 C T 0.108541 -3.7733e-05
1:216214461 G A 0.140028 2.7066e-05
1:216215741 C A 0.989779 2.0042e-05
1:216215944 A G 0.215580 7.7066e-05
1:216219272 A G 0.203888 -8.0767e-05
1:216219781 G A 1.347279 -1.4936e-04
1:216220364 T C 0.582992 -3.5088e-05
1:216221520 C T 0.093218 3.9456e-05
1:216223454 C T 0.129077 -2.5388e-05
1:216224940 A G 0.164196 -4.9949e-05
1:216236311 T C 1.202155 -1.9516e-05
1:216241917 A C 0.604382 7.7245e-05
1:216245008 G A 0.178721 5.8127e-05
1:216245426 T C 0.148655 2.8881e-05
1:216246044 A G 0.150817 4.1222e-05
1:216249570 A G 0.954365 -5.0828e-04
1:216250245 C T 0.108914 6.5564e-05
1:216262088 T C 0.165124 1.2842e-06
1:216264220 A G 0.068469 6.2288e-05
1:216268104 T C 1.301813 1.4069e-04
1:216274903 A C 0.081319 -6.8621e-06
1:216276404 G T 0.367296 -4.8211e-05
1:216282322 A G 0.067794 -4.1679e-06
1:216284754 C T 0.125740 1.4834e-05
1:216289936 C T 0.953703 6.3239e-05
1:216292347 C A 0.066859 9.2227e-05
1:216295719 G A 0.706805 -5.8843e-05
1:216298635 C T 1.658462 -1.2875e-06
1:216300579 T C 1.812590 -2.4378e-06
1:216305343 C T 0.095412 9.6923e-05
1:216306145 G A 1.974277 -4.2940e-06
1:216309319 C T 1.697882 -1.4019e-05
1:216309552 C T 0.082043 7.6190e-05
1:216310260 T C 0.045976 1.4193e-05
1:216312890 A G 0.093630 1.2839e-05
1:216342090 A G 0.031627 -1.0031e-04
1:216346148 G A 1.832221 -3.0685e-06
1:216348764 T C 1.237673 6.1414e-06
1:216352002 G A 1.705659 -7.4654e-06
1:216355738 G A 0.150447 8.0531e-05
1:216358773 G A 0.102118 9.3269e-05
1:216363590 T C 0.049968 1.6107e-05
1:216371793 G A 0.029251 5.9853e-05
1:216375849 T C 0.029079 5.7790e-05
1:216378280 C T 0.049303 4.0809e-05
1:216388384 T G 0.273130 1.3496e-05
1:216388905 A C 0.037547 -1.2651e-05
1:216389860 C T 0.049887 -3.6102e-05
1:216400243 C T 0.045294 -3.5283e-05
1:216400818 G A 0.500138 -5.5506e-05
1:216403236 T C 0.029699 -1.1557e-05
1:216408154 A G 1.329755 4.0471e-05
1:216412312 G C 0.057398 -4.7787e-05
1:216424275 G C 0.024281 8.7903e-06
1:216424303 G A 0.034171 -5.8945e-05
1:216434383 G T 0.062945 2.1317e-05
1:216440562 C G 0.048793 -3.4901e-05
1:216452535 G A 0.061303 4.1959e-05
1:216460642 A C 0.121680 2.9725e-05
1:216462348 T C 0.021850 -1.2931e-05
1:216462662 A T 0.144017 3.9005e-05
1:216462922 A C 0.028504 7.0664e-05
1:216466861 T C 1.342008 4.8173e-05
1:216488836 A G 0.026161 -7.7111e-06
1:216494365 C T 0.030147 1.3401e-04
1:216496540 C T 0.056343 -2.0553e-05
1:216496932 G C 0.039835 7.7806e-06
1:216496947 A G 0.484175 -4.0601e-05
1:216518328 A G 0.036440 1.1141e-05
1:216526077 A G 0.057440 -7.4157e-05
1:216538391 T C 0.048401 -3.8912e-05
1:216540428 A C 0.025073 -2.3962e-08
1:216552091 T C 1.318408 1.1362e-05
1:216552367 T C 0.022363 -1.4940e-05
1:216552571 G A 0.320417 -1.3462e-05
1:216570591 A G 0.094993 8.1189e-05
1:216592969 G A 0.088203 7.8415e-05
1:216595306 T C 1.428150 3.4170e-05
1:216602970 A G 0.043629 4.5136e-05
1:216603073 C T 0.073201 2.1299e-05
1:216607549 A G 0.146085 5.5808e-05
1:216608268 A G 0.337584 -7.2637e-05
1:216616782 A C 0.043201 2.6668e-06
1:216622782 C T 0.883666 2.1010e-04
1:216622783 A G 0.079196 -1.2591e-05
1:216624272 A G 0.128421 4.5510e-05
1:216625377 C T 0.416972 -9.9466e-06
1:216630824 G A 1.776637 3.1215e-05
1:216631150 C A 0.051935 -7.8363e-06
1:216631743 A G 0.029325 -6.3074e-05
1:216632948 C T 0.696133 5.4072e-05
1:216633246 A G 0.064902 6.5997e-05
1:216635172 A G 0.076330 1.5376e-05
1:216635811 G C 0.126562 5.9014e-05
1:216642595 G A 0.614398 -6.2079e-05
1:216642697 A G 1.273354 4.5967e-05
1:216647412 T C 0.048764 9.3639e-05
1:216651461 T C 0.075801 4.3531e-07
1:216656646 A G 0.693296 3.8941e-04
1:216657259 T G 0.596108 1.0946e-04
1:216669038 A C 0.728593 -6.7376e-06
1:216674427 T C 0.258385 2.3634e-05
1:216674810 T G 0.025385 -1.5916e-05
1:216675354 A G 1.239965 -1.3708e-04
1:216676234 C T 0.528298 -1.2865e-04
1:216677350 T C 1.880608 -6.0478e-05
1:216684321 A G 0.129372 3.6452e-05
1:216690332 G A 0.690469 2.3733e-04
1:216691287 G A 0.716873 4.6310e-05
1:216694267 T C 0.124530 -3.3522e-05
1:216700157 T G 0.027050 7.3943e-06
1:216700464 A G 0.083789 -2.8146e-04
1:216701902 G A 0.133475 5.3825e-06
1:216704300 C T 0.030257 4.4034e-05
1:216710497 A G 0.020351 -8.1249e-05
1:216714461 C G 1.492471 1.1557e-04
1:216716537 G A 0.698359 3.5800e-05
1:216719959 A G 0.966647 4.2411e-05
1:216724727 C T 0.126211 -1.0378e-05
1:216724883 T C 0.049206 -3.3137e-05
1:216730036 T C 1.838586 -2.0979e-06
1:216730387 C T 0.482072 8.4146e-05
1:216731498 G A 0.330015 1.1791e-05
1:216731618 T C 0.038891 -8.0247e-06
1:216732866 G A 0.049459 -1.6888e-04
1:216734571 A G 0.102563 4.6406e-05
1:216735536 A G 0.410828 -1.2024e-05
1:216738277 C T 0.032607 -3.1230e-06
1:216744203 T C 0.034220 8.7896e-06
1:216749722 C T 0.094386 -2.1297e-05
1:216753193 T C 0.158224 -5.5719e-05
1:216754820 T C 1.691748 1.5517e-05
1:216755607 A C 0.148574 2.6381e-05
1:216756821 A G 0.539561 -1.8560e-05
1:216759535 T C 0.554579 6.3126e-05
1:216762593 G A 0.020299 -3.1224e-05
1:216770160 A G 0.714468 -2.0135e-05
1:216771174 G C 0.029053 3.1780e-05
1:216774853 A G 0.068401 -1.0056e-05
1:216775853 C A 0.044606 2.4577e-05
1:216794258 C T 0.562229 9.4366e-05
1:216797945 G T 0.028699 1.4491e-05
1:216800073 A G 0.040686 -3.0902e-04
1:216801793 T G 0.073993 -1.9408e-05
1:216802900 T C 0.039189 -4.7633e-05
1:216803207 A C 0.468898 -2.3383e-06
1:216816120 C T 0.089099 -3.4483e-05
1:216818660 A G 1.678216 1.0849e-04
1:216832876 C T 1.713699 7.5310e-05
1:216835187 C A 0.399692 9.8835e-05
1:216841784 C A 0.228063 -2.6561e-06
1:216843834 T C 0.047599 -9.7564e-05
1:216848771 C T 0.590250 7.6041e-06
1:216851253 C T 0.153716 -1.8928e-06
1:216858490 C T 0.489677 -2.6308e-05
1:216876221 G A 0.316026 -1.6512e-05
1:216876964 C T 0.345170 4.8238e-05
1:216886001 A G 0.273714 5.7705e-05
1:216893238 G T 0.072961 6.2673e-05
1:216906222 T C 0.277155 3.9977e-06
1:216906683 T C 0.066051 -5.3347e-05
1:216913261 A G 1.143423 -1.3216e-05
1:216913481 C T 0.100232 4.9730e-05
1:216914708 T C 0.196047 -1.3406e-05
1:216915359 G T 0.054253 -5.0395e-05
1:216916089 C T 0.096746 -1.7013e-05
1:216918168 C T 0.188695 2.4108e-05
1:216918267 C T 0.364722 7.6473e-05
1:216923473 T C 0.655616 -4.0746e-05
1:216926944 C T 0.169873 1.9207e-05
1:216927993 A G 0.654068 3.5931e-04
1:216929090 A G 0.514354 -4.1503e-07
1:216930030 G A 0.068631 -1.7799e-05
1:216931013 G C 1.417102 4.6094e-05
1:216931077 C G 0.382489 -6.4001e-05
1:216933356 T C 0.026291 -1.5996e-05
1:216937129 C T 0.087658 8.5216e-05
1:216938308 T C 0.032668 -8.2270e-05
1:216941624 C T 0.479089 1.3903e-06
1:216942781 C A 0.318483 -2.5778e-05
1:216942929 T G 0.518214 9.8704e-07
1:216943014 C G 1.495084 -1.0588e-05
1:216944169 T C 0.030922 1.0598e-05
1:216947837 C T 0.351087 -1.9175e-06
1:216949872 T C 0.025232 -2.7271e-05
1:216950040 A G 0.107499 -1.9043e-05
1:216951064 C T 0.351784 -2.0026e-05
1:216962893 C T 0.115971 3.3480e-05
1:216963142 G A 0.091527 -1.1957e-05
1:216963293 C T 1.392979 -1.6076e-06
1:216966558 A G 0.059287 5.6759e-06
1:216966821 G A 0.026248 4.3972e-06
1:216969887 A G 0.074088 6.1081e-05
1:216974886 T C 1.698927 -6.3357e-05
1:216978635 A G 0.058339 1.8125e-05
1:216981412 T C 0.324929 -8.8094e-06
1:216985231 C A 1.887428 -5.0308e-05
1:216990538 C T 0.065490 -2.0905e-06
1:216997139 C A 0.036440 -1.0096e-05
1:217002691 T C 1.513390 2.5286e-05
1:217004374 A G 0.071874 -5.4503e-05
1:217007912 T C 0.376689 -2.0642e-05
1:217012172 G C 0.063383 -8.3677e-05
1:217016670 A C 1.435677 -4.6667e-05
1:217022203 T C 0.462101 -1.9483e-05
1:217028314 G A 0.388958 -1.8081e-05
1:217050303 G A 0.410393 7.1511e-05
1:217052267 T C 0.771570 -3.9881e-05
1:217053037 G A 0.168364 -1.3359e-04
1:217057482 G A 0.218543 -1.7496e-04
1:217058479 T C 1.208049 -1.2072e-05
1:217060734 T C 0.249602 7.2899e-05
1:217064040 G T 0.037264 -2.9928e-05
1:217072601 A G 0.043655 2.2154e-05
1:217073301 C A 1.280576 3.1326e-05
1:217073449 T C 0.033564 -4.0105e-05
1:217074524 T G 0.179873 5.3027e-05
1:217077807 A C 0.116695 2.0160e-05
1:217079509 C A 0.071364 2.7738e-05
1:217081526 C T 1.056862 1.1533e-05
1:217085749 A G 0.930827 2.0790e-06
1:217085910 A C 0.057989 2.0659e-05
1:217089233 T C 0.360545 1.3713e-05
1:217093153 C A 0.194274 -2.3043e-05
1:217093863 C T 1.046093 -4.4590e-05
1:217094044 C T 0.104490 -2.6682e-06
1:217100877 T C 0.094201 2.0821e-05
1:217116967 T C 0.105195 1.8376e-05
1:217117586 A G 0.042844 -3.2761e-05
1:217117848 C T 1.611571 5.9699e-06
1:217124557 C T 0.069180 -6.8821e-06
1:217126903 T G 0.052318 -2.8881e-06
1:217128614 C T 1.663039 2.8915e-06
1:217132244 A T 0.026998 2.7814e-06
1:217136742 A G 1.321193 5.4088e-05
1:217139916 C T 0.956510 9.4079e-06
1:217143384 G A 0.251939 1.1321e-06
1:217146033 T C 0.040556 -6.7046e-05
1:217153926 C T 1.634671 -6.5363e-05
1:217158960 G A 0.385160 -3.3124e-05
1:217171365 A G 0.053250 -1.5132e-05
1:217177525 T C 0.461965 -1.3410e-05
1:217181009 G A 0.045285 3.7575e-05
1:217196117 T C 0.952057 -4.7635e-05
1:217197732 C T 0.557607 -1.1534e-05
1:217198268 G A 0.027907 3.5465e-05
1:217198601 G A 0.087408 8.2792e-06
1:217201133 A T 0.100927 -3.1083e-05
1:217208393 T G 0.323326 -4.2602e-05
1:217220530 C T 0.388452 -1.1669e-04
1:217221158 C A 0.030030 4.7563e-05
1:217221532 A G 0.028582 3.2357e-05
1:217222648 C G 0.030533 1.1729e-04
1:217224210 C T 0.295013 -4.0307e-05
1:217225792 A G 0.102683 -2.3404e-05
1:217227826 A G 0.028115 -1.6531e-05
1:217229766 C A 0.025213 -8.1646e-05
1:217233930 T C 0.021305 6.3395e-06
1:217235542 G A 0.544290 3.5408e-05
1:217235814 C T 0.190272 -4.7961e-05
1:217238186 T C 0.835385 8.4983e-05
1:217238842 A C 0.089820 -1.3682e-05
1:217240728 G A 0.246434 1.2621e-05
1:217249450 T G 0.304669 1.0231e-05
1:217252416 A G 0.077463 -5.3233e-05
1:217255704 A G 0.314591 -1.2444e-04
1:217256509 C G 1.165582 3.3654e-06
1:217258188 A G 0.065506 6.4148e-05
1:217260195 A G 0.369889 4.7892e-05
1:217263616 G A 0.509917 -3.1042e-05
1:217263682 A G 0.250553 -4.0685e-05
1:217264151 G A 0.053935 1.5908e-05
1:217264291 T C 0.601162 -9.2036e-05
1:217265213 C T 0.027949 -1.7088e-06
1:217265674 C T 1.073250 5.2737e-05
1:217275858 T C 0.567078 -3.7773e-05
1:217277580 A G 0.044051 -5.0409e-05
1:217280714 C T 0.259709 4.5653e-05
1:217281269 C T 0.141674 -1.8041e-04
1:217296439 C T 0.200071 1.1670e-04
1:217296756 T C 0.124575 -2.0237e-04
1:217300461 A G 0.121855 -1.3281e-05
1:217302515 T G 0.242367 6.8032e-05
1:217304543 T C 0.043552 5.1552e-05
1:217306713 T G 0.105727 9.6015e-06
1:217318030 G A 1.689482 -1.1385e-04
1:217324654 A G 0.200750 3.2397e-05
1:217337735 G A 1.048423 -9.9919e-04
1:217351732 C T 0.527503 -9.3718e-05
1:217351774 G A 0.611532 1.2000e-04
1:217352056 C G 0.181204 -3.9274e-05
1:217353053 T C 0.710709 -2.5985e-04
1:217355638 T C 0.068304 -5.2728e-05
1:217355639 A G 0.246615 -3.2257e-05
1:217355764 A C 0.038517 -3.6311e-05
1:217356246 T C 0.334637 -2.9797e-05
1:217356247 A G 0.786462 2.3204e-06
1:217361922 G A 0.199929 6.7336e-05
1:217363845 A G 0.299109 4.3668e-05
1:217366584 C G 0.031620 1.7947e-05
1:217372581 G A 0.426833 2.6359e-05
1:217373439 A G 0.323741 -2.9891e-05
1:217395629 C A 0.077895 1.4462e-05
1:217398345 C T 0.105568 -1.9436e-05
1:217403316 G A 0.565355 -3.0565e-05
1:217408016 G A 0.425645 2.9070e-05
1:217412147 G A 0.238407 2.0518e-06
1:217418608 T C 0.024194 4.0502e-05
1:217421415 C T 0.241409 9.6796e-05
1:217422073 A C 0.192918 5.8125e-06
1:217438029 C T 0.027248 -3.0102e-05
1:217438648 G A 0.081293 -3.3856e-05
1:217443204 A C 0.057917 -5.9518e-05
1:217449542 C T 0.031841 -9.6585e-05
1:217449961 A G 0.947568 1.0856e-04
1:217452626 A G 0.029780 2.0159e-05
1:217456074 G A 0.470465 2.8859e-05
1:217460718 A G 0.048183 -2.8774e-05
1:217468247 G A 0.114903 4.3558e-05
1:217471939 G A 0.132654 4.3454e-05
1:217486452 T C 0.293770 -7.5359e-05
1:217487940 T C 0.633934 1.2249e-05
1:217490870 T C 0.036284 2.0168e-05
1:217499963 T C 0.032711 -6.4278e-05
1:217505904 G T 1.508600 -2.8385e-05
1:217509448 A G 0.042081 2.6819e-05
1:217512829 C T 0.036972 6.0116e-05
1:217515338 C G 0.295312 -7.9622e-05
1:217522956 A C 0.024366 5.4909e-05
1:217526128 A G 0.021078 -4.0889e-05
1:217526240 C T 0.426693 6.5139e-05
1:217527024 G C 1.556156 -2.4876e-05
1:217528236 T C 1.560438 -3.0792e-05
1:217552142 A G 0.099106 1.2035e-04
1:217565491 T C 0.037810 -3.3498e-05
1:217573623 G A 1.165871 2.6683e-05
1:217577548 A G 0.106636 -4.5079e-05
1:217583807 A G 0.817115 -1.0337e-05
1:217584840 A C 0.026482 -4.3417e-05
1:217590718 C T 0.221250 7.4172e-05
1:217594574 G C 0.023541 1.8225e-05
1:217603706 A C 0.038917 -1.2225e-04
1:217603884 T C 0.221312 3.5886e-05
1:217604654 C T 0.079930 -6.6352e-05
1:217606461 T C 0.194391 4.4006e-05
1:217607361 C T 0.644931 1.0349e-05
1:217616105 C T 0.321599 1.8480e-06
1:217627281 C G 0.057080 3.3308e-05
1:217630628 T C 0.207163 1.8261e-05
1:217633625 A G 0.054899 -3.2268e-05
1:217636227 A G 0.089352 5.5908e-05
1:217641603 T C 0.040997 -5.5627e-05
1:217659505 A G 0.044623 1.6191e-05
1:217665751 C T 0.037592 -1.7984e-05
1:217668330 C G 0.079109 -6.1078e-05
1:217670527 C T 0.054769 -3.3664e-05
1:217671223 C T 0.751362 -2.6163e-05
1:217672512 C T 0.026310 6.2692e-05
1:217672514 C T 0.027537 9.7810e-06
1:217677256 G A 1.350619 -3.2853e-05
1:217678934 C T 0.348438 6.0883e-06
1:217680144 G A 0.047700 -1.4131e-04
1:217685905 A G 0.044207 -3.7655e-05
1:217701587 T C 1.603583 6.3720e-06
1:217702187 A G 0.089099 1.5676e-05
1:217702198 A G 0.024522 7.3793e-07
1:217714458 A G 0.516240 -7.9911e-05
1:217725437 T C 0.303043 6.8449e-05
1:217728354 G A 0.086048 4.9238e-05
1:217731933 T C 0.035307 -6.1305e-05
1:217739036 C T 0.468356 2.9108e-05
1:217752776 G A 0.160184 4.6054e-05
1:217764330 T G 0.078589 -1.0861e-04
1:217764817 G A 1.390367 -2.3732e-05
1:217770874 C T 0.025518 -9.0924e-06
1:217773463 T G 0.368876 7.8245e-06
1:217787170 T C 0.042617 8.5961e-05
1:217797948 G T 0.068625 -8.9079e-05
1:217804767 G A 0.091602 1.2497e-05
1:217804955 C T 0.796138 6.3062e-05
1:217829734 G A 0.089641 -4.6408e-05
1:217837279 T C 0.047167 -3.9002e-05
1:217838701 C A 0.723650 1.7130e-05
1:217840904 T C 0.057852 -9.8019e-06
1:217842129 G A 0.437706 -1.6416e-05
1:217846047 C T 0.040832 -1.8538e-05
1:217870257 C A 0.043808 3.9036e-05
1:217887447 T C 0.101813 6.1337e-05
1:217899500 A G 0.337733 -3.4723e-05
1:217915416 A G 0.048888 2.9489e-05
1:217915593 A G 1.187140 1.3677e-05
1:217924198 T A 0.137130 -5.3376e-06
1:217924212 A G 0.067826 1.6643e-06
1:217924489 T C 1.633019 -1.2000e-05
1:217950363 T C 0.441977 -5.8287e-05
1:217966297 G A 0.059861 -3.9995e-07
1:217983123 T C 0.045298 -2.5967e-05
1:217987438 A G 0.082549 2.0611e-05
1:217989517 C T 0.755605 4.3168e-05
1:217992744 A G 0.148143 -5.9967e-05
1:218013292 T C 0.024032 1.1144e-05
1:218013343 C T 0.247362 8.5567e-05
1:218024114 G T 0.045541 -2.7697e-04
1:218024308 A G 0.202522 -2.2140e-05
1:218038613 G A 0.023058 -1.3411e-04
1:218045470 C T 0.678794 -8.4500e-06
1:218047641 A G 0.034382 -1.9001e-04
1:218055182 C T 0.047320 3.8602e-05
1:218056637 T C 0.034012 8.1968e-05
1:218058307 C T 0.020572 -5.3474e-05
1:218059620 G A 0.027842 -1.3703e-04
1:218060673 C A 0.562658 1.8085e-05
1:218077585 C A 0.215080 1.0130e-04
1:218080457 T C 1.011104 -2.2302e-05
1:218093901 T C 0.080216 -3.8099e-06
1:218095078 A G 0.024444 -3.7125e-05
1:218102443 G A 0.578370 5.6769e-06
1:218104702 G A 1.179143 1.8626e-05
1:218105019 T C 0.114646 4.5399e-05
1:218111894 C T 0.080709 -4.0400e-05
1:218119875 A C 0.064263 1.3656e-05
1:218122346 T C 1.864146 -5.1887e-05
1:218125227 C T 0.026420 5.1113e-05
1:218135568 A G 0.080933 2.3161e-05
1:218136146 C T 0.496766 -1.0301e-04
1:218138481 A G 1.247161 2.3255e-05
1:218150165 C T 0.298931 1.5844e-05
1:218158712 A G 0.194583 2.4489e-05
1:218162502 C T 0.437914 5.6914e-05
1:218176890 T C 1.527909 -6.2936e-05
1:218189277 C T 1.525763 -6.9869e-05
1:218197056 T C 1.527010 -3.7316e-05
1:218198395 T C 0.029176 -1.1720e-05
1:218209726 A G 1.293523 -1.3872e-05
1:218218119 A G 0.070725 -9.8598e-06
1:218222426 G A 0.041870 8.6343e-06
1:218235608 G A 1.041757 2.5888e-05
1:218250978 C T 0.029527 -1.2234e-05
1:218253508 A G 0.123345 4.9618e-05
1:218253812 C A 1.796267 2.8606e-05
1:218257967 C T 1.098054 5.7335e-07
1:218258947 G A 0.200049 -4.6959e-05
1:218265718 A C 0.040270 -1.6548e-05
1:218266142 C T 0.120599 6.6670e-05
1:218274933 G A 0.065171 -2.2701e-05
1:218277680 C T 0.046544 8.7356e-05
1:218280300 A G 0.064087 -2.2829e-05
1:218281746 G C 0.085428 -2.0620e-04
1:218289209 G C 1.397202 7.8402e-06
1:218294968 A G 0.270176 3.6617e-05
1:218300030 C T 0.049874 -4.6440e-05
1:218304258 T G 0.248118 1.0268e-04
1:218304346 T G 0.941599 -4.5872e-05
1:218323289 T C 0.038835 8.3632e-07
1:218325251 G A 0.352459 3.6035e-05
1:218325338 G A 0.108424 5.2563e-05
1:218327546 A G 0.134618 -9.3271e-05
1:218333741 C T 1.040462 -3.2854e-05
1:218337359 C T 0.238517 -1.1275e-05
1:218339937 A C 0.095646 -1.1118e-04
1:218346164 T C 0.036878 8.2486e-05
1:218346591 A G 0.124160 -9.0528e-06
1:218347150 C T 0.628913 9.0409e-06
1:218347375 C T 0.947753 1.7429e-05
1:218351323 C T 0.754826 3.6358e-05
1:218353411 C A 0.033165 4.5092e-05
1:218358107 T C 0.099417 -1.7779e-06
1:218359266 G A 1.349301 -2.5330e-05
1:218367181 G A 0.105218 -1.2166e-04
1:218371041 A G 0.040452 1.0040e-05
1:218374786 G A 0.307752 -1.0298e-04
1:218380751 A G 0.029105 1.0796e-04
1:218382955 T C 0.107554 -6.6864e-05
1:218387099 G A 0.233064 7.7713e-05
1:218402774 A G 0.034684 -1.4031e-05
1:218413907 C A 0.058469 1.4055e-05
1:218418085 C T 1.159600 -2.2554e-05
1:218418911 C T 0.130635 3.5334e-06
1:218419177 T C 0.196254 2.3279e-05
1:218420557 G A 0.054402 -2.2382e-05
1:218427278 T G 1.596832 -1.0827e-05
1:218428101 C A 0.140992 -4.4543e-05
1:218435993 T C 0.190529 -1.5987e-05
1:218436190 C T 0.070069 6.3955e-06
1:218436382 A C 0.302020 3.9844e-06
1:218438149 C T 0.196400 -2.3064e-05
1:218439720 A G 0.264367 2.5006e-05
1:218441828 C T 0.195797 2.2902e-05
1:218447543 T C 0.025680 -2.5267e-05
1:218448623 T C 0.179876 -1.5541e-05
1:218458058 C T 0.856586 1.2364e-04
1:218468961 C T 1.922141 5.7980e-05
1:218471383 C T 0.839799 1.3727e-04
1:218477967 G A 0.050559 -3.7266e-05
1:218478411 C G 0.069888 -2.8927e-05
1:218485878 C T 0.055619 -2.5047e-05
1:218503325 G A 0.331388 -4.7021e-05
1:218509452 C T 0.072504 -4.8560e-05
1:218509829 G C 0.073581 -3.7498e-05
1:218510892 C T 0.073562 -4.2311e-05
1:218516223 C T 0.076431 -4.2804e-05
1:218516968 A G 0.071906 -3.4286e-05
1:218518515 C A 0.074334 -4.0491e-05
1:218519330 C A 0.073721 -3.2252e-05
1:218521609 A G 1.644707 3.9562e-05
1:218523525 T C 0.071579 -4.3868e-05
1:218525588 A C 0.460118 3.1080e-03
1:218526711 A C 0.072734 1.8712e-05
1:218542059 G T 0.645914 5.6941e-05
1:218543470 G A 0.040569 -1.5842e-05
1:218553297 G A 0.361048 1.8493e-07
1:218554140 A G 0.047041 -5.6141e-06
1:218557310 A G 0.034006 -5.8872e-05
1:218557761 A T 0.084029 -1.9156e-04
1:218558531 C A 0.063805 1.3027e-04
1:218559032 A G 1.425521 -4.7741e-06
1:218559280 G A 0.156874 9.7671e-05
1:218559611 A G 0.050601 3.8212e-05
1:218559875 C T 0.064762 1.0710e-04
1:218560230 A G 0.083698 -1.8978e-04
1:218562708 T C 0.076139 -2.0592e-05
1:218562868 T C 0.105876 1.7013e-05
1:218568804 A G 0.107808 2.2837e-05
1:218570176 T C 0.076308 -2.3496e-05
1:218570331 T C 0.106801 1.5305e-05
1:218571066 G A 0.107980 2.2460e-05
1:218572808 G A 0.108499 1.6430e-05
1:218574789 T C 0.108295 1.9515e-05
1:218575176 T C 0.088051 -9.0575e-05
1:218575887 G A 0.261601 -1.5505e-04
1:218579853 G A 0.112290 4.5913e-05
1:218579985 G A 0.413080 -2.5886e-05
1:218582841 C T 0.051744 -5.4533e-05
1:218596999 T C 0.036008 -1.2131e-05
1:218604288 A G 0.035395 8.0402e-05
1:218607297 A C 0.057093 -4.1473e-05
1:218609702 G A 0.572732 -1.5534e-04
1:218612507 T C 0.038858 1.3412e-05
1:218613463 A G 0.044181 8.9102e-06
1:218613620 A T 0.031442 8.1344e-06
1:218615832 A G 0.030361 6.0897e-05
1:218626973 A G 0.025508 4.8677e-05
1:218644135 G T 0.073841 -2.9823e-05
1:218657660 A G 0.243104 4.7987e-05
1:218667645 T C 0.034470 5.7477e-05
1:218668135 A C 0.031104 -5.7062e-05
1:218668879 A G 0.074065 -3.4176e-05
1:218669820 C T 0.044171 1.1189e-05
1:218671783 G A 0.107188 2.2596e-05
1:218673257 T C 0.200993 1.7585e-05
1:218678879 C A 0.062215 -2.0057e-05
1:218694456 T C 0.106603 2.5780e-05
1:218698027 T C 0.974511 5.8402e-05
1:218705513 A C 0.319083 3.4209e-05
1:218706638 T C 0.039322 -4.2868e-06
1:218707732 T C 0.055950 -2.5144e-05
1:218707937 G A 1.842451 -1.7329e-05
1:218713029 C A 0.043960 -3.7184e-05
1:218714208 C T 0.835677 1.0015e-05
1:218719659 C T 0.039592 -7.6595e-06
1:218720735 C T 0.501663 1.9127e-05
1:218721910 G C 1.940414 4.6439e-05
1:218722393 T C 0.032445 2.9294e-06
1:218726224 A C 0.069063 -2.1706e-05
1:218727526 T C 0.235547 -2.9283e-06
1:218727857 C T 0.430861 -3.1685e-05
1:218729686 A T 0.048436 -3.0354e-05
1:218738558 G A 0.236180 -5.5206e-05
1:218738651 G T 0.063516 -1.6815e-05
1:218741034 G A 0.286600 3.0975e-05
1:218741315 G A 0.665181 -8.5684e-05
1:218741432 C T 0.428111 -6.6681e-05
1:218741636 C T 0.066100 -1.6988e-05
1:218744560 A G 0.106208 -8.0572e-06
1:218746640 A G 1.960051 -1.2684e-04
1:218747259 A G 0.024587 -2.8090e-05
1:218749231 T G 1.960269 -1.1814e-04
1:218754431 A G 0.028628 -2.8608e-05
1:218755101 G A 0.027816 7.1321e-05
1:218758616 G A 0.072822 -3.4995e-05
1:218758895 A G 1.961389 -1.4590e-04
1:218758944 C T 0.204060 4.1935e-05
1:218759983 G A 1.908596 -1.1689e-04
1:218760142 T C 0.304546 4.3933e-05
1:218760614 T C 0.416790 2.2347e-05
1:218763636 A G 0.089872 1.3219e-04
1:218774830 A G 1.731742 9.9394e-06
1:218777906 G A 0.030838 -5.4230e-06
1:218778165 G A 0.817988 5.0001e-05
1:218782450 G C 0.028001 6.4880e-05
1:218790537 C T 0.113958 -1.6321e-05
1:218792573 T C 1.908356 -1.2974e-04
1:218793668 T C 0.086301 2.4430e-05
1:218793848 C T 1.908824 -1.1381e-04
1:218795772 C A 1.907739 -9.4701e-05
1:218797081 A C 0.090605 1.1054e-04
1:218798101 T C 0.175449 -9.8787e-05
1:218810253 A C 0.225934 2.4010e-05
1:218811391 A G 0.658005 1.2431e-05
1:218813701 G A 1.392626 1.4435e-05
1:218827236 G A 0.068459 4.0604e-05
1:218831009 G T 0.063857 6.2904e-05
1:218833214 C A 0.479271 -2.3275e-05
1:218833890 G A 1.178357 3.0695e-06
1:218837881 A G 0.229650 -2.7606e-05
1:218841080 G A 0.065295 5.3063e-05
1:218841558 G T 0.065587 4.2120e-05
1:218843138 G A 0.069939 6.0814e-05
1:218846433 G A 0.079540 2.9458e-05
1:218848117 A C 0.186816 -1.0968e-05
1:218849834 C T 0.063428 4.6040e-05
1:218850562 A G 0.053357 -1.5954e-05
1:218850711 A G 1.734741 1.9524e-05
1:218856213 T C 0.063799 6.2665e-05
1:218858220 C T 0.081897 2.0322e-05
1:218858734 G A 1.029682 2.2008e-05
1:218860068 T C 0.697483 2.3990e-05
1:218860396 T G 0.062594 6.3528e-05
1:218860911 T C 1.890229 6.1585e-05
1:218860990 C G 0.060653 5.0935e-05
1:218861093 T C 0.111862 6.4700e-05
1:218861435 C A 0.827258 -9.7188e-06
1:218862726 G A 0.035577 8.1319e-07
1:218863827 G A 0.107613 -1.3348e-05
1:218871642 C T 0.184531 -2.5459e-05
1:218874716 A G 0.075688 3.5369e-06
1:218878185 T G 0.141479 -4.9057e-05
1:218879783 T C 0.044567 1.6051e-04
1:218880956 T C 0.519333 2.4143e-05
1:218885683 G A 0.205336 -6.5721e-05
1:218891564 C T 1.422947 1.3933e-05
1:218892470 A C 0.105935 6.8327e-05
1:218899875 G T 1.776829 6.7789e-05
1:218907849 T C 0.039588 -2.0932e-05
1:218910704 G A 0.412220 2.9417e-05
1:218916250 G A 0.233548 -4.3495e-05
1:218931898 A G 0.053188 4.1834e-05
1:218932807 A G 0.308535 -2.8578e-05
1:218933736 T C 0.054990 3.7989e-05
1:218938774 A G 0.045733 -3.0602e-05
1:218940636 G T 0.093646 3.8223e-05
1:218943613 G A 0.048287 -6.2659e-05
1:218944190 C T 0.116305 -1.8602e-05
1:218950976 T C 0.183268 1.5546e-05
1:218964627 G C 0.033425 2.4051e-05
1:218966876 G A 1.030409 -3.3618e-05
1:218968734 C A 0.030741 5.1475e-05
1:218974371 C T 0.217972 -7.9066e-05
1:218975899 T G 0.079797 1.2313e-05
1:218978212 T C 0.046031 -4.4612e-05
1:218979794 T C 0.071033 1.1388e-05
1:218981101 A G 0.705013 -2.3922e-05
1:218989914 C A 0.042458 -3.6147e-05
1:218992530 T A 0.032649 1.9632e-05
1:218998561 A G 0.080397 2.3399e-05
1:219001541 T C 0.125250 3.8641e-05
1:219018648 G A 0.027407 -4.7761e-05
1:219024054 A G 0.062568 3.4167e-05
1:219034497 C G 0.629841 5.9815e-05
1:219037732 C T 0.032980 -2.5510e-05
1:219039712 T C 0.032977 -2.4112e-05
1:219044040 G T 0.038056 2.9518e-05
1:219046515 C T 0.058401 -3.0944e-05
1:219047981 C T 0.082020 -6.6485e-07
1:219053292 C T 1.822285 8.9981e-07
1:219055248 C T 0.122793 -4.8956e-05
1:219058700 G A 0.517782 4.2677e-06
1:219059196 T C 0.102751 4.6988e-05
1:219071000 G A 0.699047 2.0367e-05
1:219074603 T C 0.062607 -3.4192e-06
1:219078194 G A 0.582996 3.8576e-05
1:219080118 A G 0.046132 2.5218e-05
1:219087345 A G 1.044908 3.1452e-05
1:219088578 A G 0.188435 5.5680e-05
1:219089313 G A 0.149311 8.5699e-06
1:219092866 C T 0.813028 2.4423e-05
1:219098476 A G 0.102225 -8.3623e-06
1:219098551 T C 0.043405 4.1890e-05
1:219103014 C T 0.033821 7.8975e-05
1:219104005 G T 1.101534 1.1708e-05
1:219109263 C T 0.090148 2.7120e-05
1:219117743 G T 1.665785 -6.1854e-06
1:219122116 T C 1.833256 -6.9947e-06
1:219122582 A C 0.033425 6.9573e-05
1:219133120 T G 0.052143 2.0358e-05
1:219135903 T C 0.118980 2.7376e-05
1:219140293 T C 0.067797 -2.8140e-05
1:219143240 G A 0.049264 -2.5987e-05
1:219152155 A C 0.062763 3.0644e-05
1:219159446 A G 0.030526 1.2703e-04
1:219182858 G A 0.136903 -3.3463e-05
1:219186720 T C 0.064801 -4.0553e-04
1:219190660 C T 0.767526 2.9929e-05
1:219194606 T C 0.184888 -4.1277e-05
1:219202301 A G 0.053581 1.8266e-05
1:219219052 A C 0.283792 2.2560e-05
1:219234498 A G 0.024402 -6.9452e-05
1:219239611 T C 0.131115 -1.6073e-05
1:219242397 C T 0.123579 8.9420e-06
1:219248660 A G 0.236229 -1.9851e-05
1:219250269 G A 0.149645 2.0509e-05
1:219254145 A C 0.024165 9.7854e-05
1:219272930 A G 0.597199 -1.0261e-05
1:219285086 T C 0.241364 5.8563e-05
1:219307899 A G 0.226424 7.0351e-05
1:219314184 G C 0.028274 -1.6577e-05
1:219326319 A C 0.031059 3.3800e-05
1:219329727 C T 0.025161 -1.0612e-04
1:219330549 C G 0.783612 -6.7289e-05
1:219333987 T C 0.044889 -9.0427e-05
1:219345242 C T 1.195985 6.4565e-05
1:219383410 A G 0.065113 1.9464e-05
1:219389841 G A 0.044116 -4.1610e-05
1:219408136 C T 1.557396 1.0511e-04
1:219412715 A G 0.299430 2.1076e-05
1:219416302 A G 0.021779 -7.5208e-05
1:219423189 C T 0.918541 1.4969e-05
1:219438022 C T 0.261608 1.6945e-05
1:219453540 T C 0.035674 3.2482e-05
1:219456996 T C 0.175108 -7.2993e-06
1:219467066 A G 0.608072 2.4872e-05
1:219468032 T C 0.228021 4.4917e-05
1:219473033 A G 0.100875 -2.1680e-06
1:219483359 A G 0.083922 -5.9031e-05
1:219488129 T C 0.559766 4.4978e-05
1:219510808 C T 0.213476 1.6429e-05
1:219526214 C T 0.378179 2.3419e-05
1:219527329 T G 0.068849 1.6022e-04
1:219532586 T C 0.038595 1.2372e-05
1:219533768 A G 0.173661 1.4826e-07
1:219542175 G C 0.038913 -3.9523e-05
1:219547746 T C 0.206433 5.3033e-05
1:219563092 A G 0.083935 -2.5974e-04
1:219570103 G T 0.862156 -2.6257e-05
1:219577016 C G 0.485347 -2.5038e-05
1:219577341 A G 0.039546 -5.8250e-05
1:219580879 G A 0.051121 3.2955e-05
1:219585393 A G 0.550025 -3.0897e-05
1:219586124 G A 0.450413 5.4637e-05
1:219587384 T C 0.108752 -5.0796e-05
1:219590274 C T 0.476577 -2.0467e-05
1:219590766 T C 0.424330 -5.2017e-06
1:219591275 G A 1.635359 -2.3964e-05
1:219591405 T C 0.035875 6.4987e-05
1:219591948 A G 0.180107 -5.4287e-05
1:219596691 G C 0.042529 6.9966e-05
1:219597590 T G 0.203940 9.8727e-05
1:219605977 G A 0.025875 -3.1341e-05
1:219610897 T C 0.110849 1.0369e-05
1:219613775 G A 0.561317 2.3329e-05
1:219615852 G A 0.033564 -5.9931e-05
1:219616208 G T 0.885561 -1.5443e-05
1:219618035 G A 0.329450 -1.5663e-05
1:219620569 T A 0.714922 -2.9371e-05
1:219622746 T G 0.045664 -6.1957e-05
1:219634811 G T 0.224862 -2.7970e-05
1:219636284 C T 1.177624 -2.0173e-05
1:219636951 G T 0.136104 -6.4778e-06
1:219640680 C A 1.314306 -2.5733e-05
1:219641341 T C 0.054818 8.1172e-07
1:219644224 G A 1.366468 -3.3854e-05
1:219654392 T C 1.342635 -1.9053e-05
1:219658075 G A 0.917827 -3.1113e-06
1:219662035 C T 1.783813 -7.6504e-06
1:219664188 A G 0.067661 -2.7010e-06
1:219664478 T G 0.023580 1.8151e-05
1:219665086 C T 0.031438 2.8788e-05
1:219670203 A G 0.051302 -2.0494e-05
1:219672652 G C 0.038491 -5.7300e-05
1:219673828 A G 1.115461 -2.2959e-05
1:219676042 G A 1.188221 -2.7841e-06
1:219687493 G A 0.024518 4.6238e-06
1:219699050 C T 0.070335 -3.0531e-05
1:219700519 C T 0.685091 1.3514e-05
1:219710892 T C 0.040095 -3.3109e-05
1:219717728 G A 0.157172 7.6071e-06
1:219720998 T C 0.053279 6.7333e-05
1:219722104 A G 0.689709 -1.3660e-06
1:219734960 C A 0.637070 2.8142e-06
1:219741407 C T 1.976014 -1.1634e-05
1:219743719 T C 0.899791 7.5010e-06
1:219748784 T G 0.283812 -4.8362e-05
1:219750717 T G 0.598053 4.8243e-06
1:219751702 C T 0.155403 3.9681e-06
1:219754824 T G 0.023045 4.0688e-07
1:219759733 G A 1.617040 1.1469e-05
1:219760198 C A 0.118214 -4.9066e-06
1:219774130 G A 0.052610 9.2041e-05
1:219786890 T C 0.903221 1.9797e-07
1:219791822 A G 0.696065 -5.2509e-05
1:219796020 C A 0.166809 3.4141e-05
1:219797743 G A 0.043386 2.9828e-05
1:219798632 G A 0.547513 5.5674e-05
1:219803353 T C 0.117126 -1.6177e-05
1:219806403 G A 0.521511 4.0055e-05
1:219830247 A G 0.031591 7.5430e-06
1:219835222 C G 1.924744 -1.1465e-04
1:219838894 T C 0.078148 -4.4139e-05
1:219849573 C A 1.552654 -1.5129e-05
1:219863519 C T 0.168273 -6.8522e-05
1:219874421 C T 1.318671 1.3225e-05
1:219879853 A G 0.037959 9.8159e-05
1:219886882 T C 0.092267 9.0860e-06
1:219910909 T C 0.064957 -4.9434e-05
1:219910935 C T 0.028608 9.8070e-06
1:219914114 T C 0.054876 1.0611e-05
1:219914351 T C 0.106052 3.7286e-07
1:219914388 C T 0.078034 -2.5690e-05
1:219917687 A C 0.022500 -7.8218e-05
1:219919461 C T 1.617449 -5.8777e-05
1:219921528 T G 1.317944 2.1210e-05
1:219927429 C T 1.486256 -3.4172e-05
1:219934364 T G 0.084117 5.0153e-05
1:219936765 G A 0.400010 -7.4106e-05
1:219937300 C A 0.352625 6.5279e-06
1:219938186 T C 0.103423 5.9555e-06
1:219957179 C A 0.028206 -1.6757e-05
1:219957234 C T 0.270725 -1.5937e-04
1:219961727 C A 1.523465 -1.2049e-05
1:219964245 C A 0.029919 2.6271e-05
1:219970751 C G 0.037044 -8.5526e-06
1:219973638 C T 0.132544 -1.7482e-05
1:219991091 A G 0.046706 -1.8142e-05
1:219997115 T G 0.077577 -4.3471e-05
1:219999251 C T 0.345559 -9.7038e-05
1:219999835 G C 0.089008 -7.2096e-06
1:220004148 C T 0.228965 -9.7790e-05
1:220006085 G A 1.748704 -1.1121e-05
1:220011536 T C 0.158938 3.1073e-05
1:220011852 A G 0.032130 -8.7481e-05
1:220012285 A C 0.180379 -6.9202e-06
1:220032199 A G 0.113127 2.1315e-05
1:220032318 A G 1.389260 3.6449e-05
1:220034580 T C 0.042773 3.0834e-05
1:220052720 A G 1.328035 1.9272e-06
1:220068286 T C 0.113098 -1.7570e-04
1:220068681 G A 1.852503 4.0671e-05
1:220069860 G A 0.102900 2.6537e-05
1:220070325 A G 1.630140 -4.4391e-05
1:220073009 C T 0.093929 -8.3715e-05
1:220075139 T C 0.033405 4.9662e-05
1:220077430 T C 0.615171 -2.2910e-05
1:220078344 T C 0.125779 -2.3366e-05
1:220083020 T C 0.031857 -6.7833e-06
1:220089352 C A 0.813223 2.9248e-05
1:220094000 C T 1.619069 4.7675e-07
1:220103445 A G 1.929152 2.4714e-05
1:220107917 G A 0.247570 3.3319e-05
1:220109827 C T 0.069550 -2.7842e-05
1:220111321 C T 0.389146 2.2994e-05
1:220113915 A G 0.112783 -4.2211e-05
1:220132416 A G 0.054191 3.0659e-05
1:220156704 C T 0.184177 -1.8856e-05
1:220161663 A G 1.402272 -8.5068e-05
1:220161969 C T 0.031536 2.7689e-05
1:220164132 C T 0.222733 1.4642e-04
1:220173665 G T 0.057992 2.7364e-05
1:220183630 C T 1.621951 -5.1884e-06
1:220197625 T G 1.624895 -1.0315e-06
1:220217153 C T 0.390234 -2.0162e-05
1:220227539 C T 1.456950 -6.5440e-05
1:220229657 A G 0.054194 -6.4794e-05
1:220229789 A G 0.152800 3.5251e-06
1:220237864 A G 0.068534 -2.2490e-05
1:220239640 G A 1.777939 -1.4609e-04
1:220247096 C T 0.352622 -3.7736e-05
1:220263059 A G 0.173180 -8.7717e-06
1:220263461 G T 0.158497 1.8439e-05
1:220268853 G A 0.075879 -1.5258e-06
1:220273564 G T 0.445385 -8.2026e-06
1:220276304 T C 0.363644 -2.2416e-05
1:220286963 T C 0.037375 -5.7990e-05
1:220291487 C T 0.077804 -2.1973e-06
1:220296742 G T 0.061948 -1.1509e-05
1:220319007 G A 0.195047 -1.1120e-05
1:220344453 C T 0.064519 -2.1196e-05
1:220350751 T C 1.859777 -6.1505e-05
1:220359237 T G 0.268911 9.0140e-06
1:220373682 C T 0.060436 -2.4986e-05
1:220381398 G A 0.166582 -1.3561e-05
1:220391518 T C 0.043402 -1.9010e-05
1:220393414 C T 0.093189 -7.8679e-06
1:220393580 C T 0.156273 1.3876e-05
1:220399908 G T 0.021977 2.4533e-05
1:220400816 A G 0.026777 -6.7904e-06
1:220405093 T C 0.372797 -1.4726e-05
1:220408675 C T 0.041374 7.5309e-05
1:220409852 G A 0.085214 -1.0628e-05
1:220421656 T C 0.074273 -4.3490e-05
1:220426022 T G 0.086954 -9.0074e-06
1:220435743 T C 0.649309 -2.8388e-05
1:220438949 T C 0.039598 -2.5280e-06
1:220440986 C T 0.101657 2.2105e-05
1:220446431 C A 0.032100 3.0501e-05
1:220454174 A G 1.667849 5.4140e-06
1:220456092 C T 0.117175 -2.7609e-06
1:220467392 A C 0.360681 -2.4819e-05
1:220470450 C A 0.932482 -1.9892e-05
1:220478226 A G 0.108402 1.2007e-05
1:220489221 T G 0.220809 1.6749e-04
1:220496941 T G 0.095480 7.7623e-05
1:220498384 T C 0.038881 -2.3745e-05
1:220501387 G A 0.241633 -2.7888e-05
1:220504708 G A 0.902043 -1.0788e-05
1:220504907 G A 0.020448 -1.3425e-04
1:220506729 T C 0.120839 6.8744e-05
1:220507240 A G 0.081095 -4.8057e-05
1:220525993 T C 0.147003 1.1045e-05
1:220530885 C T 0.041695 -1.0489e-04
1:220535456 C T 1.179269 1.0247e-04
1:220540751 T G 0.085253 -4.2510e-07
1:220542973 A G 1.941051 2.2327e-05
1:220543531 T C 0.133900 7.7030e-05
1:220544573 A G 0.170324 1.3107e-05
1:220548903 A G 0.378416 -3.7362e-05
1:220552832 C T 0.062851 -3.9091e-05
1:220556211 A G 0.478797 -1.7242e-05
1:220566280 G A 0.055756 -8.3145e-06
1:220579058 A G 0.057326 -4.0421e-05
1:220583501 G A 0.049585 3.0790e-05
1:220589259 T C 0.637748 -9.3760e-06
1:220592018 A G 0.108191 3.1227e-05
1:220596030 T G 0.021896 5.0344e-05
1:220602876 T G 0.573557 2.1955e-05
1:220603516 A G 0.408822 -2.2329e-05
1:220605378 G A 0.308778 -4.6336e-06
1:220612208 G C 0.104484 -3.6881e-05
1:220615755 T C 0.029231 5.0903e-05
1:220621750 T C 0.214525 8.8703e-06
1:220624182 A C 0.925383 -2.0384e-07
1:220636032 T C 0.055535 -3.2508e-05
1:220645712 A G 0.119288 -5.1915e-05
1:220651981 A T 0.312319 5.9303e-06
1:220658234 T C 0.061471 -8.3878e-06
1:220658554 A G 0.030052 3.3624e-06
1:220659533 C T 1.570172 4.2070e-06
1:220668295 T G 0.038861 -3.4498e-05
1:220670289 G A 0.035427 -4.2111e-05
1:220673783 G A 0.774430 -8.6075e-07
1:220683202 C T 1.409961 -3.8076e-05
1:220683467 G T 0.047067 9.1573e-05
1:220684252 A G 0.084571 -3.5332e-05
1:220689864 A G 0.045437 6.3530e-05
1:220693476 C T 0.053260 3.1231e-05
1:220702898 C T 0.022289 3.5469e-05
1:220703701 G A 0.049790 4.1673e-05
1:220707014 G A 0.031182 -5.0886e-05
1:220707041 G A 0.062211 4.1975e-05
1:220707984 G A 0.141314 -1.1159e-05
1:220719267 T C 0.442032 3.4628e-05
1:220719445 T C 0.300206 -7.6190e-05
1:220720560 C T 0.136068 1.5743e-06
1:220726288 G A 1.382570 -5.3350e-05
1:220729197 G A 0.352424 -6.4657e-05
1:220736328 G A 0.577916 5.7480e-05
1:220744989 C T 0.068742 5.1993e-05
1:220762524 T C 0.172168 -6.6617e-08
1:220766154 T C 0.063396 -2.3526e-05
1:220771657 T C 0.053931 4.2510e-05
1:220776140 A G 0.042565 7.1525e-06
1:220804451 A G 0.036262 -1.2245e-06
1:220806802 C T 0.040971 -3.4584e-05
1:220844331 T C 1.420341 -2.9721e-05
1:220849230 C T 0.059147 -2.7757e-05
1:220858434 C T 0.036112 -7.4927e-05
1:220865963 C T 0.087665 3.4197e-05
1:220868091 T C 0.138026 4.3806e-06
1:220869245 A G 0.025236 -6.9295e-05
1:220877349 G A 0.021276 -1.8339e-06
1:220880361 T C 0.189289 2.6641e-05
1:220880670 G A 0.478476 1.1242e-04
1:220883133 A G 1.846723 3.0921e-05
1:220884498 G A 0.239524 4.7194e-05
1:220887959 C G 0.052883 6.3557e-05
1:220895600 T C 0.211402 1.1952e-05
1:220902233 A G 0.031756 2.6706e-05
1:220903765 A G 0.895795 -3.6770e-06
1:220906634 T C 0.059391 -3.0198e-05
1:220906885 T G 0.084020 2.9187e-05
1:220914920 T G 0.337802 8.8817e-05
1:220920374 G A 0.149671 -2.6809e-05
1:220927511 A G 0.053389 3.9938e-05
1:220929356 C T 0.250092 4.3667e-05
1:220933130 A G 0.074253 5.8542e-05
1:220933508 G C 0.036813 4.2868e-05
1:220937728 T C 0.030663 -3.9304e-05
1:220942743 T C 0.039381 6.4820e-05
1:220944672 G T 0.099667 1.0036e-05
1:220951135 C T 0.407641 9.9274e-05
1:220956824 G A 0.104380 -4.4080e-06
1:220967683 G A 1.149701 -1.2024e-05
1:220970028 G A 1.405154 8.7544e-06
1:220970095 A T 0.022441 2.6319e-05
1:220971048 T G 0.589915 3.4787e-05
1:220972284 A C 0.073380 1.3396e-05
1:220973563 T C 1.365446 1.1367e-05
1:220977333 G T 0.272909 -2.0518e-05
1:220977650 A C 0.346536 1.9123e-06
1:220978645 T C 0.302413 4.3853e-06
1:220980545 C T 1.409422 4.4715e-05
1:220984364 T C 0.296853 2.4764e-05
1:220985677 T C 1.720729 4.0616e-05
1:220992306 T C 0.048498 -3.0646e-05
1:221001142 C A 0.194820 9.1606e-06
1:221008737 A C 0.036849 2.0759e-04
1:221010205 T C 0.554374 -3.7691e-05
1:221022916 T C 0.247196 -1.6525e-05
1:221028508 C T 0.591629 1.8587e-05
1:221030589 C T 0.510304 -6.7254e-05
1:221045451 A G 0.103049 3.8275e-06
1:221049618 C T 0.253896 -2.6596e-06
1:221053545 C T 0.491404 -5.8048e-05
1:221057173 T C 0.387410 -3.5628e-05
1:221057646 T C 0.658725 -2.2953e-06
1:221057662 A G 0.389883 -3.9450e-05
1:221057739 G C 0.269027 4.1557e-05
1:221059982 T C 0.249254 -5.2932e-06
1:221060393 G T 0.270757 5.7381e-05
1:221065176 G A 0.968828 -2.9647e-06
1:221067886 T C 0.124819 -9.6964e-06
1:221082492 G A 0.054655 -2.6476e-05
1:221091157 C T 0.525601 -1.8480e-04
1:221101596 T C 0.149623 5.5052e-05
1:221101692 C A 0.343044 1.3025e-05
1:221114051 C T 1.925049 -6.1775e-05
1:221115225 T C 0.241997 3.1676e-05
1:221115395 G T 1.173495 1.0746e-05
1:221116873 C T 0.022425 5.1046e-05
1:221118500 C A 0.086730 -2.5693e-05
1:221128341 A G 0.405589 -4.2357e-05
1:221151466 T G 0.045061 5.1512e-05
1:221151806 T C 0.935114 -4.1965e-05
1:221156033 G A 0.033389 1.6142e-06
1:221160475 G A 0.154936 -1.0169e-05
1:221171409 G T 0.040591 7.8350e-05
1:221172011 G A 0.095065 -1.7507e-05
1:221173679 T G 0.061806 -9.5063e-06
1:221185840 C T 0.765206 2.2442e-05
1:221193456 T C 0.091835 -3.8381e-05
1:221197094 T C 0.186715 -6.1663e-08
1:221206449 C T 0.035090 1.0726e-05
1:221207728 A C 1.081420 3.1085e-06
1:221208027 G A 0.045775 -7.3384e-05
1:221232128 A G 0.082082 1.0898e-05
1:221261239 G A 0.052640 5.8883e-05
1:221271243 C T 0.035810 9.5477e-06
1:221275672 C T 0.047644 7.4022e-05
1:221290360 C T 0.051140 5.5535e-05
1:221298116 A G 1.178679 3.1042e-03
1:221307279 C T 0.033889 -1.0023e-06
1:221308311 A G 1.774888 4.7433e-05
1:221317254 A G 0.031085 -5.2567e-05
1:221320831 T C 0.023963 -6.8827e-05
1:221330985 A G 1.754965 1.6276e-05
1:221334574 A C 0.063860 1.1176e-04
1:221339356 A G 0.106071 -6.1009e-06
1:221344529 A C 0.587309 -2.5327e-05
1:221349641 T C 0.023392 -2.0936e-05
1:221355655 A G 0.020049 6.7227e-05
1:221373329 T C 0.286441 -7.6999e-05
1:221377435 C A 0.185560 -7.1538e-05
1:221398182 A G 0.033275 -8.9550e-06
1:221401679 G C 0.054649 2.8222e-05
1:221403841 G A 0.412970 -2.1281e-06
1:221405643 C G 0.046245 6.2882e-05
1:221425133 T C 1.293656 -8.9112e-06
1:221437647 A G 0.031221 -5.3722e-05
1:221440464 C A 0.795641 -1.4651e-05
1:221442967 T C 0.060537 8.4332e-05
1:221443609 T C 1.489735 -2.3374e-05
1:221443624 T C 1.343306 -1.4954e-05
1:221445449 C T 0.118334 -1.8317e-05
1:221446687 T C 0.038485 -3.8166e-05
1:221453247 A G 0.063403 -8.1572e-05
1:221458486 A G 0.563979 -2.6643e-05
1:221462476 G A 0.023713 1.8107e-05
1:221471804 T C 0.863786 -4.2223e-05
1:221475624 A G 0.038358 -2.6727e-05
1:221510194 T C 0.515692 -3.6084e-05
1:221520308 G A 0.031873 -1.4648e-04
1:221524530 C A 0.056642 -1.4966e-05
1:221527593 C T 0.214632 -4.8116e-04
1:221532959 G T 0.032558 -8.4496e-06
1:221536589 C A 0.081309 1.0569e-04
1:221542076 A G 0.365137 2.0773e-04
1:221542195 A G 0.034989 -7.3680e-05
1:221551539 A C 0.412850 3.6803e-04
1:221556115 G A 0.334952 1.5420e-04
1:221556157 G A 0.180487 -7.3535e-05
1:221567746 A G 0.152002 2.6548e-07
1:221569202 G A 0.628524 -1.6362e-05
1:221571001 T C 0.643616 -6.6523e-06
1:221579628 G A 1.495467 -3.1511e-05
1:221581041 G A 1.756702 3.3196e-05
1:221581795 T G 0.711485 -1.3836e-05
1:221581961 A G 1.917688 4.6512e-05
1:221602661 T C 0.064204 1.6385e-06
1:221608570 C T 0.050682 -7.8685e-05
1:221612756 C T 0.117853 -4.1220e-05
1:221617076 C A 0.480641 3.2142e-05
1:221617253 A G 0.030796 -3.3257e-05
1:221628289 A G 0.068213 -1.5518e-05
1:221631137 T C 0.125357 2.3368e-05
1:221632498 C T 1.439832 3.4495e-06
1:221635179 T C 1.926870 1.4700e-05
1:221644410 C T 0.066119 -2.6524e-05
1:221654870 T C 0.056788 8.5415e-06
1:221658833 C T 0.629036 2.3380e-06
1:221668517 C T 1.206774 1.8929e-05
1:221669372 A G 0.107071 1.6526e-04
1:221683435 T C 1.456388 -5.6425e-06
1:221685360 T C 0.559048 -6.0672e-06
1:221694991 T C 0.148000 4.9317e-05
1:221704501 T C 0.159561 7.1268e-05
1:221705270 C T 1.379166 -5.4782e-06
1:221724904 T G 0.046492 -5.4963e-05
1:221728490 G A 0.506649 2.3822e-05
1:221742890 C A 0.724062 2.7742e-05
1:221748170 G A 0.036187 3.2335e-05
1:221752854 C T 0.114867 8.4716e-06
1:221759307 T G 0.060835 -9.6051e-06
1:221783588 C T 0.064292 5.6178e-05
1:221793334 A C 0.025654 -2.2867e-05
1:221813628 G A 1.234058 1.5208e-04
1:221821002 A G 0.727146 4.3778e-05
1:221829784 A C 0.179789 -1.8446e-05
1:221836660 A C 0.226596 -2.7410e-05
1:221846885 T C 0.058579 1.0576e-05
1:221847252 T C 0.053795 8.6154e-06
1:221848865 A G 0.181554 3.1764e-06
1:221856531 C T 0.045398 -7.4109e-05
1:221861987 A G 1.937055 1.2414e-04
1:221864043 A G 0.134319 -1.8298e-04
1:221864710 C T 1.138149 -1.0169e-05
1:221869073 T C 0.758772 3.2107e-05
1:221872924 T G 0.045765 -1.7268e-05
1:221877528 C A 0.571090 3.2779e-05
1:221878749 A G 0.087729 2.8532e-05
1:221883174 T C 0.045337 -4.9618e-05
1:221883496 A G 0.580422 -3.2565e-05
1:221884371 C T 0.158182 1.2176e-05
1:221887903 G T 0.095759 -3.2407e-05
1:221890919 A G 1.951856 1.3085e-05
1:221895393 C T 1.091436 2.8366e-05
1:221898651 G A 0.036044 -2.6731e-05
1:221898917 C T 0.139548 4.2123e-04
1:221906482 G C 0.254360 -3.0383e-05
1:221907816 T C 0.035281 6.6632e-05
1:221911654 C G 0.052649 1.3316e-04
1:221912808 C T 0.860829 -1.2912e-04
1:221913327 T G 0.215158 -1.1455e-04
1:221914086 C G 0.252000 -1.2869e-04
1:221921076 T C 0.025930 6.3955e-06
1:221921377 A C 0.251637 1.8093e-04
1:221935450 C T 0.869816 -3.5612e-05
1:221946442 T C 0.244298 -2.7275e-04
1:221951766 G T 0.104779 -2.9668e-04
1:221951794 G A 0.179068 5.9186e-05
1:221952592 C T 0.239283 -3.1550e-04
1:221958827 T C 0.765277 -2.2069e-06
1:221964992 A G 0.098385 -7.0751e-05
1:221965204 A G 0.164440 2.1597e-05
1:221986172 A G 0.587893 -1.5937e-05
1:221990293 C T 0.517915 3.1296e-05
1:221990525 G A 0.421578 -4.3445e-05
1:221990985 T C 0.048083 -3.9836e-05
1:221993060 C T 1.960808 4.9560e-05
1:221996260 A G 1.588705 -3.8237e-05
1:222006568 G A 0.021928 1.2317e-04
1:222013683 A G 0.024249 -1.7239e-05
1:222014552 G A 0.027862 -1.0446e-04
1:222015838 G C 0.131167 -1.5982e-05
1:222020712 C A 0.046476 -4.2934e-05
1:222032438 T C 0.141563 -1.5001e-04
1:222032485 T C 1.188750 -1.6638e-04
1:222035427 A G 0.035220 2.9188e-05
1:222038906 A G 0.046862 1.1254e-04
1:222040271 G A 0.025096 -5.1853e-05
1:222040369 G A 0.061316 -1.9348e-06
1:222040638 A G 0.505536 -7.6975e-05
1:222045446 T G 0.725422 -4.6740e-05
1:222048738 A G 0.169402 3.6289e-07
1:222051767 A C 0.048777 2.5137e-05
1:222054243 C T 0.037268 -3.6655e-06
1:222054934 G A 0.333060 5.3064e-05
1:222057989 G A 1.103984 2.2228e-05
1:222058095 C T 0.020137 4.4747e-05
1:222062649 C A 0.060095 4.6642e-05
1:222075459 C T 1.099904 -3.0030e-05
1:222078153 A G 0.026651 -4.8199e-05
1:222078560 C T 0.293870 -1.6583e-05
1:222084078 A G 0.064899 1.9228e-06
1:222089453 C T 0.027466 -8.1100e-05
1:222093006 T C 0.831159 1.7382e-05
1:222097872 A G 0.068729 2.6733e-05
1:222102333 A G 0.042763 -9.2463e-05
1:222102362 T C 0.524355 3.0735e-04
1:222143472 A G 0.118197 -1.2032e-04
1:222156360 A G 0.062763 6.8085e-05
1:222160609 A G 0.634061 -2.7685e-05
1:222164948 G A 0.388332 -1.9266e-05
1:222168464 T C 1.357779 -3.4427e-07
1:222174101 A G 0.968828 4.5538e-06
1:222178330 C T 0.038280 -7.2550e-05
1:222189401 A G 0.341135 4.2059e-05
1:222192964 C A 0.388182 -1.8643e-05
1:222212115 C T 0.756793 4.6570e-06
1:222215365 C T 0.042250 -1.3694e-04
1:222230220 G C 0.653889 2.1891e-05
1:222230849 G T 0.421331 -7.6408e-06
1:222231092 G A 1.327000 1.5921e-05
1:222234289 G A 0.670404 1.4046e-05
1:222240251 T G 0.023171 -6.2948e-05
1:222251043 G A 0.872296 1.7970e-04
1:222263447 T C 0.060971 1.2273e-05
1:222263619 G A 0.062633 -8.7000e-05
1:222263888 C T 0.044483 -1.4471e-04
1:222264774 G A 0.063286 4.4779e-06
1:222271634 T G 0.035103 6.1799e-06
1:222271767 T C 1.426489 2.0930e-05
1:222277236 A C 0.126883 -4.7781e-05
1:222281875 G T 0.688456 -4.0030e-05
1:222293619 C G 0.044613 -8.7580e-06
1:222303147 C T 0.627793 -4.2062e-05
1:222317846 A G 0.669268 1.2056e-05
1:222319103 T C 0.032535 1.9634e-05
1:222330246 G T 0.031529 -3.3881e-05
1:222341401 A G 1.324712 -4.1584e-05
1:222358676 C T 0.691423 -2.9776e-05
1:222361915 C T 0.609987 9.5216e-07
1:222371746 C A 0.057619 -2.4019e-05
1:222383210 C T 0.067823 1.4593e-04
1:222388689 C T 0.033762 -2.8877e-05
1:222389246 A G 0.038715 -1.1537e-05
1:222392966 G A 0.029773 -8.4239e-05
1:222393452 T C 1.295146 -1.1624e-05
1:222393574 G C 0.041166 -3.4529e-05
1:222398640 C T 0.035515 -7.3273e-05
1:222429723 G A 0.125867 -3.8828e-05
1:222432013 T C 0.078638 -8.3997e-07
1:222437868 T C 0.417112 3.8808e-05
1:222443355 T C 0.072828 8.4881e-06
1:222453274 A G 0.725880 2.0848e-05
1:222462988 A G 0.172158 1.6631e-05
1:222464646 G A 0.033136 -5.9950e-05
1:222475247 A G 0.042727 -1.6765e-05
1:222480498 C T 0.727503 2.4918e-05
1:222492691 C T 0.040880 5.9646e-06
1:222499011 T C 0.036972 -7.1200e-05
1:222499566 G C 0.035401 4.9834e-05
1:222507064 A C 1.958039 5.0137e-05
1:222507886 T G 0.023181 6.7231e-05
1:222510368 C T 0.902319 3.5162e-05
1:222516802 C T 1.751486 3.4676e-05
1:222532460 T C 1.735864 4.0751e-05
1:222532812 A G 0.133741 3.2392e-05
1:222537680 C T 1.020906 4.3827e-05
1:222548555 A G 0.032662 -1.5930e-05
1:222553902 T G 1.000727 -3.5223e-06
1:222555924 C G 0.975371 -1.2401e-05
1:222560139 G A 1.899722 -5.9924e-06
1:222560502 C T 0.866700 -5.5582e-05
1:222563115 T G 0.433019 -2.6781e-05
1:222575374 A C 0.056190 -7.7871e-05
1:222575684 C T 0.059030 -1.0260e-05
1:222587559 C T 0.450549 -4.3087e-05
1:222593780 C T 0.389471 5.3677e-05
1:222609546 G A 0.221977 -2.9337e-05
1:222611974 C T 0.061669 -6.7019e-05
1:222613134 A G 0.053045 -6.8373e-05
1:222614853 G A 0.076765 9.1553e-07
1:222617706 A G 0.364845 1.3916e-04
1:222620067 G A 0.022204 2.7631e-05
1:222625645 T C 0.806800 -1.6203e-05
1:222636627 C T 0.926652 -2.3278e-05
1:222638446 T C 0.358993 -1.7909e-04
1:222640660 G T 0.045807 -9.3121e-05
1:222640879 T C 0.185456 -5.0519e-05
1:222697569 T C 0.071319 5.9507e-05
1:222704230 A G 0.171308 -4.2661e-05
1:222706946 T G 0.077853 -3.2962e-05
1:222707392 T C 0.760649 7.5744e-06
1:222713501 A C 0.173171 -4.2261e-05
1:222714250 T C 0.583080 3.0185e-05
1:222718674 A G 0.831662 2.4434e-05
1:222719037 A G 1.130401 3.5831e-05
1:222721288 T C 1.195242 4.2096e-05
1:222721587 A C 0.026706 6.7296e-05
1:222726036 C T 0.674432 -3.4351e-05
1:222727312 A G 0.118626 -1.9027e-05
1:222730494 T G 0.560509 -2.8868e-05
1:222732968 C G 0.026489 4.6158e-05
1:222734348 T C 0.095922 1.6235e-04
1:222740613 A C 0.285753 -4.4347e-05
1:222750744 T C 0.282942 -5.1883e-05
1:222757922 C T 0.728392 1.1802e-04
1:222760008 G T 0.030179 -3.5010e-05
1:222761601 C T 0.310849 -4.9665e-05
1:222762128 C A 0.227031 -4.2673e-06
1:222763235 G T 1.462163 3.1813e-05
1:222768385 C T 0.036187 1.2065e-04
1:222782886 C T 1.939506 2.7330e-05
1:222787302 T C 0.374816 -5.1865e-06
1:222790465 G A 0.189552 -7.3439e-06
1:222790521 G A 0.207520 -4.5460e-05
1:222792571 T C 0.261828 1.3978e-05
1:222799584 A G 0.030633 -4.8239e-05
1:222801661 T A 0.031964 -2.7785e-07
1:222803204 G A 0.342050 -7.1555e-06
1:222805311 G A 0.346896 1.6333e-05
1:222808764 A G 0.036352 -3.2444e-06
1:222821709 G T 0.191477 -5.7369e-05
1:222825403 A G 1.939889 -1.4651e-05
1:222826481 A G 1.429887 2.4289e-05
1:222830424 C T 0.041302 -1.0640e-04
1:222832010 G A 0.357309 4.2111e-05
1:222833778 G A 0.071757 1.5409e-05
1:222844840 C T 1.767689 3.4473e-05
1:222852472 C T 0.053646 6.4540e-05
1:222866149 T G 0.050669 1.6651e-05
1:222867687 C A 0.132099 5.5972e-05
1:222875712 T C 0.036284 -5.7325e-05
1:222882892 C A 0.274513 -3.1776e-05
1:222883730 T C 0.053367 -4.1465e-05
1:222897664 G A 0.052185 7.0129e-05
1:222915466 G T 0.093760 -7.2634e-05
1:222919895 G T 1.356754 2.2406e-05
1:222923351 G A 1.634525 -1.2540e-06
1:222925236 A G 0.112903 3.0828e-05
1:222927951 A G 0.354030 2.4621e-05
1:222934113 C G 0.065136 3.5091e-06
1:222939905 A G 1.350499 2.6051e-05
1:222946338 T G 1.495023 2.3317e-05
1:222952427 T G 1.073857 1.4004e-05
1:222956848 T C 1.166387 2.6874e-05
1:222957546 C T 0.098541 -6.7305e-05
1:222958039 C T 0.061585 -2.3768e-04
1:222960753 C T 0.425096 6.3783e-05
1:222961364 A G 0.111956 -1.1373e-04
1:222961413 G C 1.868216 -8.0626e-06
1:222964561 T C 0.026472 -8.5440e-05
1:222965036 G C 0.118551 1.0936e-05
1:222967102 G A 1.718853 -2.9312e-05
1:222970177 A G 1.096925 2.5815e-05
1:222973300 G A 0.213350 -1.0981e-05
1:222974263 A G 0.102238 -9.2835e-05
1:222974926 C T 0.173826 -2.1504e-05
1:222982059 C T 0.520197 1.4150e-04
1:222983721 C A 0.502744 8.6784e-05
1:222985311 G A 0.143290 -4.4574e-06
1:222987443 T C 0.428718 -6.6612e-05
1:222987867 T C 0.308820 3.9177e-05
1:223001349 T C 1.530895 -7.6486e-06
1:223010442 T G 0.172681 -2.3456e-05
1:223018046 A T 0.800191 -6.4874e-05
1:223022741 A G 0.209179 -2.5153e-05
1:223057138 G C 0.138925 -2.0635e-04
1:223059929 A G 0.330171 6.0744e-06
1:223064197 C T 0.192171 -5.0718e-05
1:223065984 C T 0.128421 -6.5280e-05
1:223070952 A G 0.433499 2.0179e-05
1:223072278 G A 0.193161 1.0589e-04
1:223078437 A G 0.157711 8.8423e-06
1:223080675 A G 0.049546 -3.2342e-05
1:223089862 T C 0.045372 -6.4289e-06
1:223091240 A G 0.034340 -1.0261e-04
1:223096151 G A 0.170473 4.4812e-05
1:223116240 A G 0.168734 4.1565e-05
1:223116474 T G 0.277281 4.1174e-05
1:223117960 C T 1.159685 -4.7609e-05
1:223121349 G A 0.062286 6.4090e-05
1:223121892 G C 0.143907 -3.1360e-05
1:223129451 G A 0.567542 2.9896e-05
1:223144691 G C 0.261585 7.7904e-05
1:223172695 G A 0.212740 6.5156e-05
1:223173619 G A 1.197634 -7.3447e-05
1:223176275 A G 0.294117 6.7282e-05
1:223177974 A G 0.032380 -1.5317e-04
1:223178477 T C 0.031490 -1.0313e-04
1:223178478 A G 0.366952 2.3643e-05
1:223179729 T A 0.110294 2.1989e-05
1:223180044 G A 0.022331 -7.5284e-05
1:223181583 C A 0.041153 -1.8669e-04
1:223182461 C T 0.779737 -1.1125e-04
1:223183007 A C 1.788124 -8.9333e-06
1:223184622 C T 0.062675 7.6585e-06
1:223196939 C A 0.043840 -6.3777e-05
1:223204244 C T 0.141846 -1.3441e-05
1:223208038 T C 1.158730 6.5992e-06
1:223208188 T G 0.026313 2.4809e-05
1:223211594 C G 0.437966 7.1477e-05
1:223213263 G A 0.037605 -4.5030e-05
1:223219768 C T 0.704377 -1.8189e-06
1:223222413 C T 0.223103 -6.0454e-05
1:223226054 G A 0.053464 -7.3758e-05
1:223226334 G A 0.714280 6.4574e-05
1:223227583 T C 0.760444 3.0309e-05
1:223228143 T C 0.136205 2.0451e-05
1:223228276 C T 0.187332 3.8782e-05
1:223234205 A C 1.867054 2.4018e-04
1:223240311 C A 0.792921 -1.5040e-05
1:223255485 A G 0.044421 -3.8621e-05
1:223256315 G A 0.200649 2.3943e-05
1:223266021 T C 0.194554 3.1204e-05
1:223272031 A C 0.693669 -3.0120e-05
1:223276713 A G 0.845755 -2.2202e-05
1:223284528 G A 0.858703 -1.6704e-05
1:223285833 T G 0.133485 2.4340e-05
1:223286191 A G 0.059994 3.1021e-05
1:223300496 C A 0.085555 -9.4932e-05
1:223300713 C A 0.508350 -6.2742e-05
1:223311863 C T 1.048638 2.7861e-05
1:223313616 C T 0.106902 8.5205e-06
1:223315480 G A 0.193564 -2.3219e-05
1:223318269 T G 0.023431 -1.7898e-06
1:223319607 G A 0.030783 3.2452e-06
1:223320285 A G 0.093952 -1.2418e-05
1:223337508 C T 0.571343 -1.4221e-05
1:223339117 A C 0.059030 5.0138e-06
1:223348154 C A 0.033749 -3.3595e-05
1:223351574 A G 0.201389 3.0854e-05
1:223355582 T G 0.020305 -2.6177e-05
1:223362303 T C 0.132566 -9.5614e-06
1:223363291 T C 0.030591 -2.2817e-06
1:223369577 G A 0.382184 -5.0867e-05
1:223374252 T C 0.108346 5.6846e-06
1:223374948 G A 0.542570 -2.9868e-05
1:223377606 T C 0.021639 -3.5596e-05
1:223388587 T C 0.057632 3.9636e-06
1:223407603 G T 0.020649 -6.7821e-05
1:223410735 A G 0.391866 1.5861e-05
1:223417224 T C 1.887830 -1.3447e-04
1:223419447 T G 0.031455 -9.4636e-05
1:223429237 A G 0.693095 -3.4185e-05
1:223429553 A G 0.027923 -1.0334e-05
1:223429627 A G 0.158617 -6.1072e-05
1:223431271 A G 0.139632 -2.3635e-05
1:223437451 C T 0.878654 -4.9784e-05
1:223441576 G T 0.025567 -5.1861e-05
1:223460119 A T 0.027881 1.9582e-05
1:223463540 A C 0.059303 1.8016e-05
1:223465251 C T 0.741288 2.1211e-05
1:223465515 C T 0.202327 9.4119e-06
1:223468732 T C 0.044460 -5.5504e-05
1:223479060 C T 0.318084 4.4566e-06
1:223487669 A G 0.022938 8.4473e-06
1:223496073 G A 1.076983 1.4944e-06
1:223501789 G A 0.118171 -2.1254e-05
1:223513031 T C 0.038027 -7.1857e-05
1:223531048 T C 0.027790 3.9366e-05
1:223531508 C T 0.111089 -4.1519e-05
1:223531940 C G 0.253574 1.1746e-04
1:223532326 T C 0.063065 -3.3116e-05
1:223532570 C T 0.634626 -2.6275e-05
1:223534168 T C 0.072812 -1.1719e-05
1:223538774 G C 0.210020 4.6856e-05
1:223539653 A C 0.351385 1.4272e-05
1:223555958 T C 0.050445 3.4869e-05
1:223560153 T C 0.068174 4.2730e-06
1:223562950 T C 0.026372 1.4344e-05
1:223564917 A C 0.074565 -1.2303e-06
1:223566508 A T 0.059822 1.4650e-04
1:223567803 A G 0.554709 -2.2117e-05
1:223567808 T C 0.088226 1.0664e-06
1:223568757 C T 0.022211 -1.7636e-05
1:223583902 A G 0.239264 1.7749e-05
1:223584719 C T 1.003674 1.9871e-05
1:223587515 C A 1.560298 -2.3358e-06
1:223596462 A G 0.049780 -3.8961e-05
1:223603261 G A 0.101105 -4.7576e-05
1:223607825 A G 0.625057 -6.3265e-05
1:223611735 C T 0.571976 -1.3617e-05
1:223615070 C G 0.021828 3.1775e-05
1:223619276 C T 0.021636 6.9648e-05
1:223627147 T C 0.022636 -1.0940e-05
1:223630619 C A 0.097603 2.6555e-05
1:223632876 G T 1.750437 -1.2928e-05
1:223635860 T C 0.050527 1.0149e-04
1:223637691 G A 1.113306 5.5566e-05
1:223640570 G A 0.039686 -6.0014e-05
1:223640854 T C 0.298590 -1.6671e-05
1:223641440 A G 0.706191 8.0105e-06
1:223642389 C T 1.303059 6.5445e-05
1:223643922 G A 0.189662 5.5837e-05
1:223645639 C T 0.156280 4.8008e-05
1:223653326 G A 1.570467 -3.6250e-05
1:223653432 A G 1.100615 -4.6086e-05
1:223658135 A C 0.021104 2.9819e-05
1:223658484 G A 0.057161 -5.4247e-06
1:223660138 G C 0.035596 -1.3324e-05
1:223660748 T C 0.104601 2.2535e-05
1:223662572 A G 1.097658 -3.1715e-05
1:223664844 C T 0.327182 -3.3769e-05
1:223668797 G T 0.036664 1.2337e-04
1:223673846 A C 0.127029 3.2609e-05
1:223673968 T G 0.066934 1.2401e-04
1:223684619 C G 0.315786 -5.1355e-06
1:223688138 G A 0.045243 -1.4541e-04
1:223690077 C T 0.662851 3.1877e-06
1:223709152 C A 0.698580 -1.1352e-04
1:223712870 T G 0.356049 -4.3751e-04
1:223718462 A G 1.531012 7.0456e-05
1:223719985 C T 0.097704 -5.1759e-06
1:223721696 T C 1.592934 6.5356e-05
1:223722211 G A 0.054509 1.6011e-04
1:223722500 C A 0.053746 -5.1965e-05
1:223722609 A G 0.237174 -1.2552e-05
1:223722780 A G 1.059524 2.4407e-05
1:223801428 T C 1.293422 -1.8571e-05
1:223802504 T C 1.402473 -3.1617e-06
1:223804803 A G 0.105234 3.3732e-05
1:223808633 G A 0.995482 4.2821e-05
1:223809018 A G 0.032032 -4.0238e-05
1:223810933 T C 0.876308 2.0959e-05
1:223813586 T G 1.087379 3.2810e-05
1:223814402 T C 0.206982 5.1105e-06
1:223815369 C A 0.046891 4.1673e-05
1:223816052 G A 0.309700 1.8841e-05
1:223816383 A G 0.104442 3.1581e-05
1:223817031 A G 0.079573 2.1853e-05
1:223818891 C A 1.406894 -2.4341e-05
1:223823129 T C 0.993044 1.3239e-05
1:223828777 T C 0.409951 6.9723e-06
1:223837530 T C 1.026998 -6.8524e-06
1:223838772 T C 0.122154 -8.0316e-06
1:223840374 C T 0.159980 -1.8533e-05
1:223841341 C A 0.109327 1.9570e-06
1:223846162 A G 0.057524 -1.8080e-04
1:223847699 A C 0.066661 5.1993e-05
1:223850633 G C 0.371051 -1.4245e-05
1:223850947 A G 0.377575 2.0648e-05
1:223856618 T C 0.036265 -4.0468e-06
1:223857750 T G 0.081731 -1.8972e-06
1:223870510 C G 0.053493 3.8478e-05
1:223872873 C T 0.255213 -2.9555e-05
1:223879212 C A 0.115208 -8.8362e-07
1:223892844 G A 0.127879 -4.8670e-06
1:223898355 A G 0.047687 2.3698e-05
1:223900819 G A 0.059956 6.0558e-05
1:223901840 T C 0.053610 -2.2314e-05
1:223904606 A G 0.100910 6.9923e-05
1:223905532 A G 1.571535 -1.2436e-04
1:223912151 C T 0.185281 -5.8714e-05
1:223914453 T C 1.701118 -1.2422e-04
1:223924043 G A 0.102082 -2.9652e-06
1:223933519 C A 0.186475 4.5280e-05
1:223938565 C A 0.693237 6.7360e-05
1:223942712 G A 0.229475 4.6613e-05
1:223948840 C T 0.115007 7.5834e-05
1:223953299 A G 0.951680 -1.1482e-05
1:223953861 A G 0.151418 -2.5337e-05
1:223954080 C A 0.491076 -2.0331e-05
1:223954338 T C 0.024677 1.0277e-04
1:223965253 A G 0.112676 5.5369e-05
1:223967351 T C 0.192493 4.6784e-05
1:223967512 G A 0.167276 -7.9169e-05
1:223969872 C T 0.060569 -5.0746e-05
1:223971862 T C 0.039111 -2.9367e-05
1:223985963 G C 0.029647 -4.3982e-05
1:223989966 T C 0.113605 6.3824e-05
1:223991959 A G 0.030221 -3.9089e-05
1:223999343 G A 0.094967 -4.0760e-05
1:224001624 A G 0.461403 -2.3432e-05
1:224001963 A G 0.024843 -1.3902e-06
1:224009284 T G 0.027342 -8.5866e-05
1:224010407 G T 0.304309 9.2488e-05
1:224010834 T C 0.025239 5.1520e-06
1:224049586 A G 0.074711 2.9699e-05
1:224059491 C T 0.091751 7.5686e-05
1:224074598 C T 0.491767 -3.3210e-05
1:224085020 T C 0.079862 -1.1316e-05
1:224198354 G A 0.713705 -2.0305e-05
1:224232423 T G 0.317435 -5.2826e-05
1:224233272 A G 0.792762 -1.5039e-05
1:224235270 A C 0.187744 -8.2811e-05
1:224237655 A C 1.126286 -1.2291e-05
1:224238569 T C 0.080741 4.2630e-05
1:224242824 C T 0.032996 1.0877e-05
1:224242858 C T 1.136899 -1.0711e-05
1:224243799 A G 0.053957 -2.8661e-06
1:224248502 A G 0.891955 9.9046e-06
1:224252327 A G 0.028800 9.8356e-06
1:224255839 G A 1.037936 2.2017e-05
1:224265681 A G 0.057979 4.7585e-05
1:224266855 T C 0.196920 1.4096e-05
1:224268915 A G 0.039098 2.8933e-05
1:224278366 C T 0.539717 -2.1878e-05
1:224298138 G A 0.047716 4.3742e-05
1:224306051 A G 0.460686 7.6324e-05
1:224306138 G A 0.090261 9.5669e-05
1:224310174 T C 0.068070 -3.2776e-05
1:224312750 A G 0.031919 1.2868e-04
1:224318875 A G 1.188445 5.5372e-05
1:224326348 T C 1.169334 5.8446e-05
1:224328165 G A 0.026372 3.5880e-05
1:224335422 C A 0.107051 -7.2845e-06
1:224336636 G T 0.284490 -2.6146e-05
1:224339138 T C 0.524144 -3.5584e-05
1:224346489 A G 0.077548 -7.7670e-05
1:224348315 A G 0.064883 9.3601e-05
1:224349097 A G 0.053571 3.1136e-05
1:224368977 C A 0.204375 -2.3562e-05
1:224376734 G A 1.089037 6.0734e-05
1:224377996 G A 0.024853 -7.2922e-05
1:224386132 A G 0.056229 -6.7705e-05
1:224387749 T C 0.694296 -2.9012e-05
1:224389053 A G 0.167685 -2.7948e-05
1:224400175 G A 1.264889 1.6840e-05
1:224401440 T C 0.096717 2.3007e-05
1:224403641 T G 0.657920 -1.4805e-05
1:224415342 G A 0.030153 -1.2703e-05
1:224415509 G A 0.145874 1.6834e-06
1:224433220 T C 1.782849 1.4872e-05
1:224439803 A G 0.048096 -2.0798e-05
1:224440389 A G 0.655824 -2.3948e-05
1:224440468 G A 0.476545 1.1009e-05
1:224442478 A G 0.136633 3.8063e-05
1:224454042 T C 0.109557 1.4439e-04
1:224467117 T C 1.880326 6.4503e-05
1:224474543 T C 0.062231 5.5039e-05
1:224482084 T C 0.085363 2.5346e-05
1:224489210 C T 0.053464 -2.9760e-05
1:224494670 T G 0.772377 -3.6129e-06
1:224501966 T C 0.044317 -4.6446e-05
1:224502248 T C 0.119580 -3.3473e-05
1:224512539 C T 0.256573 -2.4986e-05
1:224517064 A G 0.257197 6.4539e-05
1:224517178 C T 1.883958 5.5127e-05
1:224522392 T C 0.028504 6.9909e-05
1:224527431 T C 0.063169 -4.1198e-05
1:224534913 A G 1.879823 6.9478e-05
1:224538940 T C 0.307908 9.2026e-06
1:224547507 T C 0.265801 2.0434e-04
1:224551593 A G 0.174722 1.1363e-05
1:224554906 G A 0.065230 -4.1691e-05
1:224559346 A G 0.033392 -3.5639e-05
1:224577397 G A 0.144011 -3.6986e-05
1:224596095 G A 0.434087 -1.9575e-05
1:224617536 A G 0.042620 -1.2377e-05
1:224621538 A G 0.031380 3.9058e-05
1:224625075 C T 1.404710 2.8292e-06
1:224625334 T C 0.086292 8.9002e-06
1:224628331 T C 0.076512 -8.0064e-06
1:224647214 T C 0.028413 -8.5904e-05
1:224653251 G A 0.024444 8.2199e-05
1:224679998 G A 0.036210 -1.4637e-05
1:224681938 C A 1.715789 1.5456e-05
1:224694959 T C 0.021166 -4.6980e-05
1:224703114 C T 0.380814 1.2899e-05
1:224703448 G A 1.776166 -1.2217e-04
1:224705639 A G 0.043074 -4.2482e-05
1:224706447 G T 0.252143 -2.6137e-05
1:224708495 T C 0.033149 -1.3340e-05
1:224711512 A G 0.043931 4.1144e-05
1:224712517 C T 0.040549 6.0630e-05
1:224720509 G A 0.067220 -2.7156e-05
1:224724968 G A 0.038936 -2.7613e-05
1:224730491 A G 0.373385 6.9942e-07
1:224730597 A C 0.036414 -8.6140e-05
1:224741968 T G 1.800065 6.2246e-05
1:224743391 A G 0.063208 -3.5394e-05
1:224744007 A C 0.028618 1.5281e-05
1:224751040 A C 0.033175 -2.2402e-05
1:224751808 C T 0.144134 -6.9872e-06
1:224752508 C T 0.635674 9.5415e-06
1:224757068 T A 0.068729 -1.5870e-05
1:224772103 C T 0.232802 -2.5350e-05
1:224772451 C T 0.119593 -1.1311e-04
1:224777288 A G 0.216758 1.4038e-05
1:224797729 A C 0.040478 -3.2176e-04
1:224803800 C T 1.193891 -1.7394e-04
1:224812701 C A 0.104903 -5.7953e-06
1:224824509 G A 0.033772 3.2434e-05
1:224830971 C A 0.060017 -2.2568e-05
1:224832100 T C 0.024155 1.3693e-04
1:224836243 A G 0.093189 -9.4960e-06
1:224849358 T C 0.500897 1.8375e-05
1:224859293 T C 0.027290 -2.2609e-05
1:224859657 A G 0.021107 9.2477e-07
1:224865658 G A 0.134429 -1.4492e-04
1:224869070 A G 0.029228 1.6008e-05
1:224873040 A G 0.024061 6.7582e-05
1:224877308 C A 0.311326 -1.6634e-04
1:224882963 T C 0.021945 -2.3833e-05
1:224883236 G A 0.099090 5.0378e-06
1:224883549 G A 0.084815 2.3670e-05
1:224891040 T C 1.072156 5.4567e-05
1:224898863 C T 1.256327 -1.0485e-05
1:224904258 G A 0.192986 -7.8908e-05
1:224907449 G A 0.501654 3.3795e-05
1:224908197 C T 1.258855 -1.6980e-05
1:224910885 T C 0.101404 4.8636e-07
1:224911001 G A 1.338642 2.7352e-05
1:224911116 G A 0.666655 -1.7342e-05
1:224913009 G A 0.080147 1.1827e-05
1:224915429 G T 0.514948 -3.9619e-05
1:224925351 T G 0.544858 -1.7032e-05
1:224934028 T C 0.056087 9.0823e-05
1:224938853 C A 0.147665 -4.9276e-07
1:224945297 T C 1.679034 8.3708e-06
1:224950698 A G 0.407374 -1.4874e-05
1:224950722 A C 0.064399 2.4085e-06
1:224962514 G A 0.028608 -6.5697e-05
1:224966415 C T 0.117743 -1.4641e-04
1:224968676 A G 0.027852 6.0440e-05
1:224968798 A G 0.077093 -1.8914e-05
1:224974403 T C 0.386115 -9.7699e-06
1:224975045 A C 0.044895 -4.0616e-05
1:224985920 T C 0.040754 -6.0843e-05
1:224992243 A G 0.121284 2.1995e-05
1:224997365 C T 0.192136 1.4496e-05
1:225000644 A C 0.215369 3.6872e-05
1:225016057 C G 0.054902 1.2710e-05
1:225017720 G A 0.041153 -2.3962e-05
1:225019623 T C 1.843441 -7.8452e-05
1:225024120 A C 0.051994 -7.0944e-05
1:225026451 C G 0.080251 -5.9197e-06
1:225029911 A G 0.144124 -1.0340e-04
1:225034022 T C 0.126227 -3.5070e-05
1:225039835 T C 0.912754 3.7929e-05
1:225047091 C A 0.076123 3.2461e-05
1:225052055 A C 0.045707 1.3656e-05
1:225058924 G A 0.089145 5.6629e-06
1:225084059 G T 0.022522 7.4370e-05
1:225085775 A G 0.113433 5.7689e-05
1:225100823 T C 0.026183 5.5414e-05
1:225101523 T C 0.236456 -9.7514e-06
1:225111228 A T 0.076983 3.4030e-05
1:225115209 A G 0.044048 -6.6906e-07
1:225142971 C G 0.456262 -2.9870e-05
1:225162323 T G 0.074574 4.3415e-05
1:225189237 C T 1.823976 2.9311e-06
1:225189455 G A 0.087716 9.7276e-06
1:225206263 G T 0.073224 3.9298e-05
1:225211422 C T 0.158662 -2.5720e-05
1:225228037 A G 0.118921 1.4069e-05
1:225237950 G A 0.038037 4.4612e-05
1:225240508 C A 0.059504 6.2432e-06
1:225241780 A G 0.076411 3.0217e-05
1:225263929 A G 1.924569 -4.2498e-05
1:225268106 A C 0.079846 -2.1920e-05
1:225270409 T A 1.766799 5.5095e-06
1:225271596 A G 0.081760 2.9078e-05
1:225272284 A G 0.043996 -4.5739e-06
1:225272982 G A 0.839760 -3.4035e-05
1:225280478 G T 0.040322 7.3302e-05
1:225288534 C A 0.075934 4.9638e-05
1:225304282 T C 0.647901 -2.8010e-05
1:225304331 G A 0.072332 3.8423e-05
1:225362509 A G 0.078528 4.2781e-05
1:225380564 G A 0.028180 5.5794e-05
1:225410460 A G 0.218932 -8.4130e-06
1:225418456 A G 0.302799 1.5465e-05
1:225418903 A G 0.072977 -2.2463e-05
1:225436576 A C 0.361148 -2.7498e-05
1:225442953 A G 1.081384 -2.9068e-05
1:225451246 C T 0.033191 -1.8452e-05
1:225452983 G A 0.143521 -3.4379e-05
1:225466144 G A 0.729184 -2.5282e-05
1:225495168 A G 0.100381 -3.2816e-05
1:225507078 G A 0.139502 1.1949e-05
1:225520316 G T 0.024655 6.6794e-05
1:225521101 C G 0.101576 -3.6656e-05
1:225524472 G T 0.454639 -6.6738e-05
1:225526592 T C 0.410578 -2.0660e-05
1:225528189 T C 0.046437 -2.2068e-06
1:225528340 T C 0.094568 -8.0952e-05
1:225534348 A G 0.863325 -7.2422e-05
1:225535523 A G 0.080410 -2.6130e-05
1:225535561 T G 0.359230 -2.8812e-05
1:225538746 C T 0.657193 -1.2683e-05
1:225539363 A G 0.093695 -8.9740e-05
1:225549008 C T 0.203356 -3.3466e-05
1:225555856 T C 1.105260 3.1853e-05
1:225560137 G A 0.188461 -6.7555e-05
1:225569241 G T 1.292877 1.9957e-04
1:225577648 T C 1.183966 1.9757e-04
1:225580093 C G 0.099554 -3.2148e-06
1:225583867 C T 1.551122 2.9649e-05
1:225585469 T C 0.220776 2.5161e-05
1:225586274 T G 0.067515 1.1374e-04
1:225591416 G A 0.025882 9.2297e-07
1:225595690 G A 1.669735 7.2578e-06
1:225601647 T C 1.315140 1.0092e-04
1:225610240 C T 0.587192 1.5576e-05
1:225610492 T C 1.741895 1.7877e-04
1:225612875 A G 0.179120 4.7603e-06
1:225614331 T C 0.071024 6.7480e-05
1:225618159 A G 1.337276 1.5822e-05
1:225620217 G A 1.547172 1.1551e-04
1:225623076 T C 1.782340 4.9292e-05
1:225632485 G A 0.200487 1.0383e-04
1:225647987 G A 0.224298 -5.9184e-05
1:225650503 A C 0.026599 -3.5738e-06
1:225653214 T C 0.118343 8.1010e-05
1:225657963 T C 0.052789 -5.1726e-05
1:225675459 G A 1.407128 -1.4198e-05
1:225715299 C T 0.102251 1.4769e-05
1:225721809 T C 0.102124 1.6431e-04
1:225722821 C A 0.544420 -5.0048e-05
1:225737235 C T 0.169824 -2.8517e-05
1:225737632 T C 1.407605 -1.5592e-05
1:225737864 C A 0.097233 4.1955e-05
1:225749966 T C 0.023587 2.9883e-05
1:225759643 G A 0.241309 5.3860e-05
1:225761063 T C 0.050497 -4.6662e-05
1:225798282 C T 0.045428 -4.1114e-05
1:225801051 A C 0.188208 -6.4422e-05
1:225809505 T C 0.080848 -2.6448e-05
1:225823085 A G 0.098320 1.5060e-04
1:225829223 A G 0.029260 6.8705e-05
1:225838653 G C 0.079122 1.9697e-05
1:225842944 A G 0.109242 7.8640e-05
1:225851222 C A 0.259962 -2.4503e-05
1:225854495 C T 0.112770 2.8983e-05
1:225855349 G A 0.618939 -1.2153e-05
1:225859141 G T 0.440241 -2.8367e-06
1:225862060 G A 0.281585 -2.5104e-07
1:225865578 A G 0.873335 7.7808e-05
1:225868391 G A 0.244847 4.7139e-05
1:225870230 C A 0.088927 -2.7844e-05
1:225870595 T C 0.046372 -4.4679e-06
1:225875917 A G 0.406959 2.4814e-06
1:225876914 A G 0.033902 -4.7507e-07
1:225878525 T C 0.105000 -3.5359e-05
1:225881238 G A 0.603823 5.4159e-05
1:225883327 G A 0.134173 1.0655e-04
1:225885157 T C 0.832344 1.3828e-04
1:225889445 C T 0.568873 1.6994e-04
1:225895509 T C 0.077015 4.3106e-05
1:225898043 T C 0.042863 -2.5525e-05
1:225907774 C T 0.805476 1.0328e-04
1:225908410 T C 0.050900 5.0302e-05
1:225909815 T C 0.111251 2.7661e-05
1:225912620 G A 0.225174 3.2641e-05
1:225914431 A G 0.216346 5.5204e-05
1:225918277 G A 0.194278 -5.0805e-06
1:225924711 G A 0.442227 4.1386e-05
1:225924993 A G 0.064548 9.3826e-05
1:225935742 T C 0.073419 -1.1615e-05
1:225944209 T C 0.181201 -3.2436e-06
1:225954108 T G 0.031513 1.4010e-05
1:225955919 C T 1.414427 1.4094e-04
1:225956849 T C 0.131417 9.1696e-05
1:225958099 G A 0.229783 1.7822e-04
1:225961657 G T 0.035872 2.1740e-04
1:225968777 C G 0.061978 -4.2820e-05
1:225969072 A G 0.751823 7.9998e-05
1:225970284 A G 0.485853 3.4369e-06
1:225973777 T C 0.220974 9.7091e-05
1:225990287 A C 0.192733 2.7721e-05
1:225991786 A G 1.607868 8.9798e-05
1:225991836 G A 0.957604 3.4690e-05
1:225991944 C T 0.034924 4.8896e-05
1:225995211 A G 0.615907 2.6267e-06
1:226004162 A C 0.752086 1.9691e-05
1:226007343 C T 0.106610 9.9147e-07
1:226012717 C T 0.268411 4.6235e-05
1:226015359 T C 0.547026 2.5459e-05
1:226018528 T C 0.142709 3.5824e-05
1:226019500 C T 0.049410 -3.1928e-05
1:226019633 C T 0.599215 4.6589e-05
1:226019653 A G 0.288414 1.4814e-05
1:226019774 C G 1.415031 1.0685e-04
1:226024797 C T 1.557851 5.9924e-05
1:226026406 G A 0.401146 -1.0006e-05
1:226027201 G A 0.676132 4.1318e-05
1:226027659 T C 0.073763 2.5432e-05
1:226032229 T C 0.202941 -9.9434e-06
1:226033030 C G 0.073828 2.8737e-05
1:226037955 A C 0.127370 -1.8882e-05
1:226040404 T C 0.225034 3.8111e-06
1:226044979 C T 0.124371 -6.0937e-05
1:226054333 A G 0.348763 3.1346e-05
1:226054714 A G 0.573297 2.8954e-06
1:226059115 T C 0.059803 -8.4290e-05
1:226065455 A G 0.051818 -1.5133e-05
1:226067862 A G 1.267950 -1.6296e-05
1:226071994 A G 0.224119 -1.6067e-05
1:226074563 G T 0.738334 -1.0149e-05
1:226078915 G A 0.615849 -1.5958e-05
1:226086336 G C 1.347406 -2.1538e-05
1:226093362 C T 1.126120 -3.1982e-05
1:226096417 A G 0.054308 5.8818e-05
1:226105065 T C 1.900758 -1.3025e-05
1:226105905 T C 0.095363 -1.9482e-05
1:226107787 C T 0.281121 2.9101e-05
1:226108899 G T 0.198832 5.1386e-05
1:226111945 C T 0.114001 -1.0627e-05
1:226113729 G A 0.025073 7.8367e-05
1:226114499 A G 0.440565 3.0641e-05
1:226114746 T C 0.072429 -2.3759e-05
1:226132043 T C 0.055658 -3.6245e-05
1:226133001 G A 0.068437 -1.2975e-04
1:226133634 C G 0.089119 2.9880e-05
1:226134467 T A 0.072896 -5.1936e-06
1:226139858 A G 0.085824 -5.0627e-06
1:226143348 C G 0.181457 -8.0500e-06
1:226144247 A G 0.075256 -1.3562e-05
1:226146348 C T 1.880339 3.2552e-05
1:226166497 C G 0.851173 -8.2094e-06
1:226184960 C T 0.038375 -8.6080e-05
1:226188630 C G 0.219919 -7.3840e-05
1:226189591 C T 0.021347 -3.4968e-05
1:226208498 G A 0.070514 4.7417e-06
1:226208638 C T 0.179665 1.7117e-04
1:226209989 G A 0.108548 -2.8356e-05
1:226233834 A C 1.151151 -2.5022e-04
1:226235714 C G 0.036807 6.3775e-06
1:226236766 A C 0.331891 1.9462e-05
1:226246473 C A 0.084545 -3.5871e-05
1:226259804 C T 0.153047 6.2010e-05
1:226266029 G A 1.491978 -4.4695e-05
1:226274735 T G 0.106110 -3.0581e-04
1:226305741 G A 1.797566 1.0628e-04
1:226313525 C T 0.759626 6.2911e-05
1:226316367 A C 0.089927 1.4086e-05
1:226316852 T C 0.044898 -5.1524e-05
1:226326080 G A 0.041056 -1.1553e-04
1:226331668 T C 0.023600 8.0399e-06
1:226331772 A G 0.893351 7.9113e-05
1:226336861 A G 0.042377 4.8248e-05
1:226346856 G A 0.031708 -9.7037e-06
1:226350367 C T 0.420471 -1.0719e-04
1:226357792 A C 0.322576 1.7805e-06
1:226365910 C T 0.042094 -7.8929e-05
1:226389527 A C 0.097489 -4.0214e-05
1:226396673 T C 0.057067 2.8437e-05
1:226404531 T C 1.175264 -3.5774e-04
1:226408675 C A 0.471949 2.3892e-05
1:226420536 G C 1.042114 2.8656e-06
1:226421157 G T 0.020409 -2.3891e-05
1:226432521 A G 1.350064 2.5184e-04
1:226434904 T C 0.040974 3.2404e-06
1:226449221 G A 0.032866 -3.9884e-05
1:226464539 A C 0.117538 -2.7905e-05
1:226470227 G A 0.233094 -1.5317e-04
1:226477031 C A 0.099745 -2.3585e-05
1:226492280 C T 0.520236 -4.1768e-07
1:226498784 C G 0.380396 -9.9433e-06
1:226511303 C T 0.046047 2.3658e-05
1:226521069 T C 0.126373 1.2966e-05
1:226521192 T C 0.973414 -9.8669e-05
1:226527705 C T 0.542235 2.0641e-05
1:226534670 T C 0.406608 1.1087e-06
1:226536337 A G 0.049124 -2.2335e-05
1:226537868 T C 1.180347 8.6100e-06
1:226539909 T C 0.065976 4.1089e-05
1:226548554 G A 0.446408 -4.4599e-05
1:226554265 C T 0.064724 -1.5948e-04
1:226555302 G A 0.306681 -6.6543e-05
1:226555348 A G 0.109586 1.3042e-06
1:226560976 G T 0.037255 -5.6887e-08
1:226564691 C T 1.358766 3.1397e-05
1:226568665 C T 0.323881 -5.0886e-06
1:226591587 A G 0.143066 5.1288e-05
1:226601245 C T 0.020831 1.8408e-05
1:226607112 T C 0.049144 3.5707e-05
1:226610512 G C 0.337870 -6.9796e-05
1:226612949 G A 1.512335 1.5567e-04
1:226617469 C T 1.583171 9.9182e-05
1:226628683 A G 0.051929 7.3855e-06
1:226631272 T C 1.005524 -5.4489e-06
1:226637571 G T 0.944365 -2.2169e-05
1:226642082 G C 0.076759 -6.5301e-05
1:226645062 A C 0.484231 1.6494e-04
1:226650581 C T 0.260436 -6.1543e-06
1:226655011 G A 0.425424 -4.7961e-06
1:226657097 G T 0.107934 -1.3223e-05
1:226676299 C T 0.201633 -4.5327e-06
1:226694622 G A 1.902137 2.1352e-05
1:226694739 C T 0.916948 1.7699e-05
1:226697461 G A 0.120028 -6.1147e-05
1:226703467 T C 1.476648 -4.7364e-05
1:226704624 C T 0.421305 -1.9275e-04
1:226705690 G A 0.625703 -1.9451e-04
1:226707616 G A 0.037693 -2.2166e-05
1:226709096 T C 0.792911 -1.9838e-05
1:226710040 A G 0.037086 5.7490e-05
1:226714566 G A 0.089544 1.0037e-05
1:226714603 C T 0.049579 1.5401e-05
1:226718230 C T 0.074776 -1.3277e-04
1:226721957 C T 0.039816 -3.9385e-05
1:226729545 T C 0.108233 -5.8510e-05
1:226731579 G A 1.617732 -3.4463e-05
1:226742313 A G 1.969383 -2.7087e-06
1:226748058 C T 0.032204 -1.6436e-05
1:226748563 C T 0.213551 -3.3970e-07
1:226748670 C T 1.772671 -4.2517e-05
1:226762116 C T 0.087048 -1.5413e-05
1:226764667 T C 1.054233 3.3115e-04
1:226771482 A G 0.033305 -1.3551e-04
1:226771626 G C 0.022016 -4.4458e-05
1:226771712 G A 0.043620 -1.0884e-04
1:226772077 A G 0.044145 -3.1576e-05
1:226774876 A G 1.330749 3.9410e-05
1:226777312 G A 0.174725 3.0887e-05
1:226778158 T C 0.915542 6.1572e-05
1:226786012 G A 0.168120 -2.9831e-05
1:226792326 T C 0.033973 1.0448e-04
1:226793834 A G 0.026235 -2.9859e-05
1:226795975 C T 0.935127 -1.7175e-05
1:226797522 C T 1.352644 -6.4505e-05
1:226797672 C T 0.645642 -8.0470e-06
1:226804603 G A 0.436735 9.5046e-06
1:226817467 C T 1.386903 -7.7519e-05
1:226818015 G A 0.299518 -1.4802e-05
1:226819139 T C 0.043639 -4.8230e-05
1:226819760 A C 0.022675 -3.7088e-05
1:226832065 T C 0.054996 1.6462e-05
1:226832217 G A 0.109778 5.3411e-05
1:226844491 T C 1.516847 2.8098e-05
1:226844678 T C 0.284805 3.6604e-05
1:226855889 C G 0.412717 6.1656e-05
1:226858284 C T 0.350428 -1.2649e-06
1:226864958 A G 0.312245 -6.3146e-05
1:226865937 T C 0.024210 -1.3138e-05
1:226872484 G A 0.117723 -1.0287e-05
1:226898992 G A 0.600000 1.1357e-05
1:226900415 A G 0.495526 -4.9329e-05
1:226905381 A G 0.171869 -4.1622e-05
1:226907849 C T 0.033405 8.6233e-07
1:226910041 G A 0.069401 2.6459e-05
1:226910480 G A 0.020260 -5.2478e-06
1:226910570 C T 1.010727 -6.7862e-05
1:226912135 A G 0.777014 -6.4881e-05
1:226915351 A C 0.074178 3.0990e-05
1:226916385 T C 0.353329 2.5959e-05
1:226923264 A G 0.556423 -1.5973e-04
1:226923938 C A 0.912118 -6.5722e-05
1:226937469 C G 0.778422 -1.7926e-05
1:226958336 G A 0.035113 1.9780e-05
1:226965334 G A 1.050952 9.3462e-05
1:226971029 T C 0.909385 -4.7423e-05
1:226975732 C A 0.024645 -3.0598e-06
1:226987241 A G 0.031977 1.3355e-06
1:226990877 T C 0.815219 -7.6190e-05
1:226998096 A G 0.023305 1.2664e-04
1:227012411 T C 0.407215 4.3086e-05
1:227015552 G T 0.544579 3.1827e-06
1:227037213 T C 0.040040 2.5412e-05
1:227051948 C T 0.073062 1.9656e-05
1:227061422 G A 0.039777 -1.3940e-04
1:227069677 C T 1.549197 -4.1809e-05
1:227071766 C T 0.511186 1.2770e-05
1:227074681 T C 0.079239 -6.7444e-06
1:227078509 G T 0.040731 -1.1722e-04
1:227079222 G C 1.036602 -4.1759e-05
1:227085155 A G 0.810364 -7.6079e-05
1:227088591 A G 0.378153 -1.7912e-05
1:227098588 G A 0.475370 -2.1437e-04
1:227103413 A G 0.561574 2.4930e-05
1:227104807 G A 1.037508 -5.2648e-05
1:227105053 C A 0.540814 1.5113e-05
1:227111521 G A 0.160863 -8.6204e-05
1:227112441 C T 0.232260 3.7185e-06
1:227112524 A G 0.151947 -6.1194e-05
1:227118455 T G 0.049060 9.0317e-05
1:227121099 G A 1.040585 -4.8424e-05
1:227126510 C T 0.097016 4.8625e-05
1:227139143 C T 1.012211 -1.6653e-05
1:227142297 A G 0.069784 -2.1120e-04
1:227151862 C T 0.036606 2.1745e-05
1:227156994 T A 0.069761 -1.6045e-04
1:227166817 A G 0.076746 6.2367e-05
1:227170648 T C 0.044788 -6.1220e-07
1:227173731 T C 0.055003 1.4661e-06
1:227173892 A T 1.020218 -2.0495e-06
1:227176416 G T 0.080673 -3.9611e-05
1:227178948 A G 1.448440 -3.4310e-06
1:227182033 A G 1.793599 -1.7125e-04
1:227191011 G A 0.301972 -9.1722e-05
1:227195728 T C 0.944361 -1.4757e-05
1:227198737 C G 0.035853 2.7407e-05
1:227198775 G C 0.503108 1.7902e-05
1:227206442 T C 0.268125 4.0719e-05
1:227215967 G A 0.049751 1.4531e-05
1:227216775 T C 0.635908 -1.8223e-05
1:227220318 T C 0.053672 -3.5576e-06
1:227221683 A G 0.146153 6.1146e-05
1:227246243 T C 0.047502 9.0064e-05
1:227263016 A T 0.214999 -1.1962e-05
1:227264480 C T 0.034609 -1.8180e-05
1:227266113 A G 0.288791 8.3645e-06
1:227302119 T G 0.044266 1.9791e-05
1:227307789 C A 0.057388 3.1690e-08
1:227309961 G A 0.533563 1.8073e-05
1:227311310 T C 0.288080 1.0854e-05
1:227313842 A G 0.026579 -6.2485e-06
1:227324308 C T 0.754157 1.7389e-05
1:227328649 T C 1.902131 4.9562e-05
1:227331101 G A 0.146172 4.1750e-05
1:227339895 A C 0.370668 2.7831e-07
1:227346126 A G 0.026914 -2.3184e-04
1:227351712 G T 1.423441 -2.7448e-05
1:227382171 C T 0.026443 1.1187e-04
1:227411229 A G 0.031601 -8.1617e-05
1:227418130 C T 1.040423 8.1866e-06
1:227447811 A G 0.031305 -1.6138e-05
1:227448484 G A 0.300021 -7.6264e-05
1:227453739 A G 0.281358 1.6444e-05
1:227472964 C A 0.568993 2.6244e-05
1:227476754 C T 0.376348 -6.7288e-06
1:227483194 T C 0.146179 8.1793e-05
1:227494976 T C 0.142057 -3.0615e-05
1:227504794 C T 0.288362 2.2572e-05
1:227511243 T C 0.081287 6.5000e-05
1:227511478 T C 0.031620 2.1911e-05
1:227520557 A G 0.117353 -7.3290e-06
1:227528802 T G 0.094198 -3.8969e-05
1:227532129 A G 1.588393 1.1350e-05
1:227533949 G C 0.035843 -1.4241e-05
1:227543027 C T 0.772904 1.2282e-05
1:227544762 T C 0.083422 -1.4307e-05
1:227544954 G T 0.518431 1.5444e-05
1:227552494 T C 0.255944 -2.1428e-06
1:227561228 A G 0.043766 9.4535e-05
1:227563126 C T 0.308979 -1.2556e-04
1:227565314 T C 0.309616 -9.9852e-06
1:227571619 A G 0.241208 -1.2623e-05
1:227583800 G A 0.671053 2.9636e-05
1:227596280 G A 1.162057 5.9166e-05
1:227597285 T C 1.715633 5.5910e-05
1:227602870 A G 0.038589 -3.4968e-06
1:227603016 T C 0.287742 -2.4052e-05
1:227603477 C T 0.057349 -9.6758e-06
1:227608904 A G 0.123858 -4.0053e-05
1:227609371 A C 0.582690 -2.3688e-05
1:227613510 C T 0.223074 1.2499e-06
1:227616266 A G 0.030890 3.2235e-05
1:227643146 T C 0.047495 -8.5036e-06
1:227647723 A G 0.251650 -1.7784e-05
1:227654294 G A 0.340311 1.0140e-05
1:227656952 A G 0.040254 -3.4533e-05
1:227668181 A G 1.595297 -2.5418e-06
1:227677791 G C 0.583476 1.2707e-06
1:227688520 T C 0.036213 -1.9041e-05
1:227689715 A G 0.089489 4.9248e-05
1:227696033 C T 1.252367 1.2463e-05
1:227724886 C T 0.107613 1.8357e-05
1:227725407 A C 0.051659 -9.4516e-06
1:227729224 T C 0.064182 8.1410e-05
1:227732069 T C 0.190143 -3.2265e-06
1:227735114 T C 0.367656 -2.7487e-05
1:227749587 G C 0.382658 -1.0690e-05
1:227753972 T C 0.036567 3.1273e-05
1:227770541 G A 0.060907 -7.9257e-06
1:227797950 G A 0.388637 2.6704e-05
1:227809871 A G 0.058829 -2.8218e-05
1:227831176 A G 0.404684 1.7309e-05
1:227834400 A G 1.166400 1.4361e-05
1:227839081 G A 0.390980 2.5873e-05
1:227894534 T C 0.065506 -9.7656e-05
1:227912474 A G 0.474286 1.7317e-05
1:227920103 A G 0.358428 1.6053e-05
1:227928494 T G 0.031175 -2.7515e-05
1:227934606 G T 0.212811 -1.1054e-05
1:227935444 G A 0.832759 3.5971e-05
1:227936359 T C 0.035820 -1.6572e-05
1:227945366 C T 0.090248 -5.3788e-05
1:227947434 A G 0.211052 -9.3218e-06
1:227954677 T C 0.210072 -4.8005e-06
1:227954742 T C 0.097340 3.3051e-05
1:227956204 A G 0.020039 -1.7801e-05
1:227960342 T C 0.056294 -1.9527e-04
1:227963491 T G 0.348490 3.0470e-05
1:227971095 C A 0.024872 2.9677e-05
1:227979665 T C 0.092173 -1.2839e-05
1:227985136 C T 0.031396 -6.1097e-05
1:227985252 C T 0.335189 -9.5694e-06
1:227992170 C T 0.058923 1.0337e-05
1:227993113 T C 0.184508 -6.2239e-06
1:228003839 T C 0.291920 7.6023e-05
1:228004966 A C 0.069242 -7.7449e-05
1:228006435 C T 0.459381 -1.0242e-04
1:228021541 C T 1.082462 1.4673e-05
1:228023018 A G 0.029342 -9.8768e-05
1:228029955 G A 0.217151 -5.4409e-05
1:228036755 C T 1.084945 1.2315e-05
1:228036805 G A 0.066668 -3.7913e-05
1:228046036 T C 0.226764 1.6280e-05
1:228047097 C T 1.674980 2.0437e-05
1:228050227 C A 0.202129 3.8063e-05
1:228051819 A G 0.021542 2.1076e-05
1:228057357 T C 0.054045 -3.8457e-05
1:228081604 T G 0.216190 1.5327e-05
1:228087570 G T 0.246288 -2.3762e-04
1:228088734 T G 0.240390 7.3340e-06
1:228095218 A G 0.244765 -8.7617e-05
1:228098243 T C 0.024804 2.0117e-05
1:228099274 T C 0.279557 5.5466e-05
1:228101119 C A 0.934134 1.6667e-04
1:228104559 T C 0.385076 1.9702e-04
1:228105311 A G 1.179019 1.0130e-04
1:228108709 T G 0.240066 -1.3500e-04
1:228110734 A G 0.457956 -1.0163e-04
1:228122140 C T 0.072435 -2.6313e-05
1:228124814 A C 0.039735 -1.1023e-05
1:228126470 G A 1.068278 -2.4475e-03
1:228135203 A G 0.111196 -3.0566e-06
1:228147794 C T 0.217891 -4.5065e-04
1:228150237 A G 0.197494 -2.5866e-04
1:228179586 C G 0.202188 -2.1526e-04
1:228189855 C T 1.194472 1.1029e-06
1:228202931 T C 0.025245 -7.5681e-05
1:228204651 A G 0.105010 2.2240e-04
1:228209280 G T 0.219367 3.9104e-04
1:228217361 C T 0.199536 -3.2277e-04
1:228226674 C T 0.038972 -3.7866e-06
1:228239909 G A 0.091329 -2.4547e-05
1:228251266 A G 0.194018 -2.6237e-04
1:228259992 A G 0.080686 6.7837e-05
1:228261315 T C 0.047057 -1.5826e-04
1:228265522 A G 0.029209 8.5583e-05
1:228282695 T C 0.755945 -4.1563e-05
1:228282830 G A 0.080066 1.4220e-06
1:228286320 T C 0.027238 -1.0317e-04
1:228287600 G A 1.311388 -3.4123e-05
1:228289843 T C 0.368396 3.3263e-05
1:228290033 C T 0.031594 -3.8008e-05
1:228290051 G T 0.020555 1.6732e-05
1:228294300 C T 1.180623 6.9891e-05
1:228324167 C A 0.204009 4.1635e-05
1:228331503 A G 0.183794 1.3403e-04
1:228340680 T C 0.027683 -3.2367e-06
1:228362682 A G 0.722047 -3.9591e-05
1:228363750 T G 0.097635 5.4633e-05
1:228374455 C T 0.038855 1.4003e-07
1:228383202 C T 0.696769 -2.1847e-05
1:228384655 T C 0.209536 1.4601e-04
1:228402508 T C 0.790633 -5.6966e-05
1:228410234 A G 1.504228 1.6890e-04
1:228411159 C T 0.043866 -8.5851e-05
1:228454023 T G 0.571600 1.2803e-03
1:228464276 C T 1.384687 2.2340e-05
1:228464303 T G 0.053964 -1.3796e-04
1:228467711 A G 0.034863 -3.9577e-05
1:228468244 A G 0.034846 -4.4925e-05
1:228469801 C G 0.044129 -2.3882e-04
1:228469870 T C 0.034369 -4.2170e-05
1:228471379 C G 0.757477 -3.4842e-05
1:228476366 T G 0.034756 -4.5597e-05
1:228479241 G A 0.378708 -2.0838e-05
1:228482059 A G 0.089229 4.7755e-05
1:228486099 T C 0.047735 3.4365e-06
1:228489059 A G 0.272377 7.5600e-06
1:228492220 T C 0.031013 -5.5144e-05
1:228494790 A G 1.017099 4.8656e-05
1:228503711 A G 0.083202 6.8021e-06
1:228505204 A G 0.382457 -2.0491e-05
1:228505727 T C 0.035122 -4.8107e-05
1:228505739 A G 0.344790 -3.3204e-06
1:228509427 G A 1.399753 3.6441e-05
1:228512360 A C 0.039235 4.8513e-05
1:228512715 A G 1.017452 5.3044e-05
1:228516633 A G 0.183859 -2.5401e-05
1:228520995 A G 0.023973 4.8382e-05
1:228531797 A G 0.091855 2.1667e-05
1:228539300 A G 1.103546 -2.3053e-05
1:228541437 T C 0.945260 -3.5581e-05
1:228547901 T C 0.601480 -3.3083e-05
1:228550429 T C 0.071248 -3.4773e-05
1:228551984 A G 0.763099 2.7584e-05
1:228558892 T C 0.119496 5.5008e-05
1:228559654 A G 0.020899 -5.1831e-05
1:228559967 T C 0.023924 -5.9577e-05
1:228559994 T C 0.978873 7.3024e-05
1:228565329 A G 0.049433 -7.3683e-06
1:228568159 C T 0.158243 2.2350e-05
1:228593619 C T 0.068842 1.9580e-05
1:228602513 T C 0.021058 3.9932e-06
1:228602564 T C 0.021286 1.8684e-05
1:228617493 G T 1.799867 -1.2010e-05
1:228623635 T C 0.103650 -1.2878e-04
1:228633067 C T 0.027251 2.2204e-06
1:228644267 C T 0.035940 3.3176e-05
1:228651457 G A 1.627774 1.5872e-05
1:228658714 C G 0.038887 -2.7832e-05
1:228660471 T C 0.038761 1.0240e-04
1:228663659 A G 0.306457 6.3869e-06
1:228681749 T C 1.122978 -2.5836e-05
1:228682535 A G 0.040569 2.6192e-05
1:228683302 A G 0.023055 -1.4697e-05
1:228687796 A G 0.218945 3.7203e-05
1:228690292 C T 1.661079 -1.3248e-05
1:228698311 A C 0.081614 -2.8687e-05
1:228699477 C T 1.258586 3.4210e-06
1:228700913 A G 0.046781 1.0415e-04
1:228715339 A G 0.349162 -1.7534e-05
1:228715705 G A 0.902225 5.5262e-05
1:228727961 T C 0.417504 -7.3201e-05
1:228740515 A G 0.052357 -1.0547e-04
1:228741147 G A 1.676846 -2.2710e-05
1:228799076 G A 0.132793 -4.7665e-05
1:228824848 T C 0.370162 -1.6019e-05
1:228827672 G A 0.176209 3.1160e-06
1:228836176 A G 0.032649 -1.3266e-05
1:228849228 G A 0.807514 5.1044e-06
1:228856469 T C 0.150866 5.6412e-05
1:228860992 T C 0.069050 -1.6310e-04
1:228863034 A G 0.041611 -1.8714e-05
1:228868136 A G 0.084701 3.7757e-06
1:228876434 A G 0.194911 -8.2301e-05
1:228880626 A G 0.048495 -4.1633e-05
1:228884358 G A 0.395638 3.9503e-06
1:228888217 A G 0.025632 1.7122e-05
1:228894703 C A 1.118911 -5.1831e-05
1:228898366 C T 0.042610 5.0655e-05
1:228903629 A G 0.045230 -6.0258e-05
1:228904608 T C 1.039465 -2.2029e-05
1:228907642 C T 0.090060 8.6981e-05
1:228915602 T C 0.409796 -6.8116e-06
1:228917051 G A 1.791136 -6.7739e-06
1:228919734 G A 0.402671 -2.3831e-05
1:228920852 T C 0.176280 1.6627e-05
1:228922233 T G 0.136692 -8.8890e-05
1:228922621 C T 0.066213 -1.1509e-05
1:228931384 T C 1.345507 -1.1122e-06
1:228931831 G A 0.035930 1.6866e-05
1:228935399 A G 1.307954 -2.2920e-06
1:228936075 T C 0.066376 -1.1345e-04
1:228940615 G A 1.186903 -6.0439e-06
1:228943744 T C 0.566903 9.7968e-06
1:228947767 A G 0.110002 1.3173e-04
1:228953387 G A 0.086376 4.0939e-05
1:228956680 A C 0.054707 -2.1053e-04
1:228958748 T C 0.022405 1.4307e-05
1:228959467 T C 0.793616 -1.4769e-04
1:228973653 T C 0.182019 -1.5876e-05
1:228979238 C T 0.029387 4.7089e-05
1:228985105 G A 0.143044 -1.4228e-07
1:228989201 T C 0.503838 -5.3378e-05
1:228996775 C T 1.943248 -2.6542e-05
1:228997835 G T 0.676794 -3.1247e-05
1:228997896 A G 0.124040 1.2047e-04
1:229002710 G T 0.032003 2.5936e-05
1:229005833 G A 0.032763 7.9847e-05
1:229011231 G A 0.538730 -4.1237e-05
1:229018195 T C 0.043720 1.8198e-05
1:229019148 T C 0.203385 4.4004e-05
1:229027438 T C 0.656544 -1.0668e-04
1:229033287 G C 0.135400 -1.0406e-05
1:229034930 G T 0.038923 2.1944e-05
1:229038213 T C 0.043464 4.8881e-06
1:229039876 C T 0.520859 -1.3005e-04
1:229042235 A G 0.041344 9.6314e-05
1:229042787 C T 0.097051 -2.1889e-05
1:229045448 C T 0.031383 -4.0566e-06
1:229047317 G T 0.088031 -5.8553e-06
1:229049984 G T 0.665139 -1.0203e-04
1:229050091 T C 0.065438 -5.9201e-05
1:229053956 A G 0.025745 -1.0435e-05
1:229055275 G A 0.395544 -1.2769e-05
1:229056890 G T 0.283912 5.4542e-05
1:229061710 G A 0.077797 -3.2779e-05
1:229063219 G A 0.563855 -1.8780e-05
1:229065139 G T 0.030270 -2.6948e-04
1:229066925 G C 0.391675 1.9456e-05
1:229074968 T C 0.297622 2.5907e-05
1:229075375 A G 0.034363 7.6358e-05
1:229076166 G T 0.061676 1.5087e-05
1:229076633 T C 0.225051 -3.8265e-05
1:229076758 G A 1.388854 -2.5052e-05
1:229076902 G T 0.101342 1.7253e-05
1:229089193 A C 0.782765 -1.0692e-05
1:229093925 G A 0.509827 5.0255e-04
1:229097880 T C 0.041770 2.1082e-05
1:229098818 A G 0.087752 3.3234e-05
1:229100364 C T 1.388575 6.9448e-05
1:229104679 C A 0.115023 -5.6501e-06
1:229106359 T C 0.048118 -3.7670e-05
1:229108845 T C 0.026946 1.6483e-05
1:229112093 T C 1.071345 5.5099e-05
1:229112266 A G 0.638378 3.0778e-05
1:229113330 A G 0.051017 4.4711e-05
1:229114198 A G 0.989701 1.1275e-05
1:229115001 T C 0.055330 3.3140e-06
1:229115603 T C 0.183872 -8.4487e-05
1:229119806 T C 0.862250 -7.7395e-06
1:229119969 G A 1.042399 -4.0320e-05
1:229121587 A G 0.092666 -7.8828e-05
1:229124114 T G 1.151366 -2.9518e-05
1:229125574 T C 0.027300 -4.8285e-05
1:229127034 C A 0.021224 2.7724e-05
1:229129788 A G 0.564995 -1.5903e-04
1:229130203 A G 0.102877 -1.9048e-05
1:229134598 C T 0.043178 -8.2724e-05
1:229134840 A G 0.060352 -6.6110e-05
1:229135018 T C 0.038848 3.1492e-05
1:229141933 G A 1.696185 1.9443e-05
1:229142111 A G 0.865843 9.0917e-05
1:229145883 G A 1.557675 -3.8736e-06
1:229149821 A G 0.468742 5.9312e-07
1:229150832 A G 0.034048 3.9914e-05
1:229155165 A G 1.276470 4.8182e-05
1:229157752 C T 0.405677 4.3490e-05
1:229159000 A G 0.208514 -3.7742e-06
1:229159015 T C 1.416865 1.0111e-05
1:229164983 T C 0.023866 1.5367e-04
1:229173721 G A 0.034061 2.1928e-04
1:229181277 T G 0.079226 -1.1531e-04
1:229195461 T C 0.060007 1.9608e-05
1:229195620 A G 1.184790 -1.2116e-05
1:229197762 A G 0.093607 1.7783e-05
1:229201376 G A 0.028537 -3.7094e-05
1:229205771 G A 0.056483 3.3149e-05
1:229212794 T C 0.027433 3.3806e-05
1:229214718 T A 0.576037 -1.0280e-05
1:229217448 C T 0.435213 -1.9765e-05
1:229221155 T C 0.301689 -5.7853e-05
1:229224247 G A 0.054081 4.9576e-05
1:229224754 G A 0.375897 -3.0113e-05
1:229224789 T C 0.058161 5.6887e-05
1:229226323 A G 0.066856 -1.6409e-04
1:229230805 C T 1.444743 -1.6648e-05
1:229233760 C T 0.354731 -1.5621e-05
1:229241275 G A 0.616238 -2.4611e-05
1:229241554 T C 1.507230 2.9262e-05
1:229245249 C T 0.242958 -2.3148e-07
1:229245989 G A 0.030549 -7.3868e-05
1:229251778 T G 0.675993 -1.0516e-04
1:229253129 C A 0.386095 6.4029e-06
1:229256632 G A 1.155799 -1.4448e-05
1:229257037 T C 1.888557 5.5143e-05
1:229261813 C T 0.033811 1.3796e-04
1:229269540 A G 0.111485 -6.5596e-05
1:229272814 A G 1.467392 -1.1503e-04
1:229282932 C T 1.688859 -3.7933e-06
1:229283997 T C 0.583820 -9.6343e-05
1:229289494 T C 0.045944 -1.8252e-05
1:229290907 T G 0.328262 -1.0001e-05
1:229291133 A G 0.045171 -4.4114e-05
1:229292432 T C 0.392720 1.7423e-05
1:229301277 T C 1.192233 -4.4007e-05
1:229302355 A C 0.164313 1.0369e-04
1:229306916 T C 0.687613 1.5185e-05
1:229316554 T C 0.798913 -3.7431e-06
1:229319062 A G 1.575709 4.1743e-05
1:229322628 A G 0.029014 -2.7409e-05
1:229326054 G A 0.097791 -4.4626e-06
1:229331831 A G 0.774654 5.0531e-05
1:229334294 G A 0.090917 2.7490e-05
1:229336778 C A 0.228926 -4.4844e-05
1:229339176 G T 0.293260 -4.4114e-06
1:229351939 A G 0.219458 6.0272e-05
1:229353415 C T 0.622678 1.1274e-05
1:229357393 G A 0.879511 1.2963e-05
1:229359199 G A 0.123429 -3.5183e-05
1:229360505 C T 0.025684 -1.7891e-04
1:229363987 C T 0.039936 -4.9936e-05
1:229368417 A G 0.508518 -2.1198e-05
1:229370278 T C 0.294046 -2.1195e-04
1:229372113 A G 1.136185 -2.5323e-06
1:229376066 T C 0.063000 -1.3243e-04
1:229378880 T G 0.276314 1.4660e-05
1:229381722 T C 1.254840 6.2837e-06
1:229387911 A G 0.317298 2.8004e-05
1:229401392 G C 0.040896 -6.4563e-05
1:229407536 T C 0.115633 -1.2265e-04
1:229410325 A G 1.313734 9.1599e-06
1:229419251 G C 0.025528 4.1049e-05
1:229421530 A G 0.029738 -4.5056e-05
1:229423763 G A 0.213301 2.1380e-05
1:229430250 A G 0.418744 -1.4290e-05
1:229441364 G A 0.049595 4.2761e-05
1:229446832 A G 0.084536 5.8133e-05
1:229461326 C A 0.060344 5.7991e-06
1:229461882 C A 0.130869 1.3058e-04
1:229462625 T C 0.037995 1.3615e-04
1:229467399 C T 0.903351 2.1729e-05
1:229467984 C T 0.045934 5.4104e-05
1:229470181 T C 0.546951 -8.5836e-06
1:229471199 C T 0.909528 1.4289e-05
1:229475097 C A 0.056593 9.0552e-05
1:229485908 T C 0.525575 7.8489e-05
1:229497581 G A 0.062263 5.0268e-05
1:229500328 A G 0.101923 -8.1438e-06
1:229507615 T C 0.496074 -1.5089e-05
1:229507651 C T 0.851124 2.3235e-05
1:229508640 A G 0.048553 -1.1057e-06
1:229511448 T G 0.026268 -4.4254e-06
1:229512370 C T 0.034168 -2.9316e-04
1:229512663 T C 0.126633 2.9828e-05
1:229513086 A C 0.085071 -3.4900e-05
1:229515484 G A 0.090313 -5.0385e-05
1:229517696 T C 0.200597 -2.6364e-05
1:229523214 A G 1.144696 -3.5496e-05
1:229531424 T C 0.041169 -1.4243e-04
1:229531845 T C 0.289076 -8.9211e-06
1:229533630 C T 0.563323 4.4057e-05
1:229542977 C A 0.070030 6.8708e-05
1:229545085 A C 0.310544 -6.4337e-05
1:229546425 T C 0.606485 2.3035e-05
1:229555467 A G 0.051594 -1.1712e-05
1:229556168 A G 0.021685 -1.1131e-05
1:229556930 C T 1.071231 -2.8117e-05
1:229561436 G A 0.998507 3.7733e-05
1:229565802 T C 0.050955 -6.6985e-05
1:229565828 G A 0.806014 -3.4147e-05
1:229566066 C T 0.037842 -2.7377e-05
1:229569592 T C 0.343099 2.6475e-05
1:229575733 T C 0.333073 2.3192e-06
1:229576135 C T 0.061721 -1.6507e-05
1:229579295 C T 0.127221 2.0674e-05
1:229600326 C T 0.035470 -7.9421e-05
1:229614961 C A 0.055986 3.0640e-05
1:229619516 C T 0.305867 -2.5315e-05
1:229623338 C T 0.413944 3.3306e-05
1:229631734 C T 0.412720 1.5643e-05
1:229635083 C T 0.097574 -2.9209e-05
1:229642740 T G 0.411087 1.1845e-05
1:229644818 G C 0.173992 4.3879e-05
1:229654053 C T 0.058372 1.0317e-04
1:229662296 T C 0.075645 4.5533e-05
1:229663924 T C 0.091907 2.5031e-05
1:229665958 T C 0.025278 -1.5389e-05
1:229671229 T C 0.049056 -1.0207e-05
1:229675054 G T 0.038975 5.0032e-05
1:229681006 T C 0.273997 7.7493e-05
1:229693078 A G 0.199442 -2.0534e-05
1:229693132 C T 0.449981 -4.5377e-06
1:229699074 A G 0.142339 -1.1888e-05
1:229699167 A G 0.096879 6.7500e-06
1:229699661 A G 0.035337 -6.1668e-05
1:229714892 A G 0.084127 4.4447e-05
1:229717979 C G 0.421383 8.9144e-05
1:229721260 G A 0.403791 -2.8086e-05
1:229722032 C T 0.280923 1.0540e-04
1:229723901 T C 0.053113 7.0054e-06
1:229723938 G C 0.928133 -4.0617e-05
1:229723975 T C 0.061004 -6.1613e-06
1:229724897 T C 1.577815 -2.4447e-05
1:229732104 C A 0.122683 3.2198e-05
1:229732134 C T 0.031666 1.1126e-06
1:229750036 T C 0.470777 -1.1853e-04
1:229752502 T C 0.032633 -4.3375e-05
1:229756435 A C 0.269576 -7.9900e-06
1:229757130 C A 0.620857 -3.7818e-05
1:229772693 G T 1.011993 -2.0291e-05
1:229772932 G A 0.125198 2.4038e-05
1:229781130 T C 0.043542 -1.3650e-04
1:229787055 A G 0.034564 -6.4745e-06
1:229790324 T C 0.125890 -1.5637e-04
1:229794047 C T 0.030465 2.9794e-05
1:229794223 C T 0.054581 -5.0799e-05
1:229799545 A G 0.170159 2.1455e-05
1:229811840 C A 0.040718 3.4832e-05
1:229828705 C A 0.034759 -6.3457e-05
1:229829500 C T 1.749603 -6.6582e-05
1:229831604 A G 0.597264 -2.6179e-05
1:229832283 C T 0.032045 5.4026e-05
1:229832654 T C 1.962051 -5.2643e-05
1:229837185 G T 0.698174 -2.5366e-05
1:229844777 C T 1.936240 5.6662e-05
1:229844782 A G 0.031149 6.9701e-05
1:229845060 C G 0.096824 7.8415e-06
1:229845181 T C 0.365890 -3.3340e-05
1:229845969 C T 0.112180 5.8021e-05
1:229861220 T C 0.148834 -5.3215e-06
1:229862576 A G 0.330739 -4.2597e-05
1:229874998 T C 0.078521 4.0447e-05
1:229889411 A G 0.490865 2.0767e-05
1:229907437 G A 0.031633 8.1045e-05
1:229908946 C T 0.416320 -7.5518e-05
1:229912395 T C 0.151087 7.5917e-05
1:229929298 G A 1.180633 8.5150e-05
1:229933511 A G 0.069248 1.9626e-05
1:229935553 G A 0.139804 1.7220e-04
1:229935739 G A 1.146851 7.7768e-05
1:229939764 A G 0.052610 -1.8816e-04
1:229942723 T C 0.086681 -3.3466e-05
1:229946421 A G 0.042675 1.0870e-04
1:229946430 G A 0.044305 5.9505e-06
1:229955925 T C 0.031435 7.2455e-05
1:229958521 T C 0.060494 -5.7459e-05
1:229962784 A G 0.042646 -8.9038e-05
1:229963872 T C 0.079625 -1.9621e-05
1:229964237 T C 0.125254 3.2282e-05
1:229967431 T G 0.039277 -5.6458e-06
1:229981623 T G 1.024651 7.1872e-05
1:229986965 T C 0.051471 -7.3841e-05
1:229995746 A C 0.091008 4.7009e-05
1:229999879 T C 0.030085 -3.4273e-05
1:230005544 A G 0.022276 -1.2530e-04
1:230011624 C T 0.033821 2.1349e-05
1:230013938 A G 0.296736 6.3270e-06
1:230028977 C T 0.087317 -1.7672e-05
1:230056781 C A 0.505299 5.2124e-05
1:230060419 G A 0.021448 -4.0182e-05
1:230070288 T C 0.141521 3.1691e-05
1:230076169 C T 0.089184 6.8454e-05
1:230085699 A G 0.067898 -3.8295e-05
1:230088676 G A 0.113218 2.0861e-06
1:230109953 T C 0.098031 6.0252e-05
1:230112343 T C 0.046288 9.7549e-05
1:230122133 G A 0.093163 -1.7287e-05
1:230126509 G A 0.037816 -9.1906e-05
1:230128807 G A 0.037157 2.6275e-05
1:230137518 G A 0.154452 3.6223e-05
1:230138864 T C 0.310456 7.0278e-05
1:230139749 C T 0.046486 -5.0948e-05
1:230147221 A G 0.039072 -1.3909e-04
1:230148897 A G 0.040338 -4.3458e-05
1:230150116 G A 1.816794 -5.2073e-05
1:230150629 A G 0.063844 -7.9787e-07
1:230151883 T G 0.249683 1.5387e-04
1:230158037 C T 0.051254 4.2323e-05
1:230162569 C A 0.040776 3.7360e-06
1:230181150 A G 0.437011 1.6068e-04
1:230190054 T C 0.042588 1.4906e-04
1:230192848 C T 1.781541 -3.6362e-05
1:230196103 C T 0.069433 1.8954e-05
1:230196165 T C 1.757724 -4.7895e-05
1:230205764 A G 0.145731 8.6384e-05
1:230206891 A G 0.184966 1.9165e-04
1:230207433 C A 1.575413 -2.4010e-04
1:230211473 T C 1.178636 -1.3939e-05
1:230211477 A G 0.097970 5.4357e-05
1:230211766 G C 0.278940 3.3017e-05
1:230211794 G A 0.172200 -7.4814e-06
1:230212484 T C 0.076080 6.2784e-05
1:230212533 A G 0.341684 6.7106e-06
1:230212581 A G 0.080650 -1.8385e-07
1:230213711 T C 0.110933 2.1426e-05
1:230218472 A G 0.073175 1.4161e-05
1:230221606 A C 0.095555 7.8178e-06
1:230222862 T C 0.021325 -3.0999e-05
1:230231149 A G 0.045723 -2.1673e-05
1:230234761 A G 0.144011 -4.0291e-05
1:230237083 T G 0.124789 8.7119e-05
1:230238152 G A 0.036907 -8.4108e-05
1:230238507 G A 0.399172 -3.5698e-05
1:230240469 A G 0.796693 -1.8979e-05
1:230241124 C A 1.412087 8.3086e-06
1:230241977 C G 0.126610 -2.1379e-05
1:230242323 A G 0.034308 6.7139e-05
1:230242361 A G 0.039056 -9.3698e-05
1:230242818 T C 0.148951 -5.1484e-05
1:230259718 A G 0.322693 -1.4709e-05
1:230259882 G A 0.039858 -4.1346e-05
1:230265677 G T 0.097376 4.2527e-05
1:230267209 T C 1.439085 -7.6596e-06
1:230270393 G A 0.317831 8.2431e-06
1:230272925 T C 0.796865 1.8071e-06
1:230275697 A G 0.107694 -1.1484e-04
1:230279090 C T 1.599354 -1.9227e-05
1:230279582 G A 1.617709 -1.5498e-05
1:230280114 T C 0.064769 -5.5945e-05
1:230280259 G C 0.928947 1.7959e-05
1:230286220 T C 0.044444 -1.9481e-04
1:230287128 G T 0.481358 1.2143e-04
1:230291618 G A 0.256171 8.9160e-06
1:230294648 G A 1.968442 7.6076e-06
1:230295789 T A 1.214356 -1.7723e-05
1:230301729 A G 0.088664 -3.5976e-06
1:230304988 G A 1.228391 -2.6299e-05
1:230307549 C A 0.081663 4.4317e-05
1:230311176 G A 0.316782 1.6557e-06
1:230313437 T G 0.115490 -9.6463e-06
1:230318266 T C 0.041341 3.9714e-05
1:230321492 G A 0.348954 5.6800e-07
1:230324067 G T 0.706516 5.6906e-08
1:230327008 T C 0.081410 -2.7893e-06
1:230327568 T C 0.277450 3.2246e-05
1:230327766 C T 1.149642 -6.9881e-05
1:230328258 A G 0.086503 9.7089e-05
1:230333887 T C 0.041254 4.6649e-05
1:230335736 T C 1.963625 -2.9717e-05
1:230347732 A G 0.685967 -2.3076e-05
1:230349061 A G 0.836950 -5.3029e-07
1:230350599 G C 0.031312 1.5450e-04
1:230352085 A G 0.115886 5.7771e-05
1:230355248 G C 0.598510 -1.9996e-05
1:230379953 G A 0.051968 4.5147e-06
1:230380898 A G 0.031659 9.7508e-06
1:230383515 A G 0.241994 2.6891e-05
1:230386622 G C 0.322057 -1.7006e-05
1:230387626 A G 0.074961 -3.0490e-05
1:230388306 T G 0.021234 -4.5759e-05
1:230392725 A G 0.071543 7.8575e-05
1:230402539 T G 1.465688 -4.0033e-05
1:230407701 T C 0.034288 -4.5219e-05
1:230413313 C T 0.499563 1.7352e-05
1:230415025 G A 0.924958 -6.5298e-05
1:230415148 A G 0.089044 5.5966e-07
1:230416110 T C 0.027443 -6.3442e-05
1:230417560 G A 1.576140 -3.3121e-05
1:230418266 C T 0.020909 -2.2263e-05
1:230420544 G A 0.102157 1.2835e-04
1:230423790 G A 0.419264 1.5790e-05
1:230430380 G A 0.785225 2.1683e-05
1:230435922 T C 0.706152 2.2710e-05
1:230436085 T C 0.890388 -7.2152e-05
1:230436267 T G 0.031036 4.4310e-06
1:230436577 G A 0.329171 5.1909e-06
1:230436932 C T 0.457856 3.8030e-05
1:230437358 C T 1.423201 -2.0228e-05
1:230437824 A G 0.030335 -3.8213e-05
1:230439066 T G 1.123670 -2.1696e-05
1:230444834 A G 0.043766 -2.4161e-05
1:230446609 C T 0.499742 3.7049e-05
1:230449521 T C 1.163807 -2.2756e-05
1:230449582 T G 0.242811 -1.5918e-05
1:230454674 A C 1.057336 -1.9972e-05
1:230460268 A G 0.055892 1.7601e-06
1:230460639 C T 0.083036 -9.6381e-05
1:230464352 C T 0.371733 -1.5499e-05
1:230466024 G T 0.070718 3.6245e-04
1:230468211 A G 0.036482 -4.4890e-05
1:230469110 T C 0.045466 -2.6821e-04
1:230472540 T G 0.084026 -4.7862e-05
1:230474898 A G 0.953420 7.6295e-06
1:230484051 G A 0.021344 -2.5395e-06
1:230484673 A G 0.343641 2.4857e-05
1:230484922 C T 0.243999 7.7664e-07
1:230485680 T C 0.058894 -5.9747e-05
1:230488667 G A 0.066603 -1.4716e-05
1:230495600 G A 0.114137 3.1897e-05
1:230498094 C A 0.122014 2.5804e-05
1:230501614 C T 0.102176 6.1560e-05
1:230502633 A G 0.059962 2.1662e-05
1:230504323 A G 1.484292 5.3717e-06
1:230508674 T C 0.038602 -4.2794e-05
1:230511882 C T 0.042224 -4.3884e-05
1:230512882 A G 0.698492 2.7403e-06
1:230516577 A G 0.062448 4.5011e-06
1:230521144 T C 0.536039 -1.4603e-05
1:230521737 C T 0.075314 -2.8268e-05
1:230522690 T C 0.875633 -1.1557e-05
1:230527063 T C 0.130070 2.2225e-05
1:230532405 A G 0.928912 -2.1351e-05
1:230533923 T G 0.091699 7.2628e-06
1:230534113 T C 0.072676 1.5277e-05
1:230535437 A G 1.649676 -6.7698e-06
1:230535659 C A 0.064042 -2.1308e-05
1:230535823 T C 0.050053 6.1364e-05
1:230535966 G A 0.706555 -6.0107e-05
1:230536749 C T 0.055038 3.9611e-05
1:230541742 A G 0.303465 -3.0791e-05
1:230543582 A G 0.049319 -5.7087e-05
1:230565480 T C 0.171058 8.6513e-06
1:230578859 G A 0.168786 3.0307e-06
1:230588027 G A 1.246255 -1.7238e-06
1:230594749 G A 0.846109 -1.6110e-05
1:230598978 C G 0.086733 5.5838e-05
1:230599351 T C 0.710794 3.0051e-06
1:230600707 A G 0.152544 -1.5801e-05
1:230601167 G A 0.062701 5.7068e-07
1:230605576 T C 0.039231 2.4468e-05
1:230614953 A G 0.088784 2.0287e-05
1:230619062 T C 0.028985 1.0768e-04
1:230624800 A G 0.198598 -1.3860e-06
1:230627480 C T 0.197757 9.2964e-05
1:230629766 T C 0.073013 3.2955e-05
1:230630978 T C 1.045353 2.1043e-05
1:230631571 C T 0.468554 -6.4486e-05
1:230632019 G T 0.103007 -1.6243e-05
1:230638152 T C 0.042480 -1.4840e-05
1:230639655 T G 0.116084 1.3344e-07
1:230639744 G A 0.058034 -2.6799e-05
1:230640089 T C 0.304841 3.9112e-05
1:230646294 G A 0.147493 -2.6394e-05
1:230647439 C T 0.384609 -8.5140e-06
1:230650290 A G 0.056168 9.8615e-06
1:230652782 G T 1.901920 1.1318e-04
1:230655773 C A 0.112017 -1.8892e-06
1:230673242 T A 0.068148 2.6595e-05
1:230674826 C T 0.888145 3.8721e-05
1:230675194 A G 0.197011 5.6418e-06
1:230681157 T C 0.026862 1.7861e-05
1:230681731 A C 0.300239 -3.9001e-06
1:230684176 C T 0.289722 -7.6189e-05
1:230684328 C T 0.107473 8.9491e-05
1:230685079 G A 1.104977 4.0365e-05
1:230687760 C T 0.092858 -1.4095e-05
1:230691347 G C 0.125503 5.6122e-06
1:230693066 C A 0.135228 -2.7996e-05
1:230693311 G C 0.417391 1.3850e-05
1:230696922 T C 1.858485 -5.5279e-05
1:230698802 T C 0.029189 -8.2998e-06
1:230706948 T C 1.154323 -2.6838e-06
1:230710217 G T 0.043448 -9.3408e-06
1:230720243 G A 0.047401 1.2014e-05
1:230720575 G T 0.137308 9.7839e-05
1:230725268 G T 0.064347 -9.5342e-06
1:230725969 A G 0.503731 -1.3444e-05
1:230728849 A G 0.342239 -3.8341e-05
1:230732133 A G 0.306000 -7.4019e-05
1:230735580 G T 0.638543 1.4277e-05
1:230748331 C T 0.023311 6.0731e-06
1:230752275 G T 0.091890 5.1052e-05
1:230752584 A G 0.043230 -4.5725e-05
1:230755334 T C 0.073899 -3.2240e-06
1:230764747 T C 0.043324 7.9573e-05
1:230766091 T C 0.378815 -6.9199e-06
1:230766411 G A 0.445775 9.2795e-05
1:230769082 A G 0.028102 -1.3598e-05
1:230773632 G A 0.407118 2.1282e-05
1:230774086 A C 0.219942 3.5591e-05
1:230775676 C T 0.131924 -4.3902e-05
1:230776792 C T 1.700579 -8.3463e-06
1:230776986 G C 0.023873 2.7947e-05
1:230777072 T C 0.117983 4.9184e-05
1:230777491 T C 0.043120 7.7946e-05
1:230779754 A G 0.394083 4.6024e-05
1:230781994 G C 0.060550 -1.0614e-05
1:230784025 C T 0.029553 -5.8555e-05
1:230785505 T C 0.104721 6.3197e-05
1:230789729 C G 0.104929 5.7013e-05
1:230800947 G A 0.058475 -3.1579e-05
1:230804773 T C 0.360278 -2.3754e-04
1:230805786 A G 0.026742 -5.5491e-06
1:230808054 G A 0.052698 5.4639e-05
1:230809434 G T 0.021341 -1.4324e-05
1:230810362 T G 0.286655 7.1247e-06
1:230810756 A T 0.021785 -2.1787e-05
1:230812038 T C 1.287100 -2.4371e-06
1:230813799 A G 0.034639 1.1894e-05
1:230814668 G A 0.106668 3.5370e-05
1:230815481 G T 1.136669 2.2648e-05
1:230818304 A G 0.614674 4.7380e-05
1:230821062 C T 0.141476 -7.5727e-05
1:230828966 G T 0.060283 -2.4471e-05
1:230831058 A G 0.218653 6.7003e-04
1:230836702 G A 0.298992 1.7865e-05
1:230837044 A G 1.209614 -2.7875e-04
1:230837214 T C 0.039660 -2.1458e-05
1:230838331 T G 0.659547 -5.7610e-05
1:230841687 C T 1.825119 6.0563e-05
1:230842363 A G 0.025813 -4.1570e-05
1:230845555 A G 0.126601 -1.8835e-05
1:230845794 G A 0.801211 2.0307e-04
1:230846679 C T 0.170480 3.4408e-05
1:230847273 C T 0.046479 -3.4683e-05
1:230851427 A C 0.220916 1.3121e-03
1:230851628 A G 0.332849 -3.3172e-06
1:230851915 G T 0.061322 -7.6233e-05
1:230866121 A G 0.420039 2.6280e-04
1:230875239 A G 0.038735 -2.1032e-06
1:230875707 A G 0.241348 3.2807e-04
1:230877872 G A 0.044305 -1.3196e-05
1:230878488 C T 0.105682 3.8437e-05
1:230879402 G T 0.071738 -1.5323e-05
1:230880755 A G 0.327285 -6.8085e-05
1:230881417 T C 0.020549 -5.7321e-05
1:230881422 T C 0.129866 -5.8428e-05
1:230881762 T C 0.539584 -1.7129e-05
1:230881876 C T 0.027767 1.3430e-04
1:230882856 G A 1.370892 -3.3181e-05
1:230889535 T G 1.898726 3.3973e-05
1:230890246 T C 1.414288 -7.2674e-05
1:230895340 A C 0.260257 3.8615e-05
1:230896124 T C 0.046755 6.1863e-06
1:230897724 C T 0.072108 -2.8487e-06
1:230898494 T C 0.781022 -3.9841e-05
1:230903006 T C 0.182746 2.6204e-06
1:230903350 C T 0.693182 -4.6591e-05
1:230904935 A G 0.033396 1.3438e-04
1:230909627 A G 0.085237 -1.7280e-05
1:230914729 C A 0.622934 9.6273e-05
1:230922951 C T 0.151495 -1.6100e-05
1:230923313 T C 0.380081 6.4386e-05
1:230926234 G A 0.087220 -1.8104e-05
1:230930603 G C 0.073231 -3.1705e-05
1:230930776 C A 0.146163 1.2256e-05
1:230938928 G T 0.084007 -5.0683e-05
1:230948306 C A 0.648865 -1.3930e-05
1:230953151 A G 0.024278 1.0540e-05
1:230957380 A G 0.431705 8.3443e-05
1:230958078 A G 0.043139 -5.4709e-05
1:230961552 A G 0.045687 1.8808e-04
1:230969274 A G 0.744014 1.5625e-05
1:230974329 G A 0.032925 3.8429e-05
1:230980755 G A 0.391077 5.3077e-05
1:230986136 G A 0.052390 -2.6737e-05
1:230987741 A C 0.975861 -9.2245e-06
1:230994369 G A 1.386572 5.0413e-06
1:230997391 T C 0.036229 -3.5947e-05
1:231003214 C A 0.640903 -3.9202e-05
1:231011192 C T 0.336627 4.0333e-05
1:231014634 A G 1.044662 -3.0648e-05
1:231018965 G C 0.115257 -5.6095e-05
1:231020871 G A 0.994570 1.9269e-05
1:231023071 A C 1.249735 -2.3387e-05
1:231025130 C G 0.958000 2.6760e-05
1:231028176 A G 0.068547 -4.1778e-04
1:231037191 T C 0.137240 -3.4746e-05
1:231046116 G A 1.729733 5.5203e-05
1:231057247 T A 0.338039 -3.0061e-07
1:231061747 T C 0.049115 -6.3832e-05
1:231071413 C T 0.021071 5.9857e-05
1:231079381 G A 1.724754 6.7698e-05
1:231080369 G A 0.310446 -1.8988e-05
1:231082867 T C 0.064220 -1.5345e-06
1:231087722 G C 1.071231 3.0263e-05
1:231091004 T C 0.110300 -4.7463e-05
1:231091869 G A 0.040114 6.8347e-05
1:231095783 T C 0.614599 -3.7591e-05
1:231102948 G A 1.286902 4.2323e-05
1:231104580 T C 1.373206 1.8764e-05
1:231114595 T C 0.790104 -1.4866e-05
1:231118652 A G 0.432107 2.0396e-05
1:231127787 A C 0.064844 3.7728e-05
1:231129882 T C 0.564761 3.6037e-05
1:231134798 G A 0.039059 3.4511e-05
1:231145185 G A 0.633149 -3.0332e-05
1:231151239 A G 0.162576 1.2240e-05
1:231155953 G T 0.162210 8.4465e-05
1:231156029 G A 1.057716 7.2696e-06
1:231156689 C T 0.045736 1.2780e-04
1:231156743 C T 0.615976 -1.4536e-05
1:231157097 G A 0.196939 -2.7534e-05
1:231162072 T C 1.330807 3.9318e-05
1:231163632 A G 1.189990 2.0312e-06
1:231165991 T C 0.215002 -2.8958e-05
1:231167898 C T 1.271329 -8.4728e-05
1:231172281 T C 0.698337 4.2023e-04
1:231174821 A G 0.160175 2.2884e-04
1:231179726 T C 0.481416 -1.7108e-05
1:231186640 T C 1.037537 -1.6368e-05
1:231191932 G A 0.086636 1.9231e-05
1:231192696 T C 0.178370 -3.4783e-05
1:231204794 G A 1.281381 -8.7350e-06
1:231212007 G T 0.242192 1.1251e-05
1:231229508 T C 0.298684 4.1968e-05
1:231229841 A G 0.041351 1.7144e-05
1:231232024 G A 0.835466 -1.0082e-04
1:231234746 C T 0.865428 4.2273e-05
1:231242702 C T 0.298677 -2.0614e-05
1:231243157 A G 0.052623 5.0268e-07
1:231245690 T C 0.172580 -3.6742e-05
1:231246611 A G 0.104490 -6.6308e-05
1:231246961 G A 0.063545 1.3684e-06
1:231250308 T C 0.130934 -5.0078e-05
1:231254374 G A 0.082715 -1.3913e-05
1:231255113 T C 0.640845 7.4460e-06
1:231261947 A G 0.031494 3.3356e-06
1:231266199 G C 0.521573 9.3384e-05
1:231270348 G A 0.062562 -4.5751e-06
1:231270636 G A 0.468771 -3.8156e-05
1:231278082 T C 0.544699 -8.6170e-07
1:231284128 A G 1.384132 -2.5769e-05
1:231284626 C T 0.194083 -1.0537e-06
1:231289473 A C 0.053613 6.7396e-06
1:231290987 T C 0.157646 -3.9204e-05
1:231293023 T G 0.027595 7.2514e-05
1:231300650 T C 1.675405 1.1112e-05
1:231302356 C T 0.211892 -2.8593e-05
1:231302410 T G 0.039877 -9.1591e-05
1:231305425 A G 0.088181 -3.3570e-06
1:231305512 T C 0.057336 2.6452e-04
1:231307337 T G 0.030692 1.9210e-05
1:231309804 G A 0.035200 -6.3358e-05
1:231311170 A G 0.055275 6.6370e-05
1:231312070 G A 0.555024 6.8382e-06
1:231312199 T C 0.694234 2.2601e-05
1:231314575 A G 0.126685 2.9615e-05
1:231319023 C T 0.057703 4.4733e-05
1:231319889 A G 0.034100 1.2048e-04
1:231323086 T C 0.060374 1.5804e-04
1:231324499 C T 0.021211 1.6274e-05
1:231325779 G A 0.285068 1.0570e-04
1:231331087 G A 0.087772 -2.0212e-05
1:231332397 A G 0.040549 6.4597e-05
1:231338133 G A 0.108084 1.5693e-05
1:231340396 T C 0.057852 3.1774e-05
1:231344908 G A 0.034210 1.0396e-05
1:231345214 T C 0.023480 9.0876e-06
1:231348588 T C 0.062864 -5.2430e-05
1:231349914 A C 0.595985 5.8563e-05
1:231354976 C A 0.071066 5.6232e-05
1:231360429 C T 0.022980 5.0388e-05
1:231363000 G A 0.159620 -6.7686e-05
1:231365818 T C 0.021140 1.2871e-05
1:231367963 T C 0.209958 3.8196e-05
1:231372510 G A 0.022558 4.6469e-06
1:231376651 A G 0.055736 8.3233e-06
1:231383173 C G 0.179477 -7.4745e-05
1:231387814 A G 0.092088 -4.4783e-05
1:231393365 G T 0.074607 1.7211e-05
1:231393377 A G 0.166312 -3.9181e-05
1:231401596 C T 1.110924 5.6362e-05
1:231407159 C T 1.127513 5.7235e-05
1:231408091 G A 0.453516 -1.1134e-05
1:231413991 G T 0.021535 -6.1018e-06
1:231420887 C T 0.129755 -5.1743e-05
1:231433442 G A 0.022853 5.2760e-05
1:231434142 T C 0.073701 1.7867e-05
1:231435280 C G 0.223272 -2.5925e-05
1:231436654 G A 0.044950 3.5402e-05
1:231459122 A C 0.029527 3.8969e-05
1:231470650 C T 1.252328 -3.4882e-05
1:231474294 G A 0.021996 -1.4976e-05
1:231486189 C T 1.278002 -3.9076e-05
1:231487418 T C 0.063269 -1.0035e-04
1:231488524 T C 1.256823 -3.5154e-05
1:231509517 A G 0.026855 6.2417e-05
1:231517438 A G 1.966634 -3.7394e-05
1:231529133 T G 0.237054 -3.6110e-05
1:231532726 G A 1.275626 -3.8088e-05
1:231544185 C T 0.039640 -3.6431e-05
1:231554649 C T 0.279781 8.9883e-06
1:231557164 G C 0.063870 -3.7442e-05
1:231578219 G C 0.094870 -2.9945e-04
1:231579966 C T 0.565160 2.6793e-06
1:231583056 T C 0.073607 -3.7216e-05
1:231596030 A G 0.022000 1.1973e-04
1:231597575 G A 1.876405 -3.6000e-06
1:231598533 T C 0.945556 1.2127e-04
1:231601099 T C 0.561515 -1.7380e-06
1:231605379 A G 0.103913 5.5709e-05
1:231622949 C T 0.934913 8.7028e-05
1:231636516 C T 0.047089 1.1999e-04
1:231664607 T C 0.587241 -1.6055e-04
1:231669827 C T 0.229835 1.6038e-04
1:231680001 C A 0.048225 -2.2149e-05
1:231681656 G A 0.068278 5.3162e-05
1:231691471 A G 0.192872 -2.6074e-05
1:231704729 G A 0.337610 -1.0086e-05
1:231710453 G A 0.522644 -4.6179e-07
1:231711412 C T 1.255239 -9.4669e-05
1:231715009 T C 1.199987 -5.9596e-05
1:231724285 C G 0.045561 6.7909e-05
1:231727767 A G 0.110625 -4.0135e-05
1:231733795 T G 1.244723 -2.6291e-05
1:231749853 G A 0.105396 -4.3134e-05
1:231752104 C T 0.078599 -2.4714e-05
1:231752942 G A 1.352940 -1.6373e-05
1:231759823 A G 0.095493 -2.8046e-05
1:231766463 T C 0.337052 -3.1226e-05
1:231774844 G T 0.026456 -1.5324e-05
1:231794209 T C 1.833396 1.2008e-05
1:231799773 C T 0.186732 -1.7200e-05
1:231800277 T G 0.063221 -1.3600e-04
1:231804590 C T 0.143063 2.4837e-05
1:231812523 T C 0.046628 6.1175e-05
1:231815108 T C 0.044999 1.0262e-04
1:231816842 T C 0.789448 7.6472e-06
1:231816909 T C 0.078739 -2.3941e-05
1:231819050 C T 0.843999 -1.2505e-05
1:231826275 G T 0.087249 8.9171e-06
1:231828715 G A 0.056677 -5.6984e-05
1:231830295 A G 0.651244 1.0879e-04
1:231832398 T C 0.031409 2.9748e-06
1:231838642 G A 0.053896 1.0391e-04
1:231844347 C A 0.703088 7.5054e-05
1:231850975 A G 0.060666 -1.9654e-04
1:231859514 A G 0.066924 -1.4110e-04
1:231860379 C T 1.979078 -1.7097e-06
1:231867957 T G 0.038209 -2.6888e-05
1:231870689 T C 0.395836 3.5272e-05
1:231873198 A G 0.450290 1.4437e-05
1:231876880 C G 0.060475 8.8595e-05
1:231878884 A G 0.066103 1.5496e-05
1:231894608 G A 1.426998 -4.4325e-05
1:231897041 T C 0.071760 -1.7205e-06
1:231897207 C T 0.808523 5.1448e-07
1:231897430 C T 1.072439 1.4902e-05
1:231899704 G T 0.399438 7.6942e-06
1:231902850 C T 0.025749 -6.2772e-05
1:231904002 G A 0.203440 2.6371e-05
1:231906847 T C 0.060958 -1.2228e-05
1:231907103 T C 0.045236 -1.8418e-05
1:231908513 G A 0.261536 -3.3627e-05
1:231911598 T C 1.128980 -1.4346e-05
1:231911976 T C 0.520593 -4.6872e-05
1:231912893 A C 0.320716 3.4341e-05
1:231922845 C T 0.954585 2.7921e-06
1:231925753 G A 0.099281 -3.2097e-05
1:231929532 C T 0.185615 5.7818e-05
1:231929956 A G 1.520242 -5.2944e-05
1:231931048 C T 0.278807 5.2068e-06
1:231935322 T C 0.037144 3.0637e-05
1:231945373 G T 1.767257 6.7662e-06
1:231946825 G T 0.474467 1.2208e-05
1:231949531 T C 0.056350 7.4566e-05
1:231954101 T C 0.278992 -1.8840e-04
1:231960467 A G 0.090664 7.0882e-05
1:231960901 T C 0.065535 2.3527e-05
1:231971985 C T 0.529577 -1.9611e-04
1:231974422 C T 0.306331 -1.3046e-05
1:231979985 C A 0.172573 2.4527e-05
1:231983412 T C 0.067132 5.9877e-05
1:231988745 C T 0.041500 1.7446e-04
1:231992838 G A 0.711774 1.2326e-04
1:231993738 T C 0.386955 -1.4697e-04
1:232003739 T C 0.039984 5.2589e-05
1:232009402 G A 0.967491 3.4204e-06
1:232012369 G A 0.224690 -6.6192e-05
1:232013193 C T 1.757808 5.5131e-05
1:232015040 G A 0.441039 -1.2239e-05
1:232021625 C T 0.039579 8.0465e-06
1:232025174 G A 0.715325 4.2857e-06
1:232032152 G A 1.102128 1.1440e-05
1:232032785 T C 0.025317 1.4100e-05
1:232033552 A G 0.114202 2.7258e-05
1:232035184 G A 0.254830 -1.3188e-05
1:232035498 T G 0.035541 1.8491e-06
1:232036906 G C 0.178503 -1.1369e-03
1:232037341 G A 0.075068 5.3827e-05
1:232053321 G A 0.057096 2.2497e-05
1:232053570 A G 0.075373 5.1850e-05
1:232054571 G A 0.231773 -2.9221e-04
1:232054698 A G 1.462591 -2.6058e-05
1:232059805 T G 1.584735 9.7216e-05
1:232060148 A G 0.055619 -3.7988e-07
1:232065131 A G 0.024950 3.6216e-05
1:232065922 T G 0.058696 -5.6614e-05
1:232074973 G A 0.440176 -2.4820e-05
1:232077772 A G 0.139145 7.6568e-05
1:232079997 T C 0.021948 -2.3553e-05
1:232086153 A G 0.308139 -1.1423e-04
1:232086913 G A 0.044220 4.5728e-05
1:232089740 G A 0.220536 -3.1936e-05
1:232090493 T C 1.475370 -4.7296e-05
1:232090833 C T 0.025463 -5.6606e-05
1:232096701 C T 0.400292 5.7273e-05
1:232101081 G A 0.033597 3.8933e-05
1:232103631 A G 0.099369 -2.9757e-05
1:232107430 G A 0.074461 1.2467e-04
1:232114546 G T 0.037131 9.4557e-05
1:232117041 G C 0.049647 2.0214e-04
1:232117652 C T 0.090690 1.5354e-04
1:232119788 G A 0.090534 1.5685e-04
1:232127128 G A 0.661750 4.2905e-05
1:232129930 A G 0.151190 -4.6433e-05
1:232138317 T C 0.035369 -7.2898e-05
1:232141936 G A 0.570905 1.0470e-05
1:232144739 C G 0.032006 1.0600e-05
1:232144887 G A 0.571626 5.2526e-06
1:232147178 G T 0.031818 2.0945e-05
1:232147210 T C 0.089466 1.5210e-04
1:232148793 G A 0.623967 3.3000e-05
1:232153793 A G 1.160983 -1.1379e-04
1:232155106 G A 0.026401 3.4602e-05
1:232155151 G T 0.054886 2.0724e-04
1:232156584 C T 0.076304 -4.2628e-05
1:232156766 A G 0.392755 -5.4114e-05
1:232157516 C T 0.093465 8.2495e-06
1:232158679 A G 1.050640 4.2103e-05
1:232161683 C A 0.692751 1.7884e-05
1:232161710 G C 0.086460 -8.5070e-05
1:232166142 C A 0.029394 -3.9001e-05
1:232168867 T C 0.448297 -5.7698e-06
1:232171529 G A 0.051254 3.4011e-05
1:232174266 A G 0.031386 -2.2059e-06
1:232180343 T C 0.640156 3.5403e-05
1:232182052 G C 0.430517 -7.9434e-05
1:232185340 G C 0.195047 -7.5852e-05
1:232192569 C A 0.021159 1.5787e-04
1:232200737 A T 0.051137 3.4228e-05
1:232200782 T C 0.057034 -5.3964e-05
1:232224588 G A 1.148182 -9.7656e-05
1:232234715 T C 0.056905 -1.1743e-05
1:232235281 A G 1.681829 -9.9730e-05
1:232239312 C A 0.043883 6.3902e-05
1:232246027 A G 0.889859 9.5781e-06
1:232246905 A G 0.036745 -3.6928e-05
1:232247362 A G 1.630023 -3.0910e-05
1:232265758 T C 0.085694 -2.8401e-05
1:232265949 A G 0.433055 -2.3452e-06
1:232266922 T C 1.082621 2.4170e-06
1:232269234 T C 0.282345 -1.8559e-05
1:232277215 A G 0.427378 -1.8765e-06
1:232278376 C T 0.079956 -1.0244e-04
1:232293106 T C 0.064276 6.1086e-05
1:232300841 T C 0.532764 7.8733e-07
1:232304248 G A 1.366965 -1.2117e-04
1:232304325 T C 0.407011 3.7658e-05
1:232312643 C T 1.301514 -3.9635e-05
1:232314708 G A 0.464590 -4.3403e-05
1:232318062 A G 0.055798 4.3630e-05
1:232318226 A G 0.028540 -4.1287e-06
1:232318294 T C 0.043779 -1.2340e-04
1:232321862 T C 0.606060 -3.4849e-05
1:232323295 T C 0.120430 1.2391e-04
1:232324369 T C 0.241354 7.3616e-05
1:232324772 A G 0.053454 4.0705e-06
1:232324799 C T 1.052198 -3.4233e-05
1:232325033 C T 0.284750 4.9258e-05
1:232329166 A G 0.029926 -5.6368e-05
1:232330284 A G 0.043448 4.0100e-05
1:232333757 A G 0.040776 5.3204e-05
1:232340219 T C 0.083413 -4.5486e-05
1:232341465 C T 1.977906 1.0156e-04
1:232346079 C G 0.023107 7.7061e-05
1:232349755 C T 1.784005 -8.6222e-05
1:232355455 C T 0.042166 3.0640e-05
1:232359066 A C 1.175796 -1.6122e-05
1:232359758 T C 0.248566 5.2975e-05
1:232363015 A G 0.703296 -9.3024e-06
1:232371802 G C 0.034905 -4.7057e-05
1:232380368 A G 0.358240 -8.2405e-05
1:232385909 G T 0.036787 6.3273e-06
1:232388295 T C 1.361772 1.2608e-05
1:232392864 A G 0.061887 -4.2801e-06
1:232394263 G T 0.992116 2.2057e-06
1:232396598 T C 1.142794 -1.7691e-05
1:232399269 A G 1.594262 9.6040e-07
1:232405624 T C 0.028731 3.5891e-06
1:232408904 C A 0.090177 2.6752e-05
1:232413461 G A 0.965429 1.0060e-05
1:232414699 A G 0.077723 2.7166e-05
1:232415093 A G 0.152544 -1.3069e-05
1:232417488 A G 1.519398 3.1671e-05
1:232417914 G A 0.378150 -6.8370e-06
1:232418114 T C 0.592778 8.2088e-05
1:232420627 C A 0.861432 1.0648e-05
1:232421262 A G 0.361593 1.5725e-05
1:232425020 A G 1.949126 -1.1804e-05
1:232426145 C T 0.467567 1.8295e-05
1:232427102 G C 0.272387 -5.9702e-05
1:232435452 G A 0.378585 3.5720e-04
1:232437116 C A 0.043243 1.0042e-05
1:232440838 A G 1.359525 -2.1197e-05
1:232441594 T C 0.067752 4.7981e-05
1:232446594 A G 0.871098 -1.9536e-05
1:232449102 A G 0.197338 -1.7423e-05
1:232455196 C A 0.166780 1.3687e-05
1:232464271 C G 0.060705 1.3527e-04
1:232464505 T C 0.284461 -4.2016e-05
1:232480575 T C 1.738061 4.9642e-05
1:232481158 G A 0.129710 -2.3818e-06
1:232481868 T C 0.299885 -2.7714e-05
1:232485152 T C 0.157091 -2.3113e-05
1:232485359 G A 0.470309 6.6708e-05
1:232486799 G A 0.627800 -1.8581e-05
1:232488827 T C 1.263510 4.9576e-05
1:232489068 G C 0.067158 1.1727e-04
1:232495394 G A 0.075340 -1.3268e-05
1:232507635 G A 0.062198 -2.2786e-05
1:232507693 T G 0.120411 -3.3446e-04
1:232512152 G A 0.458995 2.9637e-05
1:232514772 A G 0.044262 -5.9358e-05
1:232519150 C A 0.838232 -3.8172e-05
1:232521446 G A 0.033152 -1.6143e-04
1:232522484 A G 0.128733 2.1522e-04
1:232525410 G A 0.069284 2.4390e-05
1:232526512 C T 0.109924 3.6093e-05
1:232526955 A G 0.118661 -1.2981e-04
1:232529402 C G 0.060264 -2.2849e-05
1:232532734 C T 0.537805 -5.9398e-04
1:232537690 G A 0.136789 -2.3810e-05
1:232540884 T C 0.035444 -1.0739e-06
1:232545228 A G 0.527795 6.3618e-06
1:232546637 G A 1.204109 -2.9831e-04
1:232549986 T C 0.134559 5.6389e-05
1:232550510 G A 0.056658 -7.7785e-05
1:232553739 T C 1.099190 -3.5343e-05
1:232553777 A G 0.080316 1.6980e-05
1:232556124 C T 0.148321 -1.5650e-04
1:232564162 C T 0.036726 -7.6822e-06
1:232564297 A T 0.423405 9.7613e-06
1:232566207 T C 0.051685 -2.7206e-05
1:232568041 A G 0.211964 -3.8530e-08
1:232568293 G A 1.855769 -6.4025e-05
1:232570447 T C 0.158925 -3.0052e-05
1:232574921 C T 0.476460 -8.7423e-05
1:232577281 G T 0.591022 8.2927e-05
1:232587374 G A 0.036541 5.6767e-05
1:232588682 T C 1.958308 -1.2358e-06
1:232589441 A G 0.253542 -1.6259e-05
1:232596129 C T 0.286934 -2.1528e-05
1:232596469 T C 0.509554 -1.1150e-04
1:232596728 A G 0.142430 -6.7877e-05
1:232597084 G A 0.052175 -5.6251e-05
1:232629475 T C 0.515010 -1.2789e-04
1:232637088 T C 0.452117 -1.0048e-05
1:232638674 A G 0.556319 -1.7376e-05
1:232641589 G T 0.884101 -1.4948e-05
1:232642297 T C 0.519700 -7.8220e-06
1:232650750 G A 1.878979 -2.7947e-06
1:232650867 T C 1.626099 -1.0110e-05
1:232665165 T C 1.633311 -1.6161e-06
1:232671292 G A 0.072682 1.4622e-05
1:232671405 G A 0.254811 7.6479e-06
1:232675605 T C 0.318259 3.3248e-05
1:232677738 G A 0.076392 -1.4094e-04
1:232680597 A G 0.045849 -1.3857e-04
1:232681110 C A 0.884195 3.5391e-05
1:232682121 A G 1.891381 -1.3127e-05
1:232682165 C T 0.083179 -1.4841e-04
1:232683603 A G 1.162437 -3.6483e-05
1:232688478 C T 0.059822 -4.5139e-05
1:232692293 A G 0.389653 3.9329e-05
1:232693851 C A 0.067716 -5.8110e-05
1:232697747 C T 0.024161 -3.3434e-05
1:232703698 A C 1.534287 -7.5784e-05
1:232704831 T C 0.058540 -4.2062e-06
1:232705855 A G 0.211380 2.8693e-05
1:232707216 C A 0.521391 1.3343e-04
1:232718893 A G 0.028517 4.4523e-05
1:232720466 A C 1.618166 -4.3154e-05
1:232722704 C T 0.508249 8.2014e-06
1:232722759 T C 1.113757 -3.3162e-05
1:232725391 T C 0.044055 -1.5029e-05
1:232728542 T C 0.339058 3.2688e-05
1:232731841 A G 0.124822 -4.0382e-05
1:232736520 C A 0.832574 -4.5685e-05
1:232738908 G A 0.444295 2.6357e-05
1:232739224 A G 0.061663 -5.1909e-05
1:232740226 C T 0.079505 5.1552e-06
1:232745707 A G 0.185430 1.3204e-05
1:232749743 C T 0.084906 -1.3117e-05
1:232755138 C T 0.117058 -5.3693e-06
1:232755563 C T 0.516013 -8.3990e-07
1:232756566 G T 0.092887 -6.3679e-04
1:232757382 A G 0.697071 -1.0488e-04
1:232757429 C T 1.328830 -6.6183e-05
1:232760108 C T 0.063805 3.2911e-06
1:232760195 C T 0.985560 -1.3292e-05
1:232762064 T C 0.400172 -3.5527e-05
1:232762778 C T 0.206492 3.6692e-05
1:232763045 C T 0.053581 -3.4135e-05
1:232764392 A G 0.345640 -3.6465e-05
1:232768598 A G 0.080488 5.5048e-05
1:232769490 G A 0.924319 5.9846e-05
1:232782250 C T 0.554011 -4.6743e-06
1:232784258 C A 0.878946 7.9424e-05
1:232785687 G A 0.659589 3.6710e-05
1:232789984 T G 0.203249 7.3037e-05
1:232792783 T C 0.113387 3.2419e-05
1:232793179 T C 0.088547 1.2793e-05
1:232794435 G C 1.874182 -1.4953e-05
1:232801384 C T 0.274506 3.5084e-05
1:232806744 G A 0.031286 2.1769e-05
1:232806859 T C 0.582888 1.2225e-05
1:232806946 A C 0.080388 6.8576e-05
1:232807815 A G 0.202473 5.0789e-05
1:232810976 G A 0.897691 -5.1200e-05
1:232811111 C T 0.877061 -3.3574e-06
1:232811534 A G 0.055801 7.3977e-06
1:232811769 C G 1.293390 -3.9602e-05
1:232812003 T C 0.211853 -6.5474e-05
1:232812559 C T 0.709414 1.3988e-05
1:232812626 C G 1.093734 -7.6274e-05
1:232813002 G T 0.302339 -1.1183e-04
1:232813527 T C 0.169049 -4.3825e-05
1:232816654 A G 0.041760 1.4196e-05
1:232820841 T C 0.030156 3.0633e-05
1:232822977 T C 0.035784 -6.7422e-05
1:232824689 G A 0.061218 5.5884e-05
1:232824691 T C 0.722284 -3.2843e-05
1:232834067 G T 0.866856 -7.1993e-05
1:232842671 T C 0.162236 -8.2132e-05
1:232859845 C T 0.187572 -4.5693e-05
1:232862375 C T 0.078667 -1.3838e-04
1:232863909 C T 0.715883 -6.8226e-05
1:232873849 G A 1.780785 2.1415e-04
1:232874498 G C 1.952638 2.8436e-05
1:232878147 T C 0.209731 1.3491e-04
1:232881014 C T 0.060988 -3.2373e-05
1:232888003 G A 0.185044 9.8182e-07
1:232894318 T C 0.029283 -4.1330e-06
1:232895529 G C 0.129392 -1.3216e-05
1:232901272 C A 0.777711 9.5481e-04
1:232906258 C G 0.041056 9.6436e-06
1:232916800 T C 0.035720 2.1796e-06
1:232919053 C T 0.100547 -2.2055e-06
1:232929242 T C 0.092212 -7.3123e-05
1:232933412 C T 0.280774 -2.8284e-05
1:232935271 A G 0.026524 -3.0395e-05
1:232935775 G A 0.065538 -1.7378e-04
1:232936746 G C 0.133251 1.0324e-05
1:232937739 C T 0.465924 -5.5788e-05
1:232940953 C T 0.088486 -3.9816e-05
1:232941215 G A 0.084412 -3.4093e-05
1:232941354 T G 0.236038 1.3669e-05
1:232941390 G C 0.137545 -1.0013e-04
1:232942251 G A 0.084607 -3.2348e-05
1:232948252 C T 0.083844 -1.2271e-05
1:232951593 T C 0.037878 -2.7950e-05
1:232952500 T C 0.104598 2.2290e-04
1:232953612 G A 0.911793 1.7932e-05
1:232954017 C T 0.127383 3.0492e-05
1:232955567 A C 1.781106 -1.3197e-05
1:232956898 A G 0.464418 -1.6096e-05
1:232971108 C T 0.048998 -6.3868e-05
1:232975832 C T 0.050338 -2.9457e-05
1:232981104 T G 0.106071 -3.5124e-05
1:232983230 T C 0.454214 -5.0410e-05
1:232988270 G A 0.036748 -6.2547e-05
1:232992815 G A 0.040695 5.5078e-05
1:232996239 A G 0.146474 1.9652e-05
1:232997568 G T 0.040247 -1.5845e-04
1:233002166 C T 1.147383 -1.9463e-04
1:233010053 C T 0.347334 -1.6716e-05
1:233010369 C T 0.030419 -3.6101e-05
1:233013887 C T 0.023038 -4.6934e-05
1:233017424 T C 0.084847 -4.6366e-05
1:233020373 C T 0.046489 -2.1199e-05
1:233021870 G C 0.088771 -7.2774e-06
1:233023852 A G 0.083899 -2.3833e-05
1:233024547 G A 0.613097 1.2643e-04
1:233028408 G A 0.036518 -3.2527e-06
1:233028828 G A 0.153209 1.3573e-04
1:233032247 A G 0.171084 6.0587e-05
1:233040857 C T 1.291358 -5.5568e-05
1:233048225 G A 0.065710 -8.3417e-05
1:233052341 G A 1.384920 -4.2614e-05
1:233057152 G A 0.019877 8.9983e-05
1:233057822 T C 1.581723 1.5090e-05
1:233059977 C A 0.463104 4.7234e-05
1:233063607 C T 0.025826 1.6745e-05
1:233086246 A G 0.022357 -5.5596e-05
1:233091463 A T 0.286726 7.0547e-05
1:233093035 G A 1.933998 3.6373e-05
1:233093955 C T 1.191675 8.1362e-05
1:233096385 T G 0.123845 1.2862e-05
1:233103244 G A 0.040140 4.0072e-05
1:233105677 A G 0.032772 4.3081e-05
1:233106262 G T 0.478927 1.8515e-05
1:233112095 G A 0.075951 -1.7827e-05
1:233112626 T G 0.191798 -5.0669e-05
1:233114608 T C 0.287109 5.1137e-05
1:233115069 C A 0.059235 6.7568e-05
1:233121884 C T 0.049501 -2.3858e-05
1:233122127 T C 0.486084 2.2367e-05
1:233127458 T C 0.022347 4.6319e-05
1:233134086 T C 0.468067 -2.1819e-05
1:233137715 C G 0.501287 -2.2577e-05
1:233145077 C G 0.033532 -7.7074e-05
1:233148271 C T 0.412142 -3.5157e-05
1:233155581 T C 0.283951 9.8855e-05
1:233162233 T C 0.059423 1.1575e-06
1:233162406 A G 0.234535 -3.7690e-05
1:233167129 G C 0.275629 4.9975e-05
1:233170791 A C 0.037021 -9.8333e-05
1:233171367 G A 0.030854 1.4404e-04
1:233176596 C T 0.156322 -6.1748e-05
1:233186282 G A 0.029098 1.2997e-04
1:233188737 C T 0.055139 -5.8363e-05
1:233194351 G A 0.325348 2.6472e-05
1:233196548 C T 0.543521 7.6171e-06
1:233196709 C A 0.882040 9.0758e-07
1:233197124 C T 0.250650 -3.5823e-05
1:233204338 G T 0.636580 -2.9815e-05
1:233213246 T C 0.020322 -3.6451e-05
1:233218184 C T 0.184693 -3.7027e-05
1:233218855 G T 1.175361 -5.6552e-05
1:233228371 T C 0.046405 1.7150e-05
1:233236580 G T 0.361187 -1.5643e-05
1:233244616 T C 0.033055 -1.9109e-05
1:233249457 T C 0.314659 -1.7574e-05
1:233262943 C A 0.177773 8.8349e-05
1:233266987 A G 1.944095 4.4119e-05
1:233272787 G A 0.033376 -2.7984e-05
1:233277569 C T 1.029806 2.7597e-05
1:233280672 A G 0.041013 -8.1007e-06
1:233281197 C T 0.284042 -2.9332e-05
1:233281297 C T 0.666239 -3.7300e-05
1:233287373 T G 1.249602 -5.2722e-06
1:233291294 C T 0.027524 -3.1620e-05
1:233292257 A C 1.264383 4.6669e-05
1:233294788 A G 0.024070 -9.2852e-06
1:233296759 C A 0.023188 -1.0203e-04
1:233301058 T C 1.369341 3.5449e-05
1:233303205 C T 0.126257 2.9156e-05
1:233313594 T G 0.041906 -2.8207e-05
1:233321167 A G 0.070783 -4.1403e-05
1:233327982 T C 0.224642 1.9040e-05
1:233329679 T C 0.025989 -1.8588e-05
1:233339633 A C 0.048673 8.1168e-05
1:233340154 G A 0.117951 -6.2883e-05
1:233347777 G A 0.539496 -3.3922e-05
1:233353901 A G 0.036843 -7.0845e-06
1:233355529 T C 0.553320 -4.1282e-05
1:233356884 C A 1.179571 -3.2016e-05
1:233363394 A G 0.231445 -2.9188e-05
1:233369238 C T 0.050053 2.7118e-05
1:233376583 T C 0.029419 3.4192e-05
1:233377515 G A 0.273938 -8.4074e-06
1:233379250 T C 1.159188 -1.3673e-06
1:233383737 G A 0.167776 -2.6895e-05
1:233384111 G T 1.481640 4.0234e-06
1:233385361 A G 0.106616 -3.5298e-06
1:233392595 G A 0.019916 8.8847e-05
1:233398713 T C 0.681910 -1.6760e-05
1:233401203 G A 0.228303 -1.0123e-04
1:233401421 C T 0.020516 -6.4042e-06
1:233409698 T C 0.683354 -1.8744e-05
1:233412961 A G 0.064717 -2.9849e-05
1:233415620 C T 0.055184 -3.8990e-05
1:233422176 A G 0.026281 3.3618e-05
1:233422358 A G 0.246684 -1.6872e-04
1:233426043 T G 0.335741 4.4166e-05
1:233426676 T G 0.727977 1.3576e-05
1:233428827 G A 0.055824 -1.9970e-05
1:233429059 G A 0.056885 -9.6753e-06
1:233429284 C T 1.106285 1.8869e-05
1:233429953 G C 0.050043 2.0853e-05
1:233430252 C G 0.020208 3.9999e-05
1:233430787 A C 1.680008 -6.5349e-06
1:233435883 A G 0.147902 -4.0697e-05
1:233436403 T C 1.390828 4.7537e-05
1:233438742 T C 0.032152 2.8453e-05
1:233440551 G A 0.644438 2.2710e-04
1:233451045 T C 0.028738 -8.8778e-05
1:233451096 G A 0.188958 -9.6480e-05
1:233451258 A G 0.075798 8.3848e-05
1:233468388 C T 0.104101 -3.9358e-05
1:233468950 G A 1.548065 9.6434e-05
1:233478088 C G 0.656410 7.4127e-06
1:233489499 G A 0.780104 -1.0204e-05
1:233491138 C T 0.467333 -3.0352e-05
1:233491241 G A 0.134864 -3.9835e-06
1:233492047 C G 0.033392 1.8578e-05
1:233496921 C A 0.029215 -9.1542e-05
1:233497374 A C 0.192635 -3.8181e-04
1:233506140 A G 0.641452 5.4741e-05
1:233506958 A G 0.367614 -5.2831e-05
1:233509803 T C 0.039264 1.0384e-04
1:233514975 T G 0.370081 -7.7205e-05
1:233516495 A G 0.113397 -5.5988e-05
1:233522810 G A 0.812042 8.9656e-06
1:233527915 T C 0.119642 5.8715e-05
1:233532716 C T 0.765293 4.1455e-05
1:233542472 A C 0.021156 3.0447e-06
1:233545849 C T 0.394414 -1.0952e-05
1:233556895 G T 0.071942 -4.5290e-05
1:233563491 T C 0.769659 1.2349e-05
1:233564246 T G 0.043571 -9.6604e-06
1:233574783 C T 1.870686 5.6608e-05
1:233577119 T C 0.230796 1.6536e-04
1:233588465 A G 0.116828 2.1834e-05
1:233589473 G C 0.642841 -2.3419e-05
1:233594762 C T 1.874748 4.6649e-05
1:233596568 T C 0.091624 7.5213e-05
1:233599839 T C 0.111758 -3.0657e-05
1:233613851 A G 0.033350 5.3289e-05
1:233616581 C T 1.553200 1.9843e-05
1:233619434 T C 0.051163 -2.6267e-06
1:233621844 A G 0.751138 -2.7187e-05
1:233623658 C T 1.158062 1.1077e-05
1:233624614 A G 0.804739 -3.3762e-05
1:233624679 C G 0.028748 4.3282e-05
1:233626122 A T 0.652331 5.5430e-05
1:233629203 A G 0.654441 1.0530e-05
1:233630039 G A 1.763985 2.8006e-05
1:233631455 C T 0.304367 -4.8170e-05
1:233633470 T C 0.143436 8.4977e-07
1:233634158 C T 1.732190 5.2721e-06
1:233634613 A G 0.046164 2.3090e-05
1:233636022 T C 0.072296 -6.8811e-05
1:233637013 T C 0.514169 6.6439e-05
1:233643215 A G 0.047826 6.8560e-05
1:233643856 C G 1.510855 7.4357e-06
1:233646570 C T 0.030789 2.9403e-05
1:233647527 T C 0.060582 -4.6109e-05
1:233647636 A G 0.310213 1.0849e-05
1:233653024 A C 0.454292 -1.1452e-04
1:233655610 A G 0.508914 1.1304e-04
1:233655782 T C 1.701378 -1.7928e-05
1:233656178 A C 0.136192 -5.6715e-06
1:233663939 G A 0.075314 4.6022e-06
1:233668414 T C 0.056434 4.1036e-05
1:233672121 A G 0.022029 -2.4721e-04
1:233672994 T C 0.159256 -9.3598e-05
1:233675112 G A 0.102267 7.9670e-05
1:233678183 A G 1.428368 2.1398e-04
1:233679369 C A 0.061686 -9.6003e-05
1:233683208 C T 0.084282 -4.9678e-06
1:233688241 C A 0.522917 2.0303e-04
1:233689597 C A 0.393031 8.2463e-05
1:233696745 A G 0.345069 8.8663e-05
1:233698674 T G 0.039524 4.0990e-05
1:233703787 C T 1.039377 6.7136e-07
1:233707022 G A 0.024363 9.6970e-06
1:233712482 T G 0.677392 -5.5602e-05
1:233716446 T C 0.062075 -2.2812e-05
1:233719984 A G 0.096824 -1.8967e-05
1:233720756 G A 0.126889 1.0650e-05
1:233722696 C T 0.204460 1.2148e-05
1:233723037 T C 0.044713 -3.7011e-06
1:233723353 C T 0.039887 8.3961e-06
1:233728298 C T 0.031104 -3.2243e-05
1:233728856 T C 0.279823 2.5260e-04
1:233729446 A G 0.966825 -3.6231e-04
1:233731047 G A 0.074957 6.2038e-05
1:233733862 A G 0.079430 -3.0315e-05
1:233735468 T C 1.844016 -1.7680e-06
1:233739155 T G 0.094815 4.7975e-05
1:233743198 T C 1.352722 -1.1993e-06
1:233744274 A G 0.050247 6.0433e-06
1:233745281 T C 0.346529 5.4883e-04
1:233752388 C T 0.064727 8.6514e-05
1:233753991 A G 1.227160 8.3604e-05
1:233755352 A G 0.040419 -2.4541e-05
1:233756062 G C 0.080066 1.3944e-05
1:233758073 C T 0.180016 -3.4994e-05
1:233759158 C G 0.212259 6.2651e-05
1:233760106 G A 0.907460 1.1030e-05
1:233761515 T C 0.091897 2.5850e-05
1:233762901 G A 1.312897 1.8187e-05
1:233765527 A G 0.099343 9.0410e-05
1:233765598 A G 0.053490 3.7645e-05
1:233768187 A G 0.429244 -1.3970e-05
1:233769663 C T 0.114390 2.4550e-07
1:233770105 A G 1.033535 -4.9770e-06
1:233771247 A G 0.534361 6.9462e-06
1:233771306 G A 0.098304 -2.3708e-05
1:233772064 G A 0.038787 2.7641e-05
1:233773246 C A 0.045288 -5.4120e-05
1:233775918 G A 0.536893 8.8234e-06
1:233777138 C T 0.819750 -2.4318e-05
1:233779544 A G 0.038280 3.2739e-06
1:233784133 T C 0.025479 -3.2635e-06
1:233785716 G T 0.484734 4.8418e-05
1:233785786 C A 0.863370 -2.6088e-05
1:233786170 T C 1.316535 5.2538e-06
1:233788000 C G 0.213476 -1.4376e-05
1:233796287 C T 0.065623 3.1336e-05
1:233796682 G T 0.662611 -1.8572e-07
1:233800484 T C 1.728678 -1.1657e-05
1:233802497 A G 0.024382 -4.2657e-06
1:233805172 G A 0.571863 8.3410e-05
1:233813318 A T 0.030766 -6.5119e-05
1:233816146 G A 0.641270 1.0067e-04
1:233816373 C T 0.101498 3.2805e-05
1:233817911 T C 0.099671 2.1073e-05
1:233825128 C T 0.231007 -2.7444e-05
1:233827466 A G 0.032931 7.3514e-06
1:233829145 A G 0.042980 1.8686e-06
1:233834312 C T 0.353907 1.4642e-05
1:233846763 A G 0.915390 2.2199e-04
1:233859026 C T 0.317671 2.7695e-05
1:233859529 T G 0.599896 -1.0863e-04
1:233871236 A G 1.922352 6.4746e-06
1:233882845 A G 0.045116 3.8497e-05
1:233893653 G A 0.137140 4.5622e-05
1:233897986 A C 0.104659 9.6654e-06
1:233899778 A G 0.673370 2.7177e-05
1:233911007 T C 0.036258 -8.7796e-05
1:233911886 A G 0.336023 -2.8695e-05
1:233928834 A G 0.134413 -7.7582e-05
1:233938267 A G 0.120560 -8.5477e-05
1:233940769 T G 0.554978 -5.3502e-05
1:233941568 A C 0.035999 -9.2536e-05
1:233952608 A G 0.041529 -6.0890e-05
1:233966896 T G 1.487106 -4.3735e-05
1:233966965 T C 0.028741 -1.8885e-05
1:233975238 T C 0.087515 8.8297e-06
1:233982024 G A 0.344277 -4.4331e-05
1:233987771 A G 0.045382 8.1544e-06
1:233991001 G A 1.360788 -3.6656e-05
1:233995053 T C 0.022824 3.2029e-06
1:233997062 T C 0.075425 -2.6053e-05
1:234007601 G A 0.081900 -2.2566e-05
1:234016287 T G 0.042578 -4.1479e-05
1:234016310 G A 0.270696 -1.7280e-04
1:234016667 G A 1.284688 -6.8423e-05
1:234031794 T C 0.023136 -2.6591e-05
1:234034081 T G 0.040591 -4.6135e-05
1:234037671 G A 0.226885 5.2150e-06
1:234042048 A G 0.032311 4.9735e-06
1:234045310 C T 0.059232 3.0430e-05
1:234046035 A G 0.091900 -1.1504e-05
1:234046376 C T 0.125422 -8.9038e-05
1:234046629 A G 0.062364 -8.2875e-06
1:234047643 G C 0.743177 2.1948e-05
1:234056174 A G 0.910849 -2.4547e-05
1:234065616 C T 0.889914 8.8616e-05
1:234068161 A G 0.599091 6.2874e-05
1:234068743 G A 0.288826 -9.2906e-05
1:234071694 C T 0.036680 1.1052e-05
1:234071959 T G 0.056298 -1.9032e-05
1:234073369 T G 0.086162 -5.3476e-05
1:234075888 G T 0.181567 -1.1896e-04
1:234076976 G A 0.322625 2.0970e-05
1:234089304 A C 0.310167 -8.2576e-05
1:234095334 C T 0.270258 -4.8722e-05
1:234098310 A G 0.065145 -1.7862e-04
1:234100013 A G 0.099846 -7.8295e-05
1:234106897 C T 0.093046 1.2497e-05
1:234107863 G A 0.456927 3.7043e-04
1:234111640 A G 0.097931 -8.0750e-06
1:234115450 T C 0.674896 1.0001e-04
1:234115547 A C 0.054954 -8.9336e-06
1:234119979 C A 0.128720 -1.4744e-04
1:234127102 A G 0.048865 3.8099e-06
1:234127156 A G 0.457680 -8.0421e-05
1:234134822 A G 0.081115 6.8162e-06
1:234135738 A G 0.054207 3.5483e-05
1:234139581 C A 0.132099 8.2409e-06
1:234141264 T C 0.066901 3.0024e-05
1:234141792 A G 0.060864 -8.1946e-05
1:234144297 A G 0.090771 -9.2861e-07
1:234146354 T C 0.022785 -3.0496e-06
1:234152939 A G 0.346341 -1.3159e-04
1:234158618 G C 0.029124 4.0667e-05
1:234200399 T C 0.153050 1.0169e-05
1:234200767 A G 0.062452 -1.8282e-06
1:234202957 G A 0.087518 -5.6709e-06
1:234206593 G A 0.642075 1.9114e-04
1:234210250 G C 1.654645 3.2428e-05
1:234210819 A G 0.377796 4.4054e-05
1:234213408 T C 0.126341 -3.6683e-05
1:234214513 A G 0.119697 2.6943e-04
1:234218147 C A 0.588468 1.8158e-06
1:234218925 C A 0.060825 8.0389e-05
1:234219212 G A 0.472822 -1.8292e-05
1:234220391 A G 0.033756 -1.8060e-04
1:234231429 T C 0.205644 -9.0287e-06
1:234232523 C T 1.062000 -4.1390e-04
1:234234578 A G 0.066535 1.2050e-04
1:234238424 G A 0.225320 -3.1326e-05
1:234241703 T A 0.065045 4.1045e-05
1:234241926 T C 0.117717 -9.4416e-06
1:234248164 T G 0.113624 3.8989e-05
1:234255370 C T 0.156978 6.9397e-05
1:234258035 G T 0.548779 -4.0788e-04
1:234273516 G A 1.400675 -1.3909e-05
1:234277445 C T 0.290014 3.0101e-05
1:234277494 G C 0.055123 -5.5207e-05
1:234283057 A C 0.191000 -1.7015e-05
1:234286286 T C 0.048167 5.4580e-05
1:234294903 T C 0.055908 8.3892e-05
1:234302615 C G 0.049319 3.3764e-05
1:234321301 T C 0.057216 2.4250e-05
1:234338788 T C 0.195394 1.4081e-05
1:234343415 G T 1.097892 5.2089e-05
1:234349191 C T 0.052289 -4.7049e-06
1:234352413 T C 0.414002 1.1284e-05
1:234354170 A G 0.180331 1.8909e-07
1:234354220 G A 0.090758 1.0301e-06
1:234356784 A G 0.048410 1.1542e-04
1:234362972 G A 0.253178 -3.1385e-05
1:234364335 A G 0.284945 9.0126e-06
1:234370653 A G 0.792944 -2.3634e-05
1:234379854 A G 0.286288 -5.3624e-05
1:234381719 A G 0.072364 -1.4649e-05
1:234382412 T A 0.153472 2.5540e-06
1:234389425 A G 1.456207 -3.7782e-05
1:234389970 G A 0.052941 3.0321e-05
1:234390247 A G 0.071176 5.5393e-08
1:234393176 T G 0.188335 2.2704e-05
1:234396529 A G 0.277817 -3.5383e-04
1:234398880 T C 0.668982 3.3022e-06
1:234401314 T G 0.063756 -1.9739e-05
1:234404572 T G 0.072069 -3.9915e-05
1:234404775 C T 0.051546 -6.9902e-05
1:234406128 C A 1.022931 -4.5284e-05
1:234406641 T C 0.147159 -1.4911e-06
1:234407996 G A 1.286071 -8.4002e-05
1:234413080 T C 0.380214 -2.5004e-05
1:234417417 A G 0.105097 -2.9451e-04
1:234417662 A G 0.037995 1.4328e-05
1:234422265 G A 1.398822 -4.6328e-06
1:234424289 C T 0.298823 -4.4004e-05
1:234424751 C T 0.978815 -8.9154e-06
1:234426240 G A 1.504575 -2.0530e-06
1:234426478 A G 0.449232 -2.2140e-05
1:234429319 T C 0.577653 -6.6447e-05
1:234430020 A G 0.041964 -1.5106e-05
1:234431016 G A 0.034648 -3.6132e-05
1:234431320 C T 0.796332 -7.8267e-06
1:234432465 T C 1.566458 -3.8413e-05
1:234433747 G A 0.049196 -4.3320e-05
1:234434020 A G 0.586361 9.9232e-06
1:234438235 A G 1.372927 1.3688e-04
1:234438327 G A 1.188981 1.1997e-04
1:234451011 C A 0.042798 -3.6415e-05
1:234451146 G A 0.632854 1.1719e-04
1:234454405 C A 1.958500 1.5741e-05
1:234456331 G A 0.133660 9.2915e-06
1:234458114 G A 0.174891 3.2703e-05
1:234458668 A G 0.611036 7.8257e-05
1:234460481 T C 0.193330 5.2783e-05
1:234464854 C A 0.092523 2.2027e-04
1:234468879 A G 0.383034 1.0242e-05
1:234469031 G A 0.158763 2.6782e-04
1:234471296 G T 1.066314 -2.1615e-05
1:234471384 A G 0.831211 -5.4895e-05
1:234473082 G A 0.048651 -1.3716e-04
1:234481678 G A 1.341093 7.3923e-05
1:234481824 C A 0.089988 2.6366e-05
1:234483334 C T 0.116532 -1.8440e-04
1:234483804 G A 0.957396 -3.2687e-05
1:234485529 C T 0.075558 -1.4567e-05
1:234489415 A G 0.172427 -2.8557e-05
1:234491834 C T 0.056022 -3.6207e-05
1:234493015 G A 0.472935 -1.2964e-05
1:234493754 A G 0.080212 7.4795e-05
1:234493845 T C 0.167114 -1.2575e-05
1:234494042 C A 0.609332 -3.3379e-05
1:234496590 T C 0.051809 1.5862e-05
1:234496880 C T 0.134900 -3.6051e-05
1:234499941 G A 0.031305 -1.0676e-05
1:234500075 G A 0.075477 9.2451e-06
1:234511503 G A 1.006453 3.2312e-05
1:234511849 T C 0.077596 2.9762e-05
1:234512519 C T 0.916188 1.2010e-05
1:234512554 T C 0.052078 -1.6561e-05
1:234529540 A G 0.152083 5.0292e-05
1:234529879 C T 0.183547 3.4127e-06
1:234529884 T G 0.025200 -2.5788e-05
1:234530325 G A 0.870313 2.4548e-05
1:234541801 G A 0.180334 1.5776e-05
1:234542494 C T 0.041445 -7.5563e-05
1:234543878 C T 0.142631 3.6213e-06
1:234550863 A G 0.356883 -2.1884e-05
1:234554599 G A 0.126247 -3.1459e-05
1:234555115 T C 0.116669 -1.6707e-04
1:234556098 T C 0.062387 1.0680e-04
1:234557360 T C 0.499524 6.5514e-07
1:234561771 T C 0.184758 -1.1929e-05
1:234566267 G A 0.078612 5.5562e-05
1:234569013 T C 0.028111 4.7324e-05
1:234571486 A G 0.156461 -4.3028e-05
1:234571554 T C 0.180870 5.1630e-06
1:234574682 C T 0.033655 3.9860e-05
1:234580978 C T 0.044171 -7.6782e-06
1:234582720 T C 0.043590 2.1296e-05
1:234583618 T C 0.537863 -1.0416e-04
1:234587606 T C 0.245447 1.5534e-05
1:234587980 C T 0.083990 3.5972e-04
1:234588171 T C 0.370016 -3.3591e-05
1:234591091 C T 0.618874 3.5946e-05
1:234601869 A G 0.059498 7.2297e-05
1:234603205 T C 0.070894 -1.8369e-05
1:234606799 T C 0.175154 3.4944e-05
1:234607419 C T 0.100953 1.1817e-05
1:234607584 T C 0.634532 7.7802e-06
1:234608326 A C 1.057528 1.3994e-05
1:234609264 A C 1.246856 -2.0987e-05
1:234613050 C T 1.079368 2.4747e-06
1:234613331 C A 0.053886 4.3955e-05
1:234616204 C T 0.174219 3.4374e-05
1:234620980 G A 0.192213 3.6522e-05
1:234625298 C G 0.091796 -1.0259e-04
1:234626903 A C 0.137234 -1.9994e-06
1:234627055 G A 1.085626 2.6821e-05
1:234627959 T C 0.996004 2.3213e-05
1:234628809 A G 0.209419 5.8653e-05
1:234630109 C T 0.333163 3.4666e-06
1:234631444 G T 0.196608 -1.3668e-06
1:234632506 T C 0.049394 -2.4860e-05
1:234633480 T C 0.614431 7.7743e-05
1:234633623 T C 0.244382 -1.1462e-05
1:234634952 G A 0.980944 2.9650e-05
1:234635710 A G 0.089635 -4.1508e-06
1:234637998 T C 1.704731 1.9976e-05
1:234638534 A G 1.592515 1.0122e-05
1:234644617 T C 0.029264 -1.0945e-04
1:234645815 C A 0.206664 -6.7883e-07
1:234650973 A G 0.126607 1.0786e-04
1:234653098 G C 0.021302 2.9254e-05
1:234653348 A G 0.113024 1.4253e-07
1:234653587 T C 1.434850 8.2150e-07
1:234655511 G A 0.129548 -2.1381e-05
1:234656596 C T 0.868502 -3.3627e-05
1:234656703 A G 0.062912 -4.3099e-06
1:234657217 C T 0.034298 8.3598e-05
1:234658886 T C 0.783213 -2.4094e-05
1:234661209 C T 0.032542 -1.9548e-05
1:234662890 A G 0.755153 -2.3707e-05
1:234664161 A G 0.105052 6.5418e-05
1:234666650 T G 0.032714 8.8087e-07
1:234671267 C T 0.773742 -1.9392e-05
1:234679850 G A 0.743894 -1.6063e-05
1:234689753 A G 0.439835 -1.3493e-04
1:234690145 T C 0.072004 -5.7207e-06
1:234691034 T C 0.044503 -7.9114e-07
1:234696752 C T 1.044697 -1.3809e-05
1:234699285 T C 1.911871 2.8875e-05
1:234700868 C T 0.089920 -1.4096e-05
1:234702601 A G 0.477668 4.1715e-05
1:234704089 A G 0.123618 8.8862e-05
1:234709094 T G 0.039916 2.2539e-05
1:234717434 C G 0.729022 2.2824e-06
1:234724526 T A 0.152836 6.1690e-05
1:234726012 C A 0.663104 9.6381e-06
1:234728276 T C 0.119174 -4.3982e-05
1:234731989 A G 0.446060 1.1261e-05
1:234732072 T C 0.385216 2.0989e-04
1:234744250 A G 0.470400 9.7288e-06
1:234750424 G C 0.031646 9.2324e-05
1:234753294 T C 0.071968 8.2595e-05
1:234753849 C T 0.105945 9.6249e-06
1:234757757 C T 1.407251 3.8228e-04
1:234761446 G A 1.165199 1.4300e-04
1:234761573 A C 0.681079 6.8267e-06
1:234766473 C T 0.101547 4.8490e-06
1:234775227 G T 0.119311 -7.4401e-05
1:234779066 A G 0.033973 -3.5107e-05
1:234779547 A G 0.336150 -1.4173e-05
1:234782449 G A 0.830293 2.6075e-05
1:234790766 A G 0.029377 3.3760e-05
1:234790823 C T 0.415090 3.9310e-05
1:234792226 G A 0.127347 -5.5628e-05
1:234793778 T C 0.102397 -8.7807e-05
1:234793959 C T 0.279537 1.7738e-05
1:234796332 C T 0.048040 1.5385e-04
1:234798432 C A 0.081618 8.9500e-05
1:234798672 T C 0.112602 -5.0348e-05
1:234805957 C T 0.513455 2.3022e-05
1:234807458 C A 1.192879 6.4979e-05
1:234816554 C G 1.219786 5.3443e-05
1:234817617 C T 0.137331 1.5272e-05
1:234818422 A T 1.188182 3.8789e-05
1:234822913 A C 1.054162 2.8639e-05
1:234831203 G T 0.224606 3.2681e-05
1:234833751 A G 0.028650 -4.1053e-05
1:234837683 T C 0.100505 -2.4626e-05
1:234839705 C T 0.718437 1.7391e-05
1:234840680 C T 0.133154 -1.2352e-05
1:234840747 G A 0.066583 1.7737e-05
1:234852204 A G 1.035369 9.0572e-06
1:234858597 T A 1.035921 9.6043e-06
1:234862187 A G 0.022146 -3.8454e-06
1:234863292 A C 0.741116 -2.2685e-05
1:234865288 A G 0.225846 6.9809e-05
1:234867232 A G 0.040192 3.0378e-05
1:234867730 A G 0.042088 -2.1111e-05
1:234874340 A G 0.069089 5.4191e-06
1:234875603 G A 1.886470 -5.5876e-05
1:234878441 T C 1.197196 -2.1021e-05
1:234878715 T C 1.026011 -1.0275e-05
1:234879303 T C 0.047375 6.5288e-05
1:234879669 A G 0.054869 1.7272e-04
1:234880098 G T 0.067359 -4.4030e-05
1:234881495 G A 0.076739 -1.1060e-04
1:234882225 C T 0.177296 3.3649e-06
1:234883182 C T 0.939003 -8.3357e-05
1:234886224 T C 0.543586 2.3508e-05
1:234886952 T C 0.177851 -1.0569e-05
1:234891490 G C 0.319603 7.6911e-05
1:234892143 G A 1.277262 -5.1974e-05
1:234893420 A G 1.414414 -1.1291e-05
1:234893452 A G 1.762739 -1.5507e-05
1:234894243 G A 0.105188 2.4307e-05
1:234894513 C T 1.425664 -8.8221e-06
1:234895130 C T 0.153011 1.0893e-04
1:234896409 A G 0.326682 -2.1977e-05
1:234896945 G T 0.063721 3.5722e-05
1:234899169 A C 0.059563 -2.5299e-06
1:234899258 A G 0.116555 -9.3952e-05
1:234899488 A G 0.561213 -2.8190e-06
1:234900093 T C 0.299596 1.4597e-05
1:234901746 G A 0.537101 5.2479e-07
1:234904921 T C 0.185147 -4.5616e-05
1:234907019 G A 0.970240 -2.2277e-05
1:234908170 T C 0.821091 -5.2499e-05
1:234935697 T C 0.888112 1.3201e-05
1:234956177 C T 1.509271 -3.1981e-06
1:234957192 C T 0.324214 -2.2161e-05
1:234959434 A G 0.022762 2.8297e-05
1:234963968 C T 1.833723 -9.3735e-07
1:234969751 A G 0.040669 -3.5646e-06
1:234971038 A G 0.804869 -5.9726e-05
1:234972591 T C 0.055496 -3.4780e-05
1:234973128 C T 0.058469 2.5500e-05
1:234977094 A G 0.071890 -1.2274e-05
1:234984169 T C 0.041172 -7.4658e-05
1:234984922 T C 0.094792 -2.5467e-05
1:234984988 A G 1.732618 -2.7394e-05
1:234988222 G C 0.214132 -3.6046e-05
1:234993406 G A 0.073984 4.3205e-05
1:234997868 C T 0.034314 -4.8128e-05
1:234998104 A G 0.044522 1.3389e-04
1:234998556 G A 0.084935 -7.3300e-05
1:235005291 G A 0.377721 1.3352e-05
1:235007555 G A 0.130359 -1.0341e-06
1:235008030 A G 0.190188 -4.2835e-05
1:235014035 G A 1.212662 1.2929e-05
1:235015126 C A 1.433081 -1.6448e-05
1:235017637 A G 0.703682 1.0784e-04
1:235019266 T C 0.091520 -5.0677e-05
1:235021555 T C 0.048553 -4.9177e-05
1:235023061 A G 0.232324 -6.6954e-05
1:235023589 T G 0.301342 -5.4855e-06
1:235023889 C T 0.155462 1.0458e-04
1:235024608 G A 0.052705 -3.5766e-05
1:235030542 T C 1.632571 -2.9531e-05
1:235034228 A C 0.277548 2.4734e-05
1:235043057 T C 0.092202 6.2211e-07
1:235043611 C T 0.066814 -1.1293e-05
1:235047359 A G 0.290709 -2.4271e-05
1:235050025 C T 0.808854 2.5462e-05
1:235053709 C T 0.359357 -4.2180e-05
1:235054018 A G 0.117048 1.1426e-05
1:235056669 G A 0.664360 -7.7720e-07
1:235059784 T C 0.575793 -3.7103e-05
1:235063289 A G 0.056979 -6.4575e-05
1:235063570 A C 0.317642 -2.0953e-05
1:235066134 T C 0.407897 6.7391e-06
1:235075696 A G 1.702017 -1.0287e-05
1:235076889 C T 0.373800 7.7730e-05
1:235078721 T G 0.902309 -1.2268e-05
1:235079526 A G 0.062111 -1.4299e-05
1:235085010 A G 0.324793 1.4032e-05
1:235086656 G T 0.787507 1.3728e-05
1:235092943 C T 0.443727 1.3308e-04
1:235093563 A G 0.038043 -2.5796e-05
1:235093845 C A 0.170574 -2.1324e-05
1:235093988 G A 1.815021 -3.2440e-05
1:235094540 C A 0.036326 -1.3135e-05
1:235095444 G A 0.653126 4.5542e-05
1:235095772 T C 0.728477 1.3300e-05
1:235097045 A C 0.342401 -3.0826e-05
1:235100980 C T 0.258057 3.6974e-05
1:235102220 A G 0.057641 -3.7567e-05
1:235110784 G A 0.425615 -2.1068e-05
1:235112417 G A 0.094825 -1.3829e-04
1:235113008 A G 0.081858 -3.8838e-05
1:235115883 C A 0.057667 3.7405e-05
1:235117291 A G 1.057229 1.8613e-07
1:235117579 T C 0.200824 1.6364e-07
1:235123296 A G 0.113053 5.8540e-06
1:235124951 T C 0.125072 7.4723e-06
1:235125167 C T 0.078963 3.0440e-05
1:235128771 C T 0.814155 2.0944e-05
1:235128837 C T 0.028540 8.3207e-05
1:235130526 T C 0.953686 -7.5281e-05
1:235133582 G A 0.057167 -2.7111e-05
1:235135640 C G 1.815661 1.1570e-05
1:235139227 A G 0.049066 1.0977e-04
1:235142021 A G 0.064483 9.1643e-06
1:235142752 C T 1.646411 1.0902e-05
1:235150199 T G 0.078677 3.6500e-05
1:235154351 C T 1.637829 3.1720e-05
1:235155929 G A 0.240221 -5.1591e-05
1:235160872 T C 0.604138 -1.2078e-04
1:235162217 T C 0.658975 -1.0827e-05
1:235163296 C T 0.126760 2.8190e-04
1:235165036 A G 0.277005 -3.3737e-06
1:235166820 A G 0.331654 -1.3375e-04
1:235167415 T G 0.027050 -7.7255e-07
1:235170979 C A 0.979026 2.1789e-05
1:235175137 T C 0.492510 2.1689e-04
1:235175200 G A 0.330567 -2.1735e-05
1:235178586 A G 1.095610 7.6855e-05
1:235181233 A G 0.031464 -3.8532e-05
1:235188342 A G 0.039342 6.5248e-05
1:235190683 G A 0.640922 7.0492e-05
1:235191818 C T 0.191886 2.8848e-05
1:235243264 G A 0.345932 1.0927e-05
1:235246348 T G 0.123592 1.6261e-05
1:235249203 G A 0.034928 2.6831e-05
1:235250083 G A 1.233415 -1.5115e-05
1:235251384 G A 0.214268 -7.9800e-05
1:235253627 C T 0.582541 7.6145e-06
1:235254260 A G 0.323072 5.9482e-05
1:235256621 G A 0.377702 -1.5334e-05
1:235258048 C G 0.572213 -2.1846e-06
1:235268034 A G 1.357857 8.8800e-06
1:235270774 T C 1.522699 -1.3360e-05
1:235272186 T C 0.335741 -6.3526e-06
1:235272357 T C 0.320726 1.8973e-05
1:235276289 T C 0.622811 -2.7291e-06
1:235281652 C T 0.331966 -1.0745e-05
1:235291652 C T 0.627001 8.1992e-07
1:235293114 T C 0.259160 -1.7958e-05
1:235299492 T C 0.101306 -5.6987e-05
1:235299787 A G 0.094675 -3.5431e-05
1:235313921 A G 0.323455 9.5300e-06
1:235324298 C T 0.262546 7.6602e-06
1:235333564 A G 0.036200 -2.6934e-05
1:235360291 G A 0.023950 -1.0500e-04
1:235368724 G T 0.089774 -1.1383e-05
1:235384838 A G 0.290576 -1.1463e-05
1:235395983 A T 0.061225 -5.9324e-05
1:235397022 G A 0.244382 -1.5420e-06
1:235401172 A T 0.023493 -1.1155e-04
1:235418217 C T 0.247274 -4.3584e-06
1:235460820 T C 0.043194 -6.0824e-06
1:235466121 C G 0.068258 -2.8969e-05
1:235468334 C A 0.021847 -2.1738e-05
1:235477806 C G 0.710336 9.8637e-07
1:235485768 T C 0.954274 3.0636e-06
1:235485853 C T 0.450637 -1.0037e-04
1:235488879 T C 0.033899 -1.2688e-05
1:235515534 T C 0.964913 -6.9477e-06
1:235517040 T C 0.064545 3.3650e-05
1:235523067 A C 0.331450 -6.6685e-06
1:235524610 A C 0.028170 2.2641e-06
1:235532266 T C 1.291290 -4.4278e-06
1:235551922 A G 0.240653 -2.4877e-06
1:235565205 T C 0.089028 -9.1700e-05
1:235571428 A G 1.286175 1.2931e-05
1:235572037 T C 0.095289 -1.9726e-05
1:235572669 C T 0.967666 1.2680e-05
1:235590559 A G 0.218170 1.0195e-05
1:235597252 G T 0.998978 1.8866e-05
1:235598973 T C 1.003651 1.5729e-05
1:235600590 A G 0.033087 1.2522e-05
1:235600605 T C 0.057362 -3.8905e-05
1:235653535 T C 0.985462 -1.2967e-05
1:235664406 G C 0.020413 4.0535e-05
1:235666462 G A 0.085581 -1.5416e-05
1:235667217 G C 0.978000 -1.1462e-05
1:235669485 T C 0.228894 1.5372e-05
1:235680372 G T 1.000769 -6.7661e-06
1:235687668 C T 0.087681 -3.2338e-05
1:235688043 G A 0.749113 -2.5104e-05
1:235690496 A G 0.054224 -1.7356e-05
1:235695756 C T 1.319869 3.0642e-05
1:235700231 C T 0.075512 -1.2403e-05
1:235702712 T C 0.325192 2.8772e-05
1:235705001 T G 1.268696 1.8545e-06
1:235705423 C T 0.069638 1.2696e-05
1:235708639 G A 0.146338 1.0652e-04
1:235709449 T C 0.035048 -1.2698e-05
1:235710572 A G 1.138587 -3.1699e-05
1:235714440 G A 0.075383 2.2925e-05
1:235715532 A G 0.034603 1.7583e-05
1:235720898 T C 1.153154 -3.3272e-05
1:235722251 T C 0.337918 6.7049e-06
1:235732496 T C 1.242902 -9.4054e-07
1:235734722 A G 0.094643 7.8796e-06
1:235738814 C T 1.250832 1.2248e-05
1:235740260 T C 0.119599 1.1761e-04
1:235746578 A G 0.021682 -3.7366e-05
1:235751104 A G 0.746393 -2.6060e-05
1:235753281 T C 0.091193 -1.9852e-05
1:235756761 T C 0.695016 -1.4306e-05
1:235760817 T C 0.626232 -4.1500e-05
1:235765077 C T 0.437219 4.9099e-05
1:235765654 C T 0.081264 1.6467e-04
1:235766162 T C 0.678275 -1.6334e-05
1:235766670 A G 0.083000 -1.6872e-05
1:235773790 C T 0.102744 9.5254e-06
1:235774911 A G 0.454821 4.3120e-05
1:235776118 T C 0.272637 -4.9369e-05
1:235781466 T G 0.109927 -4.4297e-05
1:235787953 A G 0.022607 1.0182e-04
1:235789052 T C 0.024720 6.0958e-05
1:235797522 T C 0.099989 7.8055e-05
1:235799305 G T 0.063325 5.7638e-05
1:235802387 T G 1.250786 3.1624e-06
1:235810336 G A 0.440952 -9.0709e-05
1:235810413 C T 1.360921 1.6038e-05
1:235815519 T C 0.049063 -3.4121e-05
1:235817183 C T 0.148535 5.7628e-06
1:235820459 C A 0.053587 -1.1926e-05
1:235827443 C T 1.037690 9.1196e-05
1:235836962 T C 0.264743 3.9553e-05
1:235841281 C A 0.047268 5.6441e-05
1:235859714 T G 0.189286 2.7733e-04
1:235866014 C T 0.071478 1.9637e-05
1:235899237 G A 0.028517 -1.7414e-06
1:235912085 A G 0.065590 2.4143e-05
1:235927137 A G 1.489453 -1.1080e-05
1:235929555 A G 0.026089 -2.0012e-05
1:235933904 T C 0.813512 7.5137e-05
1:235946979 A G 0.027599 1.0771e-05
1:235971763 G A 0.284299 1.3169e-04
1:235984416 C T 0.052020 7.7742e-05
1:235987737 G A 0.447365 -5.1348e-05
1:235993709 A G 0.038326 -1.8862e-04
1:235999621 C A 0.822113 7.1555e-05
1:236000022 T C 0.023175 -3.7362e-05
1:236016475 C A 0.039773 -4.0792e-05
1:236017001 A G 0.028540 -7.9722e-05
1:236017768 C A 0.065272 -1.2867e-05
1:236031904 C G 0.126724 -2.7433e-05
1:236033905 C T 0.664665 -2.3688e-04
1:236039174 A G 0.186838 -7.3287e-05
1:236040141 C A 0.024077 -2.3658e-05
1:236044130 T G 0.060949 -2.0608e-04
1:236055033 C A 1.069599 1.2287e-04
1:236056548 G A 0.323261 7.2561e-05
1:236064032 C T 0.634645 -2.0189e-04
1:236066991 G A 0.577186 5.3645e-05
1:236070380 T C 0.085922 6.0075e-05
1:236075143 G A 0.481332 1.1373e-05
1:236080865 A G 0.054454 -3.0619e-05
1:236083295 C T 0.140311 2.8023e-04
1:236083606 C T 0.117853 -5.8445e-05
1:236084124 A G 1.689171 -1.3854e-05
1:236086969 T C 0.042325 -2.2946e-05
1:236090490 A G 0.368506 4.8049e-05
1:236091901 T C 0.021516 -1.6220e-05
1:236092453 T C 1.519982 -6.8794e-05
1:236098940 C T 0.348363 -2.1100e-06
1:236100559 A G 0.051432 -7.9188e-05
1:236108170 T C 1.415271 -3.7215e-06
1:236108446 T C 1.803655 -4.3906e-05
1:236109928 T C 0.354624 3.3094e-06
1:236113124 T C 0.024778 3.2457e-05
1:236116533 G T 0.045178 -1.0487e-04
1:236116561 C T 0.128327 -1.0723e-06
1:236118351 G A 0.373622 3.3593e-05
1:236120736 G A 0.342602 -7.7676e-06
1:236132627 C A 0.460179 1.6784e-05
1:236135743 C G 0.034619 1.2169e-04
1:236141174 C T 0.366637 -3.2931e-05
1:236142411 T C 0.026716 5.1703e-06
1:236145289 G A 0.369909 -3.6910e-05
1:236147660 T C 0.071631 -3.0857e-05
1:236154012 T C 1.196034 -6.0374e-06
1:236155440 T C 0.023382 2.1016e-06
1:236155470 G A 0.359162 -3.3376e-05
1:236157123 C T 0.023970 2.1634e-05
1:236160838 C T 0.050153 3.6190e-05
1:236162449 T C 0.378234 3.3399e-05
1:236164740 T C 0.081059 -5.9920e-05
1:236166093 C A 0.037553 -2.4730e-05
1:236170665 C A 0.716990 4.9549e-06
1:236170972 T C 0.064724 5.7702e-05
1:236177874 T C 0.026310 -2.1304e-05
1:236179042 T G 0.182583 -3.3006e-05
1:236179869 G A 0.970305 -7.9725e-06
1:236181854 C T 0.113556 3.8493e-05
1:236182784 A G 0.057843 1.6414e-05
1:236187365 C T 0.222775 -1.7064e-05
1:236187618 T C 0.027651 2.5845e-05
1:236190333 G T 0.718042 7.7818e-06
1:236192198 T C 0.616599 2.8292e-05
1:236194132 G T 0.087116 -7.1560e-06
1:236200531 T C 1.758565 2.5893e-05
1:236208773 T C 0.853604 5.0888e-05
1:236210214 G A 0.041763 1.7115e-05
1:236212038 A G 0.189795 3.6669e-05
1:236214936 A G 0.033977 -1.7874e-05
1:236220574 C T 0.493023 -5.1771e-06
1:236224692 G C 0.260374 -1.5089e-05
1:236225017 T C 0.375998 1.0480e-04
1:236245821 A G 0.040825 9.6853e-05
1:236246896 G C 0.120995 -7.8990e-06
1:236251850 A G 0.875675 7.2916e-05
1:236255442 C T 0.121372 -9.9889e-06
1:236262373 A G 0.332469 -4.7330e-05
1:236265931 A G 0.452234 -1.4207e-05
1:236275077 T C 0.779493 -4.1940e-05
1:236275465 G A 0.340940 1.8564e-05
1:236276804 T C 0.022983 3.0359e-05
1:236280091 T G 0.432717 -3.6425e-05
1:236281310 C T 0.708703 5.5742e-06
1:236281769 A G 1.203535 9.8529e-06
1:236282044 C T 0.132563 -6.4232e-05
1:236283532 T G 0.047953 5.2642e-05
1:236284300 T G 0.471783 -2.3560e-05
1:236289189 T C 0.084396 4.7612e-05
1:236291032 A G 1.356147 -3.7261e-05
1:236293651 C T 0.081637 4.6830e-05
1:236294825 A C 1.005956 -2.8392e-03
1:236296206 T C 0.677625 -1.7381e-05
1:236296950 C T 0.519995 -1.9014e-05
1:236296987 G A 0.028306 1.2869e-05
1:236297002 C A 1.207413 -1.1148e-04
1:236300472 T C 0.913864 2.1068e-05
1:236300768 T G 0.243503 1.5716e-05
1:236304686 T C 0.022652 -7.1492e-05
1:236306825 G A 1.242055 -4.2533e-06
1:236307294 A G 0.126844 1.3595e-05
1:236309634 A G 0.253493 -6.5379e-07
1:236310024 C A 0.993265 -7.6780e-06
1:236311886 C T 1.386910 1.4476e-05
1:236317735 T C 0.307925 -6.5145e-05
1:236328963 T C 0.061932 3.3238e-05
1:236329910 C A 0.307308 -4.6196e-05
1:236332863 G A 0.360194 1.4228e-04
1:236336829 C T 0.133803 7.6783e-05
1:236339496 A G 0.039734 -1.1631e-04
1:236339571 C A 0.066807 9.8656e-05
1:236339738 T C 0.062172 3.4827e-05
1:236340078 A G 0.752239 -2.5137e-05
1:236340179 G T 0.032691 -7.1672e-05
1:236346602 G A 0.021500 -9.8000e-06
1:236359805 G T 0.102154 1.3137e-04
1:236368227 T C 0.753005 -3.0154e-05
1:236374347 A G 0.272293 -3.0583e-05
1:236380077 A G 0.931823 1.5742e-05
1:236387072 C T 0.803921 -2.3066e-05
1:236388346 A G 0.249553 -5.0729e-05
1:236393257 A G 0.061010 6.7942e-05
1:236407465 G T 0.549804 -8.9019e-07
1:236407883 C T 0.050906 -5.4706e-05
1:236411135 G A 0.191444 1.0530e-04
1:236411763 A G 0.499563 1.3565e-05
1:236413230 A T 1.197660 1.9228e-05
1:236415799 G A 0.048946 6.3595e-05
1:236418610 T C 0.083796 2.5997e-04
1:236436302 T C 0.744313 4.0112e-05
1:236440787 G A 0.050588 -6.4185e-06
1:236444034 C G 0.260760 2.0919e-04
1:236444658 C T 0.102975 8.9809e-05
1:236450942 C G 0.093199 -3.6539e-07
1:236457293 C T 0.082280 -5.5169e-05
1:236458043 T C 0.246145 -1.2529e-04
1:236463693 C T 0.106256 -3.2882e-05
1:236474815 A C 0.978403 3.9173e-05
1:236476681 T C 0.227407 -3.0709e-05
1:236483712 T C 0.151074 3.0507e-04
1:236485081 C A 0.262549 -2.3502e-04
1:236489216 T A 0.067284 2.2466e-05
1:236489984 T C 1.353557 -3.0203e-05
1:236495007 A G 0.026612 -1.1716e-05
1:236506409 A C 0.127318 -1.7317e-05
1:236511575 A C 0.025142 -2.7715e-05
1:236520733 A G 0.586845 9.6108e-06
1:236526726 A C 0.920667 1.1596e-04
1:236530519 G T 0.592262 -1.0066e-05
1:236532041 C T 1.769912 3.8711e-05
1:236532859 T C 0.103984 -1.7323e-05
1:236534821 A C 0.488768 1.1109e-06
1:236540091 G T 0.102102 7.8262e-05
1:236541624 A G 1.500894 -1.8476e-05
1:236542765 T C 0.064954 -1.7652e-05
1:236546386 A G 1.331881 3.5740e-05
1:236555515 T C 0.029809 5.9216e-05
1:236557771 A G 1.695896 6.5451e-05
1:236560291 G C 0.107707 -1.1342e-04
1:236560297 A G 0.055992 9.6035e-05
1:236563287 T C 1.341781 5.3222e-05
1:236565252 A G 0.081653 6.5129e-05
1:236576136 C T 0.032587 1.2712e-05
1:236576483 C T 0.040828 8.9707e-05
1:236576569 G A 0.049095 1.7606e-04
1:236582279 T C 0.059092 -3.4270e-05
1:236585830 C T 1.398916 7.7694e-06
1:236593334 T C 1.194372 4.6476e-05
1:236598027 C A 0.074902 -1.2200e-06
1:236600920 A G 1.776446 2.9928e-04
1:236609529 A G 1.300011 8.2348e-05
1:236614176 C T 0.064516 -1.4793e-04
1:236616134 A G 0.320976 -6.0373e-06
1:236617216 A G 1.904906 1.0225e-04
1:236617857 A G 0.749373 -3.1089e-05
1:236619529 A G 0.837187 4.8582e-05
1:236619656 A G 0.554527 -5.0580e-06
1:236619872 G A 0.191110 -9.3636e-05
1:236619910 G C 0.438774 -6.1463e-06
1:236620230 T G 1.027086 7.3221e-05
1:236621524 T C 0.802678 2.0100e-05
1:236621567 A G 0.090592 2.8241e-05
1:236621790 C A 0.305763 -1.1834e-04
1:236622590 C T 0.572755 2.9198e-05
1:236625200 G T 1.492510 4.7902e-06
1:236626238 G A 0.037148 -7.1756e-05
1:236626528 T C 0.096684 7.3145e-05
1:236627113 A C 0.137253 -3.3131e-05
1:236627456 T C 0.127237 1.1854e-05
1:236629177 G A 0.805635 -1.9997e-05
1:236632983 G A 0.144144 -1.8693e-05
1:236634875 A C 0.432493 -2.6023e-05
1:236636159 C T 0.863497 2.3617e-05
1:236641540 C G 0.456622 9.3763e-05
1:236643022 A C 0.495328 -1.4596e-05
1:236645609 T C 0.062370 7.3268e-05
1:236647511 C T 0.745316 -9.9679e-06
1:236647562 C T 0.069518 3.7800e-05
1:236649846 C T 0.047544 3.5310e-05
1:236652382 T C 0.179844 -3.6957e-05
1:236653341 A G 0.667349 -3.3954e-05
1:236655105 A C 0.154381 3.0105e-07
1:236656457 C T 0.784278 -2.8863e-05
1:236659133 T G 1.169159 1.9575e-05
1:236659206 C A 0.568536 -1.4861e-05
1:236659535 T C 0.029952 7.1010e-06
1:236661543 T G 0.190344 8.9785e-06
1:236662139 T A 0.054697 2.3053e-06
1:236662659 A G 1.401704 2.9275e-06
1:236665213 C T 0.039816 1.0915e-05
1:236667786 C G 0.569295 -9.1137e-06
1:236671737 G A 0.327629 -2.1913e-05
1:236671865 G A 0.034421 -2.4295e-05
1:236672910 C T 0.540577 3.4696e-06
1:236676203 C T 0.033977 3.0424e-05
1:236677811 C T 0.804953 -2.7899e-05
1:236677897 T C 0.192496 -5.4443e-05
1:236680253 G A 0.233918 -8.0667e-05
1:236681306 C T 0.533994 9.3984e-06
1:236681750 A G 1.012516 -5.4319e-06
1:236681990 G A 0.460504 -6.3859e-05
1:236682164 T C 0.543995 -2.3885e-04
1:236682248 G A 1.329038 2.4665e-04
1:236682308 C T 0.368458 1.2342e-04
1:236684117 T G 0.077606 1.2587e-04
1:236686053 A G 0.208144 -4.5858e-05
1:236686343 C G 1.667161 -1.1791e-05
1:236687782 G A 0.085405 -8.0492e-05
1:236689568 G A 1.335416 3.4388e-05
1:236694490 T C 0.470877 -3.2975e-05
1:236695512 T C 1.913955 -4.8721e-05
1:236695553 A G 0.033081 -1.5605e-05
1:236700302 T G 0.044733 7.6452e-06
1:236702210 G A 1.468813 4.7516e-05
1:236703011 T C 0.079797 -1.0702e-04
1:236711618 C A 0.062864 -5.9711e-05
1:236712293 C A 0.074935 -4.1441e-05
1:236719193 G A 1.406677 8.7362e-05
1:236721660 C T 1.523559 4.1923e-05
1:236722318 C T 0.020812 -7.0957e-06
1:236723108 T C 0.063792 -5.2272e-05
1:236723177 A G 1.334283 4.2657e-05
1:236728588 G A 0.052143 7.6464e-05
1:236729956 C T 0.330547 1.1382e-05
1:236729965 A G 0.047362 -2.8234e-05
1:236734071 G A 0.099891 1.3634e-05
1:236735438 T C 0.029319 2.1099e-05
1:236739416 T C 1.458290 5.6808e-05
1:236740135 C T 0.055571 -2.0896e-05
1:236744626 T C 0.033636 -1.8551e-05
1:236748505 C T 1.410325 7.1559e-05
1:236749128 C A 0.036083 4.2792e-05
1:236750709 T C 0.047924 -1.1415e-05
1:236758887 C T 1.457206 5.1512e-05
1:236759825 C T 1.769594 4.4885e-05
1:236767330 G A 1.440617 1.8500e-05
1:236771440 T C 0.114867 -5.6118e-05
1:236771478 G T 0.028154 1.7671e-05
1:236771661 A G 0.031296 -1.7520e-05
1:236779176 T C 0.128921 -1.8836e-06
1:236793006 A G 1.330541 1.0747e-04
1:236795398 A G 0.098405 9.2648e-05
1:236797854 G A 1.471108 1.0201e-04
1:236803753 A G 0.134066 -2.3580e-04
1:236805282 T C 0.095880 -2.8354e-05
1:236809751 C T 0.051731 -1.9792e-05
1:236810050 G A 0.145845 1.6414e-04
1:236813139 G T 1.296152 3.0086e-05
1:236815035 T C 0.041705 -4.7286e-06
1:236820510 T C 0.056492 6.6984e-07
1:236823395 G T 0.074574 1.8584e-05
1:236826563 C T 0.171801 -1.7881e-05
1:236827447 T C 0.068479 6.8728e-05
1:236842428 G A 0.225022 -2.1768e-05
1:236850992 A G 1.503582 2.4403e-05
1:236855188 T C 0.138035 9.1408e-05
1:236866836 T C 0.115851 2.1943e-05
1:236868178 C T 0.145484 -4.8450e-05
1:236870255 A G 1.440909 2.8978e-05
1:236870588 T C 0.118911 -7.2076e-05
1:236875771 T C 1.117613 1.0841e-04
1:236879326 G C 0.038975 -3.2521e-05
1:236881703 G T 1.772369 7.3214e-05
1:236882409 T C 0.139363 6.0903e-05
1:236894647 A G 0.605690 -3.7576e-05
1:236896506 A G 0.032578 2.7219e-05
1:236899479 A G 0.051754 1.6011e-04
1:236900901 C T 1.236515 3.5756e-05
1:236900975 A G 0.136357 -2.5654e-05
1:236904935 T G 0.035580 -5.2158e-05
1:236905093 C T 1.061767 2.1238e-05
1:236905310 A G 0.300985 -2.1117e-05
1:236905514 C T 0.067775 -3.7011e-05
1:236906664 A G 0.179328 4.6709e-05
1:236912057 C T 0.179286 -3.8149e-05
1:236912723 A G 0.085552 4.0918e-05
1:236913213 C G 1.218124 1.6972e-04
1:236915207 A G 1.728376 1.0741e-04
1:236917868 A G 1.519041 6.3217e-05
1:236922212 T C 0.130745 2.0509e-05
1:236924506 G A 1.793755 8.3347e-06
1:236925844 A G 0.287041 -2.4151e-05
1:236928589 T C 0.287392 -2.9589e-05
1:236932396 G A 1.376962 1.1129e-06
1:236936338 T C 0.075710 1.4789e-04
1:236938030 A G 0.386157 -1.5136e-05
1:236942920 T G 1.889274 1.8013e-05
1:236944429 T G 1.800597 -4.4397e-05
1:236953787 C T 0.038573 -1.7464e-05
1:236956645 A G 0.026674 -1.3028e-05
1:236957766 C T 0.070342 -3.8429e-06
1:236959252 A G 1.253477 -4.9855e-05
1:236960445 A G 0.120680 -3.3932e-05
1:236961355 T G 0.023876 -2.1613e-05
1:236961563 C T 0.049897 9.3393e-05
1:236966019 G A 0.032487 -1.6122e-04
1:236967201 T G 0.027829 2.3159e-05
1:236990141 A G 0.042153 3.6543e-05
1:236992294 G A 0.058342 1.1127e-04
1:236996442 T C 0.035502 -4.3350e-05
1:237004696 C T 0.838199 1.7167e-06
1:237006002 T C 0.065911 3.7601e-05
1:237011234 C T 0.047349 -2.8045e-05
1:237011315 T C 0.029546 5.4852e-05
1:237014045 A C 0.138331 -1.5875e-05
1:237022156 T C 0.029903 3.5451e-05
1:237032992 G A 0.064162 -4.8515e-05
1:237048500 G A 0.391162 -9.7041e-05
1:237064118 T C 0.073351 1.0491e-04
1:237064408 G A 0.030121 4.1874e-05
1:237065810 G T 0.046469 -1.4495e-04
1:237066114 G A 0.060550 7.6246e-06
1:237074513 A G 0.030004 2.0972e-05
1:237081792 G A 0.084951 2.7654e-05
1:237082021 C T 0.056077 -1.7338e-05
1:237088006 C T 0.820981 -3.1070e-06
1:237093130 T G 0.029754 -1.4792e-04
1:237093618 A G 1.248547 -4.7814e-05
1:237102801 T C 0.094818 -4.7878e-05
1:237103115 G A 0.081881 1.9007e-05
1:237104184 A G 0.115854 -3.2748e-05
1:237105537 G T 0.080530 4.1670e-05
1:237107541 A C 0.625323 2.9917e-05
1:237107899 G A 0.062007 -8.5160e-05
1:237108848 A G 0.054048 -6.2136e-06
1:237110442 C T 0.097512 -4.4413e-05
1:237111155 A G 0.148156 -6.2315e-05
1:237117969 A T 0.022493 -6.2635e-06
1:237123747 A G 0.292439 -1.6052e-05
1:237124717 G A 1.101157 -4.3206e-06
1:237127227 C T 0.073558 -8.9679e-05
1:237129217 C T 1.033561 -7.6395e-06
1:237130296 C T 0.719372 5.1979e-05
1:237132197 G T 1.270576 2.8936e-05
1:237132597 A G 0.140057 3.8871e-05
1:237140296 A G 1.058349 -5.1908e-06
1:237141936 G A 0.396475 -2.6557e-05
1:237148648 C T 0.031477 -1.4942e-05
1:237148652 G A 0.321122 5.1616e-05
1:237149989 T G 0.051744 -2.0229e-05
1:237150042 G A 0.032211 1.6845e-04
1:237153919 G A 1.704500 3.3242e-05
1:237154645 T C 0.064587 -1.0374e-05
1:237157093 A C 0.061608 4.0437e-06
1:237158169 A G 0.026722 -2.2819e-05
1:237159174 C G 1.376277 4.3064e-05
1:237163452 A G 0.030831 -2.9759e-05
1:237165142 G A 0.020812 -5.9631e-05
1:237165611 G C 1.726575 2.8066e-05
1:237167218 G A 1.343625 6.5389e-05
1:237170534 A G 0.029137 2.7876e-05
1:237171386 G A 0.662013 -4.7104e-05
1:237171694 G A 0.086035 7.5426e-06
1:237174408 G A 0.166562 1.5703e-05
1:237175199 T C 0.264185 -3.4764e-05
1:237177977 A G 0.346549 -2.5367e-05
1:237182317 G A 1.716419 -2.7371e-05
1:237189528 G A 0.257112 -1.8335e-05
1:237192869 G C 0.251757 2.8137e-05
1:237193336 G A 0.493147 -1.3720e-05
1:237194043 A G 0.889018 3.3042e-06
1:237194563 A C 0.568315 8.0215e-05
1:237196106 T C 0.383658 -6.4434e-05
1:237196413 G A 0.752963 3.9298e-05
1:237197508 A G 0.336390 -1.7052e-04
1:237198530 A G 0.091391 -2.9869e-05
1:237202166 A G 0.906892 -1.6480e-05
1:237207542 G A 1.689369 -4.9417e-05
1:237211692 C G 0.025304 -4.9303e-06
1:237213176 T C 0.173807 3.4393e-05
1:237215263 C T 0.772499 2.7391e-05
1:237217891 A G 0.722663 1.0792e-04
1:237218350 T C 0.574949 -1.3891e-04
1:237220297 C T 0.633249 2.6953e-05
1:237221419 C T 0.084026 1.1978e-05
1:237222738 G T 0.403973 -1.9520e-05
1:237229866 T G 1.591947 1.7273e-05
1:237231411 T G 0.048219 2.0793e-05
1:237232244 C T 0.406147 -4.7014e-05
1:237236462 A G 0.029342 1.1265e-05
1:237246262 T C 0.185479 -9.2612e-05
1:237247266 G A 0.418783 -6.2275e-05
1:237248102 A C 1.831545 1.1797e-05
1:237248454 A G 1.402976 -2.1245e-04
1:237249358 C T 0.943482 1.2005e-05
1:237251221 G A 0.042256 1.5162e-05
1:237252438 T G 0.080287 6.4685e-05
1:237256397 A G 0.071046 -1.4117e-04
1:237257366 T C 0.992976 -3.6358e-06
1:237258584 T A 0.896178 -1.5579e-06
1:237262184 A G 1.874532 -1.8626e-05
1:237266603 G A 0.872036 1.8350e-05
1:237268325 T G 0.049446 1.1128e-05
1:237268520 T C 0.073584 -3.6349e-05
1:237268725 G A 0.960058 1.9179e-05
1:237269823 A G 0.021578 4.8105e-05
1:237270587 C T 1.963505 -3.5928e-05
1:237272025 C T 1.414197 3.7693e-05
1:237272851 A G 0.027216 -3.7794e-05
1:237274019 T C 0.521897 6.9871e-05
1:237275394 A G 0.377780 -5.8638e-06
1:237277098 C A 0.102400 2.3735e-05
1:237277482 G A 0.985599 -4.2256e-05
1:237280003 T G 0.023827 -9.3190e-06
1:237280458 C T 0.238521 -9.4993e-06
1:237281849 T C 0.023493 1.4842e-05
1:237283573 G A 0.020857 -1.9856e-06
1:237284393 G T 1.663639 -1.2670e-06
1:237284996 T C 0.021717 -1.7879e-05
1:237285629 T G 0.257859 -8.4037e-05
1:237288825 G A 1.859030 -6.6659e-06
1:237296443 G A 0.269281 -1.1356e-05
1:237296800 A G 0.198247 -7.0016e-05
1:237303426 A G 0.144433 -6.9584e-05
1:237314249 C T 0.064633 -4.2239e-05
1:237321969 A G 1.314724 -2.2563e-05
1:237323484 A G 0.098051 -5.2048e-05
1:237329992 T C 0.179383 -5.4026e-05
1:237339648 C T 0.079914 -1.8778e-05
1:237346914 G A 0.068836 1.5447e-04
1:237348724 C T 0.079453 -1.1034e-04
1:237349879 C A 0.738766 2.5410e-05
1:237365041 T C 0.038803 -1.5887e-05
1:237365621 T C 0.021078 2.5223e-05
1:237366914 G A 0.600662 3.7124e-04
1:237369357 G A 0.775037 -1.5488e-05
1:237372089 T C 0.915176 -4.7910e-05
1:237374012 T C 0.726107 1.2853e-04
1:237376967 T C 0.075175 1.6991e-05
1:237377137 G A 0.155640 4.8422e-05
1:237378155 A G 0.531933 1.3957e-04
1:237383271 G A 0.448537 -3.2939e-05
1:237384002 A G 0.137503 -9.1705e-07
1:237386752 T G 0.109531 3.6849e-05
1:237391879 T C 0.662812 -2.0850e-05
1:237398209 C T 0.094688 -5.1497e-05
1:237401055 T C 0.589529 1.1336e-05
1:237403801 G T 0.702741 -7.9192e-05
1:237404570 G A 0.567504 1.5152e-05
1:237405946 A G 0.138749 2.5015e-05
1:237406647 C A 0.031513 -4.9638e-05
1:237410743 G A 0.789961 5.8070e-04
1:237411254 A G 0.798543 -3.7149e-05
1:237412431 T C 0.867431 1.0588e-04
1:237417792 T A 0.023629 1.4674e-04
1:237417798 T C 0.313046 -4.6325e-05
1:237418604 G A 0.077103 2.6885e-05
1:237418891 G C 1.084078 2.1967e-04
1:237419785 C T 0.604580 1.6373e-05
1:237422958 C T 0.023710 1.0171e-04
1:237422989 T C 1.771538 -6.3405e-06
1:237431505 G A 0.399361 7.1335e-06
1:237434910 C A 0.105477 3.9328e-06
1:237438019 T C 0.108204 1.0590e-05
1:237438916 G A 0.037901 -2.1245e-05
1:237444946 T C 0.053918 -2.3256e-05
1:237446113 G A 0.692913 3.0763e-06
1:237451452 T C 1.774177 1.6207e-05
1:237458209 G A 0.875149 2.3727e-05
1:237458628 G A 0.089959 2.2215e-05
1:237462985 G T 0.653730 1.5338e-05
1:237463127 A G 0.037089 -2.1218e-04
1:237467766 G T 0.079501 -1.5793e-05
1:237470226 T C 0.118567 9.0155e-06
1:237471383 T C 0.038913 2.9500e-06
1:237471945 C T 0.738233 -1.3547e-07
1:237475098 C T 0.237501 7.4529e-07
1:237479388 G A 0.699401 1.3382e-05
1:237482107 T C 0.201889 -1.0049e-06
1:237482745 G A 0.028501 -9.8428e-06
1:237484016 T C 0.628520 -1.8345e-05
1:237484808 A G 0.054707 1.0955e-05
1:237485479 C A 0.057745 -8.8533e-06
1:237486779 A C 0.784531 1.0612e-05
1:237490741 C A 0.039527 -3.3315e-05
1:237493009 T C 0.049251 -1.8192e-04
1:237493214 C T 0.053600 -1.7879e-04
1:237504759 C T 0.298729 3.5763e-05
1:237513521 G A 0.129746 7.6292e-06
1:237516302 A G 0.054113 -6.5029e-05
1:237519975 G A 0.417488 3.1109e-05
1:237523573 G A 0.652880 1.0093e-04
1:237532763 G T 0.089313 -1.3769e-05
1:237537100 G A 0.127649 2.3883e-05
1:237539344 G A 0.191292 6.6883e-05
1:237544812 T C 0.040961 5.2846e-05
1:237545098 G A 0.295328 7.6459e-05
1:237547223 G A 0.787273 -6.5089e-06
1:237547600 G A 1.123796 -1.8560e-05
1:237553655 A G 0.051543 -3.9286e-05
1:237554753 C T 0.276538 6.3278e-05
1:237556289 G A 0.029566 4.6589e-05
1:237556596 A C 0.056194 2.7265e-05
1:237558007 T C 1.452497 1.1025e-05
1:237558170 C T 0.242659 -8.2308e-05
1:237558819 A G 0.056070 2.7412e-06
1:237561002 T C 0.130382 8.2360e-06
1:237563287 A C 0.830121 -9.8370e-06
1:237575567 A C 0.668304 6.7503e-06
1:237575989 A G 0.652740 1.5825e-05
1:237576019 T C 0.457894 4.3122e-05
1:237576047 G T 0.100670 3.1496e-05
1:237580612 C G 1.511027 3.4123e-07
1:237580872 G A 0.031062 -1.8690e-05
1:237589601 A G 0.198656 -1.5386e-05
1:237590213 G A 1.965141 3.3444e-05
1:237591189 G A 0.165254 -1.5932e-05
1:237591215 C T 0.041513 1.0972e-04
1:237595692 C T 0.195638 -4.1940e-05
1:237596927 T C 0.224668 6.3123e-05
1:237598895 C T 1.237628 3.8025e-05
1:237599023 A G 0.161152 3.2951e-05
1:237599446 G A 0.570532 1.2234e-04
1:237601770 T C 0.129002 -5.2027e-05
1:237605491 G C 0.148256 -3.2844e-05
1:237613926 C T 0.056755 -1.1645e-05
1:237617757 T C 1.230442 -1.2591e-06
1:237621239 C T 1.119083 2.5252e-05
1:237627498 G A 0.309534 1.3807e-05
1:237637880 G A 1.130145 1.4290e-05
1:237641849 G A 0.095435 -1.9328e-05
1:237641890 G A 0.439553 2.8652e-05
1:237642904 G T 0.197024 -1.8258e-06
1:237643007 G A 0.073562 2.8214e-06
1:237646390 G T 0.049449 -5.2568e-05
1:237646691 G A 0.084302 -1.6326e-05
1:237646887 C T 1.047313 -1.6351e-05
1:237648917 G A 0.596894 -3.1414e-05
1:237649306 C G 0.536993 -7.8273e-06
1:237655173 T A 0.050364 4.0024e-05
1:237658445 T G 1.040994 -1.7616e-05
1:237670557 A G 1.315737 -8.6944e-06
1:237671031 A G 0.086756 -7.0384e-07
1:237673205 A C 0.092741 7.2389e-07
1:237677346 T C 0.837940 1.1238e-05
1:237680303 C T 0.107253 5.1949e-05
1:237680494 T G 0.070842 9.6981e-05
1:237683502 C T 0.534131 6.9273e-06
1:237685222 G A 1.009555 7.6489e-06
1:237692940 A G 0.069482 1.8794e-05
1:237692983 A G 0.111151 -6.1768e-06
1:237699485 T C 0.022866 -5.9851e-05
1:237699529 T C 0.046998 1.1899e-04
1:237700568 A G 0.110489 1.2271e-05
1:237702418 C T 0.812882 -1.8375e-05
1:237702642 A G 0.020117 1.2415e-05
1:237708985 G A 1.491241 1.0875e-05
1:237709403 T C 0.040773 1.0784e-05
1:237710018 G A 0.025398 -4.8709e-06
1:237711797 G A 1.919041 1.4413e-05
1:237720087 C T 0.081848 2.7452e-05
1:237724344 G A 0.174037 3.2244e-05
1:237724786 C T 0.113679 5.9060e-05
1:237724925 G C 1.844730 3.4470e-05
1:237729019 G A 1.241773 7.8753e-05
1:237729040 G A 0.164414 -2.1015e-05
1:237730612 A G 0.075902 3.4497e-05
1:237732673 T C 0.106039 9.0227e-06
1:237739785 T G 0.024911 -1.1478e-04
1:237743184 A G 0.552284 -6.6942e-05
1:237744972 A G 0.580587 -6.7570e-05
1:237748536 A C 0.046567 2.0651e-05
1:237753571 A G 0.979815 3.5709e-05
1:237755076 G A 0.051406 1.4435e-05
1:237756401 G A 0.990980 3.9880e-05
1:237761493 G A 0.527951 -8.6187e-05
1:237766070 A G 0.901894 2.9163e-05
1:237772248 G T 1.889482 3.7320e-06
1:237773013 T C 0.055717 1.0316e-05
1:237773340 G A 0.139697 1.5242e-05
1:237773427 G A 0.813704 4.2394e-05
1:237773617 T C 1.464039 3.7171e-05
1:237773691 G A 0.059712 1.6768e-05
1:237774614 T C 1.040572 -3.3845e-05
1:237777203 A G 0.127152 -1.6337e-04
1:237778082 A G 0.061371 2.3589e-05
1:237778084 A G 0.063432 1.0971e-05
1:237778909 T C 1.637845 -1.6504e-04
1:237779408 G T 0.115942 9.3529e-06
1:237784755 T G 0.091894 3.5868e-05
1:237784813 G T 0.060517 4.5178e-05
1:237788862 C T 1.660436 -6.5117e-05
1:237789656 G T 0.237381 -1.5168e-05
1:237796529 C T 0.129441 6.5679e-05
1:237796850 G A 0.102176 -4.1036e-05
1:237797973 T C 0.706766 2.1227e-05
1:237808658 T C 1.544592 1.0723e-05
1:237809064 G A 0.225985 2.2183e-05
1:237810564 T C 0.085954 -2.4220e-06
1:237813813 G A 0.058368 1.9462e-05
1:237814783 T C 0.895039 8.5276e-07
1:237820456 A G 1.592827 -4.2453e-06
1:237824474 C T 0.340911 1.4469e-05
1:237826309 C T 1.896522 -3.0823e-05
1:237827646 G A 0.126289 -2.2588e-05
1:237831382 A G 0.056002 3.4868e-05
1:237834701 C T 0.832720 -8.8639e-06
1:237836250 C T 0.031091 5.3101e-05
1:237841390 G A 0.628232 -3.1302e-06
1:237842201 A G 0.111978 -1.0106e-04
1:237843159 T C 0.461380 8.3199e-06
1:237844933 A G 0.072211 -3.0455e-05
1:237856168 T C 1.242153 3.1768e-06
1:237856474 G A 0.069644 2.4174e-05
1:237860237 G A 0.652192 1.4903e-05
1:237869850 C A 0.121303 8.3461e-05
1:237886146 A C 0.385070 -2.2496e-05
1:237888855 A T 1.348457 -1.0964e-05
1:237893010 A G 0.034772 6.1576e-06
1:237902071 T C 0.560739 -4.8851e-05
1:237911004 T C 0.541898 -1.5492e-05
1:237921546 A G 0.043646 -2.6969e-06
1:237923243 G A 0.249160 4.4290e-05
1:237929556 G T 0.113598 -5.3982e-05
1:237930435 T C 0.032905 3.3533e-04
1:237931569 A G 0.036901 -2.7286e-05
1:237937874 T C 0.399429 8.7580e-05
1:237939630 A G 0.180970 7.0762e-05
1:237946964 C T 0.646739 -2.1029e-04
1:237951451 G A 1.045275 -3.1929e-05
1:237957678 A G 1.299330 -3.8247e-05
1:237958054 T C 0.129493 9.2445e-05
1:237959442 C T 0.042620 1.0309e-05
1:237960958 A G 0.065541 -2.1306e-05
1:237965094 T G 0.796965 -8.2655e-05
1:237968143 C A 0.060348 -1.6969e-04
1:237968463 T C 0.066054 4.4072e-05
1:237976789 T G 0.029309 1.5643e-04
1:237983837 A G 0.030809 5.1453e-05
1:237989980 A C 0.381658 1.0430e-05
1:237990122 G A 1.151891 -1.1584e-05
1:237990519 C G 0.467502 -1.2017e-05
1:237993028 G A 0.933592 -1.2949e-04
1:237997087 G A 0.679518 -4.3616e-05
1:237997361 A G 0.089307 5.7816e-05
1:237998142 A C 0.033704 2.1279e-06
1:237998908 T G 0.073373 -6.4906e-07
1:238000883 A G 1.410594 2.0078e-05
1:238003342 G A 0.614226 8.1719e-05
1:238010960 C A 1.364852 3.3976e-05
1:238011928 T G 0.247498 -1.1664e-05
1:238013174 G A 0.359659 4.5881e-05
1:238015491 A G 0.578685 3.7415e-05
1:238023033 G A 1.115870 -8.8231e-06
1:238028500 T C 0.454142 -4.8406e-05
1:238033971 C T 0.206576 1.3134e-05
1:238035771 C T 0.162440 -3.9745e-05
1:238041229 C A 0.235616 3.1555e-05
1:238042649 T C 0.044967 2.0188e-05
1:238045995 C T 0.440708 -3.5570e-05
1:238047236 T C 0.053117 2.4440e-06
1:238048660 C T 0.030906 -5.2069e-06
1:238050081 C T 0.028228 1.0972e-05
1:238051933 T C 1.041101 -1.0522e-05
1:238053511 A G 0.083575 9.8077e-05
1:238056317 C T 0.038134 6.6586e-07
1:238059663 G A 0.240309 4.2146e-05
1:238060919 A G 0.065999 -3.4974e-06
1:238064991 A G 0.028053 2.9754e-06
1:238067601 A G 0.061361 1.6381e-05
1:238070459 A C 0.069040 -1.1301e-05
1:238073543 T C 0.025307 -1.9605e-05
1:238076073 T A 0.870972 2.7858e-05
1:238083531 T A 0.500089 -7.8453e-05
1:238092354 C A 0.071361 4.8734e-05
1:238093295 G T 0.505221 -6.5571e-05
1:238101255 A C 1.145728 -2.8322e-06
1:238103501 T C 0.902082 2.2010e-05
1:238131721 C T 1.496324 7.4837e-05
1:238134896 G C 0.088986 -6.1377e-05
1:238135742 A G 0.021785 1.5212e-05
1:238138229 T C 0.362898 -3.8520e-05
1:238171420 A G 0.488953 1.1352e-05
1:238173771 G T 0.043909 -7.5369e-05
1:238174421 G A 0.020916 -7.2785e-05
1:238182519 G A 1.050144 1.1032e-04
1:238226586 T G 0.054486 -2.3969e-05
1:238230121 G A 0.050741 1.5401e-05
1:238248588 T G 0.021188 -7.8712e-05
1:238252377 T C 0.031990 -5.5920e-05
1:238261030 C G 1.872091 8.3527e-06
1:238267573 A G 0.070676 7.5240e-06
1:238283693 C T 0.122167 3.5798e-05
1:238299629 C T 0.382600 -5.8054e-05
1:238312975 A G 0.022058 -5.0105e-05
1:238314523 C T 0.203677 -1.1455e-04
1:238319268 G A 0.494218 -3.0734e-06
1:238329243 G C 0.024337 -3.3602e-05
1:238334916 A G 0.136581 9.6676e-06
1:238348819 T C 0.694539 -4.4165e-05
1:238350508 T C 0.076970 -4.5396e-06
1:238353122 C T 1.614726 -5.0242e-05
1:238353804 G A 0.206099 2.6730e-05
1:238361961 G T 0.028267 3.6175e-05
1:238373636 A C 0.374021 -7.3773e-06
1:238379863 A G 0.091939 -3.6770e-05
1:238387272 A C 0.034457 1.9874e-05
1:238398436 A G 0.063870 -6.0605e-05
1:238400938 T C 1.975936 3.6635e-05
1:238413279 A G 0.021967 3.9976e-06
1:238413920 C A 1.308746 3.1207e-05
1:238416455 G A 0.357299 -5.4916e-05
1:238417283 G A 1.155741 1.0575e-05
1:238421321 A G 0.152664 6.6234e-05
1:238428914 G C 1.271127 -1.1426e-05
1:238433005 A G 0.558831 -1.3079e-04
1:238444020 T G 0.042925 -1.2481e-04
1:238446621 T C 0.113553 5.2267e-06
1:238446854 C T 1.243759 1.4014e-06
1:238448986 G A 0.086529 -5.8006e-05
1:238449126 C T 0.297308 5.2667e-05
1:238462157 A G 0.654892 3.9610e-05
1:238465420 T C 0.053104 -5.0007e-05
1:238466715 A G 0.032987 5.2888e-05
1:238468944 G A 0.030325 -4.2487e-05
1:238470097 G A 0.082737 -5.2400e-05
1:238474899 A G 0.244522 -2.4877e-05
1:238476162 G A 0.534595 -6.4867e-05
1:238479714 C T 1.235307 -1.8420e-06
1:238480080 A G 0.183168 1.7798e-05
1:238496574 A C 0.362349 -3.6982e-06
1:238498918 T G 1.316406 3.7871e-07
1:238505035 G A 0.521797 -2.3816e-05
1:238508690 T G 0.057508 -3.4267e-05
1:238518333 A C 0.270845 -1.5327e-04
1:238525963 G A 1.853386 -4.1897e-05
1:238526644 A C 1.641779 4.4274e-05
1:238534934 A G 1.077499 1.6227e-05
1:238536050 G T 0.031026 -3.9111e-05
1:238537250 A G 0.026907 -1.6294e-05
1:238538758 A G 1.370298 -2.3337e-05
1:238539264 C T 0.186248 -7.2969e-05
1:238548667 A G 0.123657 -5.3998e-05
1:238552799 A G 1.048868 -6.5109e-05
1:238554572 T G 0.086707 -3.0457e-05
1:238555527 A G 0.036661 -2.6415e-05
1:238558544 G A 1.569253 -2.0339e-04
1:238559142 G A 1.274013 -1.7237e-05
1:238564697 A G 1.012493 -3.1696e-05
1:238572522 G A 0.086869 5.9969e-05
1:238573691 G A 1.404034 -3.4094e-05
1:238574814 T C 1.207183 -2.0155e-05
1:238575095 T G 0.759386 -1.8619e-05
1:238576412 T G 0.340801 -3.9157e-05
1:238580160 T C 0.771710 -1.2769e-05
1:238582075 C T 0.185897 9.5470e-06
1:238587173 T C 0.031234 1.5138e-05
1:238588115 T C 0.038277 -1.2063e-05
1:238597938 T G 0.150895 -1.4918e-05
1:238599217 T C 0.041400 -1.3621e-05
1:238601813 C T 0.021954 -5.2338e-05
1:238602086 A G 0.038177 -4.2262e-05
1:238605709 A G 1.494098 -3.5988e-05
1:238607195 T G 0.218595 6.4208e-05
1:238611048 A G 0.059478 2.3363e-05
1:238623792 A G 0.039322 5.5915e-05
1:238625898 T G 0.874597 2.2041e-06
1:238628370 C T 0.139629 2.4208e-05
1:238629021 G A 1.297785 -5.6086e-06
1:238631424 T C 0.900239 -3.7601e-06
1:238632927 T C 0.048001 5.4486e-05
1:238633953 T C 0.290797 2.4116e-05
1:238635056 G A 1.249537 -5.0767e-05
1:238637869 A G 1.201405 -7.0218e-05
1:238645120 C T 0.069693 -8.7890e-07
1:238649558 G A 0.462994 5.2490e-06
1:238654072 A G 0.676850 -5.2784e-05
1:238664870 A G 0.032094 1.6497e-05
1:238665294 T C 0.636878 -7.6627e-05
1:238671476 T C 0.437605 1.8487e-05
1:238672294 G A 0.548545 -1.1277e-06
1:238673981 G A 0.170639 2.5464e-05
1:238687623 T C 0.234041 -2.3715e-05
1:238689909 T C 0.088051 -1.1490e-04
1:238690874 G A 0.264844 2.1736e-05
1:238692544 A G 0.068872 -1.2646e-04
1:238694973 C T 0.055087 2.2929e-06
1:238696036 A G 1.433850 -1.4296e-04
1:238697154 C A 0.040478 -4.1189e-05
1:238698820 T C 1.350213 1.8877e-04
1:238698964 T G 0.030507 -1.2758e-05
1:238699660 C A 0.062640 1.0365e-05
1:238699875 A G 0.985381 5.2067e-05
1:238700707 G A 0.865477 -2.4444e-05
1:238701378 G A 0.046093 -9.7633e-06
1:238703197 C T 0.847420 1.2402e-05
1:238704794 A C 0.119518 -3.2815e-05
1:238705483 T C 0.805307 -7.1591e-05
1:238705672 A G 0.807728 3.1297e-05
1:238705817 T C 0.063312 2.8214e-05
1:238713158 G T 0.103572 -1.5014e-05
1:238715562 T C 0.986842 5.8244e-05
1:238717701 A G 0.081501 2.0310e-05
1:238717803 T C 0.026154 2.6654e-05
1:238718903 T C 0.034051 5.4440e-05
1:238719882 G A 0.732027 -5.1832e-05
1:238720002 G A 0.069154 3.8568e-05
1:238722959 G A 0.157458 -4.5258e-05
1:238724741 G A 0.889050 -9.8552e-05
1:238725762 G A 0.198653 1.0398e-04
1:238726081 T C 0.028702 -3.3112e-05
1:238726665 C T 0.672014 -1.0763e-03
1:238729943 G T 0.790143 6.7537e-05
1:238732738 G A 0.035048 -7.7209e-05
1:238733753 A C 0.027235 4.3398e-04
1:238740359 A G 0.056690 1.0330e-05
1:238745171 C T 0.439773 -2.2083e-04
1:238749403 C T 1.341901 6.3145e-06
1:238750978 A C 0.134390 5.2441e-05
1:238751128 T G 0.059008 -4.1175e-05
1:238752992 G A 0.472672 4.4862e-05
1:238758974 T C 0.453892 7.4015e-05
1:238760167 A G 0.564923 3.7243e-05
1:238772108 T G 0.063412 1.3839e-05
1:238773012 G A 0.351661 -5.5492e-05
1:238773561 G A 1.505523 -9.7722e-06
1:238781085 T C 0.088398 3.4991e-05
1:238785309 A G 0.075756 -1.9421e-05
1:238785467 C A 0.097483 2.2941e-05
1:238785802 G A 1.609640 2.1644e-05
1:238808935 A C 0.046859 -5.0995e-05
1:238813345 C T 0.031016 -1.1112e-04
1:238817162 T C 0.219845 -2.5598e-05
1:238820480 A G 0.020594 1.3649e-04
1:238822664 A G 0.964823 1.0345e-04
1:238834462 G A 1.079563 4.1046e-05
1:238840679 G A 0.040108 -1.8732e-04
1:238842910 G T 0.025369 5.7995e-05
1:238845573 A G 0.514218 -4.2416e-05
1:238855190 A G 0.662383 6.2125e-05
1:238855281 A G 1.488356 3.2939e-05
1:238856168 T C 0.026216 -1.3424e-05
1:238873179 A G 0.045979 2.6747e-05
1:238875754 T C 0.651224 5.9230e-05
1:238875959 G T 0.106253 -3.3059e-05
1:238877566 A G 1.231455 8.8966e-06
1:238881212 T C 0.085925 5.0340e-05
1:238882162 G A 0.652354 6.0388e-05
1:238884128 G T 0.040283 4.4580e-05
1:238887199 C T 1.939366 -4.8347e-06
1:238889951 T C 0.478917 7.0873e-05
1:238899292 C T 0.039709 7.3675e-05
1:238902245 A G 0.100417 -2.1132e-04
1:238902373 C G 0.247758 -7.2585e-05
1:238907766 T C 0.743615 -3.5530e-05
1:238908410 G A 0.046960 1.3907e-05
1:238911829 G A 1.422626 -6.2550e-05
1:238915626 G A 0.564083 -4.3417e-05
1:238918722 T C 0.561739 5.1565e-06
1:238919619 G A 1.612344 -8.9033e-06
1:238921247 C T 0.079894 3.5762e-05
1:238921472 T C 0.485389 2.4706e-05
1:238928719 C T 0.181006 -7.6525e-06
1:238930859 G A 0.407215 3.0452e-05
1:238940473 G A 0.050851 2.5866e-05
1:238944430 A G 0.216706 -3.8726e-06
1:238947387 G A 0.188273 3.6134e-06
1:238953146 C T 1.144809 -3.5282e-06
1:238954841 A G 0.058550 9.4856e-05
1:238955547 T C 0.133654 5.4578e-05
1:238971037 A G 0.266165 -7.1469e-07
1:238982338 A G 0.061978 -8.5184e-05
1:238986504 T C 0.058252 9.6981e-05
1:238992680 A C 0.179185 4.0305e-05
1:239003808 T C 0.849378 8.7934e-05
1:239004010 T C 0.116325 1.0458e-04
1:239006617 G A 0.072974 9.3144e-06
1:239024524 A G 0.070511 3.8085e-06
1:239035690 A G 0.020052 4.4259e-05
1:239048174 G A 1.423094 -3.4343e-05
1:239057807 A G 0.106912 -4.6479e-05
1:239070768 C T 0.169399 -4.9251e-05
1:239070923 G T 0.022564 5.5210e-05
1:239075714 G A 1.530846 -1.8272e-05
1:239077077 A G 0.049433 2.5212e-05
1:239079309 A G 0.029854 -1.2777e-05
1:239082997 T C 0.134692 -2.4525e-05
1:239083509 A G 0.025557 5.2761e-05
1:239095292 T C 0.285016 -3.2554e-05
1:239097333 T C 0.244993 1.1568e-05
1:239114455 A G 0.145497 1.1408e-05
1:239121911 C T 0.038748 2.9040e-04
1:239129425 A G 0.180532 4.0212e-05
1:239140333 T C 0.163790 -7.7201e-07
1:239144234 A G 0.029082 -2.4201e-05
1:239152195 A G 0.327250 -4.7911e-07
1:239164627 A C 0.038511 5.5940e-05
1:239172894 T C 0.093283 2.5371e-05
1:239173375 C A 1.402749 -1.5087e-05
1:239173743 A G 0.022039 1.7032e-05
1:239176786 C T 0.291803 5.0285e-05
1:239185225 C T 0.104056 -3.2295e-05
1:239203938 C T 1.571843 4.2418e-07
1:239208470 C A 0.699167 6.9286e-05
1:239213950 G A 0.967432 -8.3090e-05
1:239219594 C T 1.687444 8.0300e-07
1:239221006 C T 0.087843 1.0334e-04
1:239221401 T C 0.525474 8.3363e-05
1:239221751 A G 0.140944 -4.2622e-05
1:239222504 A G 0.694477 2.3738e-06
1:239224547 C A 0.276632 -3.3903e-05
1:239230852 T C 0.431098 -4.1194e-05
1:239237769 T C 0.100342 7.3480e-05
1:239257873 G A 0.032841 -7.7864e-05
1:239258433 G A 0.458391 -6.5066e-05
1:239262486 G A 0.329376 -7.3646e-05
1:239272015 A G 0.083218 1.2002e-04
1:239273587 A G 0.043055 -1.2281e-04
1:239275579 T C 0.429598 2.6408e-05
1:239278576 A G 0.803613 1.6988e-05
1:239283303 C T 0.234976 -7.9624e-05
1:239289448 G A 1.953290 -3.6544e-05
1:239290075 T C 0.042179 1.6111e-05
1:239296747 T C 0.117039 1.4972e-05
1:239297423 T C 0.742339 -1.1882e-05
1:239300094 C A 1.484552 -9.0978e-06
1:239301959 G T 0.518175 9.4732e-06
1:239307234 A C 0.464678 -3.9732e-05
1:239308787 C T 0.437868 1.1885e-05
1:239311631 A C 0.313433 1.6879e-05
1:239316662 A G 0.136429 6.4764e-06
1:239317053 T C 0.156828 4.9337e-05
1:239321257 A G 0.682871 -3.6943e-06
1:239323771 T C 0.503634 3.8800e-05
1:239326635 A G 0.028085 6.0175e-05
1:239329278 G A 0.455145 4.8578e-05
1:239332573 A G 0.083344 2.6293e-05
1:239339558 G A 0.462299 1.4267e-05
1:239339866 T C 0.420172 -9.4055e-05
1:239342006 T C 0.608825 1.0128e-05
1:239342028 T C 1.792928 -7.1304e-05
1:239342930 A G 1.270378 1.2937e-05
1:239350728 A G 0.530151 -1.7052e-05
1:239352993 A G 0.073880 4.7968e-05
1:239359436 C T 0.261942 -1.3248e-06
1:239364640 G A 0.134984 -1.5977e-04
1:239383369 A G 0.023554 -2.0278e-04
1:239383418 G A 0.437508 -2.3838e-04
1:239400087 A C 0.055954 4.6086e-05
1:239414810 C T 0.049754 -1.7275e-05
1:239418365 C A 0.033392 -1.2877e-04
1:239420966 T C 0.048605 1.8918e-04
1:239432863 A G 0.137445 1.5386e-04
1:239433872 A G 0.062049 4.9961e-05
1:239434778 G T 0.026560 4.7437e-06
1:239436542 T A 0.309804 -8.3125e-05
1:239445283 T C 0.077836 1.0615e-04
1:239445395 T C 0.351048 5.9059e-05
1:239445770 C T 0.065931 -5.0360e-05
1:239449968 C T 0.081832 8.9513e-05
1:239456532 A G 0.021928 5.2114e-05
1:239463565 C A 0.114429 -8.3460e-05
1:239464205 A G 0.031474 -1.3377e-05
1:239466136 T C 0.208718 1.6391e-05
1:239466347 G A 1.419049 -2.3464e-05
1:239472584 A G 0.047966 -2.9040e-05
1:239473965 T G 0.162508 4.3550e-05
1:239474972 A G 0.045041 -2.5184e-05
1:239475031 T C 0.605936 4.3538e-06
1:239480031 C T 0.145056 7.6216e-06
1:239495889 T C 0.765767 1.7457e-05
1:239498915 C T 1.506224 7.4593e-05
1:239501404 G A 0.281046 7.2757e-05
1:239503080 T C 0.054762 3.2399e-05
1:239505485 T C 0.090709 5.2914e-05
1:239515374 T C 1.383525 6.1025e-05
1:239517219 A C 1.512624 3.7240e-05
1:239518780 C G 0.083318 1.9872e-06
1:239524723 T C 0.146880 -5.7362e-05
1:239527337 A G 0.040332 -1.4653e-05
1:239527607 C T 0.050864 8.9236e-05
1:239528259 G T 0.479303 3.0672e-05
1:239529316 G A 0.152356 3.2249e-05
1:239530851 G A 0.509567 1.2089e-06
1:239531503 T C 1.070572 3.0146e-05
1:239531666 G A 1.884607 1.6836e-04
1:239532919 T G 0.024009 7.7505e-05
1:239537311 C T 0.142771 1.0196e-04
1:239543180 C T 0.850121 3.1564e-05
1:239547859 T C 0.023116 3.6082e-05
1:239555531 G A 0.041714 6.1111e-05
1:239557727 G A 0.943748 3.6766e-05
1:239562984 T C 0.060988 -8.0966e-05
1:239564507 C G 0.133254 1.8763e-06
1:239565584 G A 1.175816 1.1768e-05
1:239568007 G A 1.082627 -2.3694e-05
1:239570897 C T 0.315244 -5.2069e-05
1:239570932 A G 0.521933 -1.3689e-05
1:239577336 T C 0.368506 8.0887e-05
1:239578979 A G 0.043441 2.6374e-05
1:239581198 C G 0.069926 -8.6694e-05
1:239602042 A G 0.544965 9.6005e-06
1:239603109 G T 1.129713 1.2002e-06
1:239613067 G T 0.029699 -3.1664e-05
1:239619540 A G 0.109145 5.8516e-06
1:239619618 C T 0.395638 -3.7150e-05
1:239619939 C T 0.049303 -1.8890e-04
1:239623253 A G 0.038582 -1.1909e-04
1:239632762 G A 0.040426 2.8660e-05
1:239650743 A G 0.051776 -1.1135e-05
1:239651600 T C 0.077457 9.8462e-07
1:239660684 T C 0.046122 1.4169e-05
1:239662777 T A 0.043334 2.5618e-05
1:239671951 T C 0.099177 5.5299e-05
1:239676235 G T 0.170915 5.0639e-05
1:239680519 C T 1.151573 -6.0322e-06
1:239684679 G A 0.041497 -1.1289e-05
1:239698550 T C 0.023999 1.0064e-04
1:239700444 T C 0.038485 -3.7081e-06
1:239703950 A G 1.670670 -7.7434e-05
1:239712029 C T 0.043065 4.4634e-06
1:239720458 C T 0.898022 -2.5803e-05
1:239720725 C T 0.068346 1.5459e-04
1:239726299 T C 0.113137 5.9621e-05
1:239733044 T C 0.081394 -4.5060e-06
1:239747996 A G 0.052906 -1.3427e-06
1:239748949 A G 1.949055 7.4844e-06
1:239751101 T C 1.865577 -2.0535e-05
1:239754478 G T 0.065606 -1.6796e-04
1:239760514 A G 0.083111 -4.4162e-05
1:239763693 T C 0.156361 -2.3529e-05
1:239764324 C T 0.247949 2.3630e-05
1:239768268 T C 0.052354 -1.5105e-04
1:239769983 C T 1.929765 2.5456e-06
1:239770140 C T 1.522024 1.2951e-05
1:239772793 C T 0.118463 3.8669e-05
1:239773109 A C 0.107876 2.6881e-05
1:239773795 T C 0.046047 1.3558e-04
1:239775817 G A 0.666019 -3.9681e-06
1:239779120 T C 0.040556 5.1327e-05
1:239783215 C T 0.529684 -1.4582e-05
1:239798412 C T 0.564556 -6.3093e-05
1:239807920 G A 1.232610 -3.6111e-06
1:239810695 A G 0.050488 1.4847e-05
1:239812538 G A 1.191113 -1.3785e-05
1:239820958 A C 0.042042 3.3968e-05
1:239835135 C T 0.035736 -2.3165e-04
1:239845570 C A 0.141187 4.2594e-05
1:239862038 G A 0.077103 -1.1374e-04
1:239864811 C T 0.129356 1.8278e-05
1:239879553 C T 1.163258 -2.3411e-05
1:239880075 A G 0.031448 -9.6556e-05
1:239881203 G A 0.842899 -6.5756e-05
1:239881926 G A 1.018494 -4.4451e-05
1:239887700 T A 0.069891 -7.4012e-05
1:239887961 A G 0.165235 2.4983e-05
1:239895046 T C 0.053276 4.2541e-05
1:239908310 G A 0.077820 -6.3837e-06
1:239916434 A G 0.023016 4.9096e-05
1:239917246 C T 0.659592 -2.5339e-05
1:239924146 A G 0.152145 1.4604e-05
1:239924558 C T 1.856794 -1.8017e-04
1:239924870 T C 1.010117 -1.7574e-05
1:239925001 A G 0.030036 4.5524e-05
1:239927707 C T 0.139337 -1.4819e-05
1:239931591 G A 0.082874 -4.0822e-05
1:239935351 G A 1.504708 1.4502e-05
1:239936729 T A 0.567452 -6.9977e-05
1:239940831 G A 0.285870 -1.8964e-05
1:239947420 C T 0.968500 -8.1575e-05
1:239959893 T G 0.141904 -2.0821e-05
1:239960932 G A 0.122621 -2.3534e-05
1:239961984 A G 0.047206 5.9599e-06
1:239962686 G A 0.750613 -8.2901e-05
1:239965310 G A 0.822665 -2.3959e-05
1:239967969 T C 0.065483 1.0378e-04
1:239967990 G C 0.303257 -4.6067e-05
1:239968613 G A 0.083663 4.8957e-05
1:239969043 G A 0.136916 -2.4178e-05
1:239969744 A C 1.013457 4.8051e-05
1:239970155 C A 0.058047 -4.9879e-05
1:239971798 T C 0.408994 -5.0599e-05
1:239973302 T C 0.106730 3.5474e-05
1:239973821 A G 0.091722 2.8218e-05
1:239975744 A C 0.212473 1.9018e-05
1:239979186 A G 0.504429 -2.6526e-06
1:239984051 A G 0.401136 -6.8248e-06
1:239984484 A G 1.183557 -4.9012e-05
1:239984645 A G 0.413350 2.6091e-06
1:239985471 G A 0.021987 1.1074e-05
1:239985674 A G 0.093039 3.2047e-05
1:239987237 T C 0.033555 -2.5193e-05
1:239988805 G A 0.555231 -2.9269e-05
1:239989590 G T 0.573330 -3.9373e-05
1:239989748 G C 0.134127 1.1183e-04
1:239992116 C A 0.040815 -8.1235e-05
1:239992286 A G 1.731813 -1.5766e-05
1:239998878 G A 0.994089 2.1203e-05
1:240002759 G A 0.103241 -4.7454e-05
1:240009896 G T 0.184690 -2.8351e-05
1:240009941 G A 0.708613 1.2839e-05
1:240015622 A G 0.048586 -8.0695e-05
1:240015957 A G 0.075577 1.5972e-05
1:240021699 A G 0.177919 -9.0139e-06
1:240039840 C T 0.238417 -6.9348e-05
1:240042204 A G 0.023035 8.4015e-06
1:240051340 A G 0.572203 3.0942e-05
1:240056299 G A 0.850815 4.1252e-05
1:240058529 C G 0.228306 4.5584e-06
1:240060328 G T 0.184424 -3.5339e-05
1:240061635 C T 1.850484 -5.8291e-05
1:240062123 G A 0.669677 -8.8879e-05
1:240062533 G A 0.130986 1.5472e-06
1:240063366 C T 0.170000 1.4220e-05
1:240064136 G A 0.387049 -4.5673e-05
1:240067260 A G 1.093633 -8.1499e-05
1:240070944 A G 0.027284 -6.4309e-05
1:240072668 C T 0.044528 2.8882e-04
1:240076608 G A 0.472799 -9.3654e-05
1:240077246 G C 0.118817 2.6479e-05
1:240081747 C A 0.798069 -5.3629e-04
1:240083438 C T 0.189601 -8.6560e-05
1:240084345 C T 0.283137 3.7070e-05
1:240085940 G A 0.050062 -1.0654e-05
1:240088842 A G 0.022415 4.9267e-05
1:240092693 G T 0.029030 -2.4310e-07
1:240093233 C A 0.461143 -5.2253e-05
1:240094975 A G 1.521654 1.1608e-05
1:240095692 C A 0.116230 -1.6091e-05
1:240102549 A G 0.635486 4.1341e-05
1:240102885 C T 0.681358 -9.3854e-05
1:240103234 T C 0.983086 2.5634e-05
1:240107428 G A 0.030387 6.2453e-05
1:240109413 A G 0.059530 6.8431e-05
1:240110838 T C 0.344757 2.3207e-05
1:240110895 G A 0.024672 3.2633e-05
1:240111019 C T 0.365683 -2.3778e-05
1:240113107 T G 0.416901 -8.0640e-05
1:240113410 T C 0.572638 4.0116e-05
1:240116895 C T 0.356861 8.5375e-06
1:240121434 C T 0.098320 2.8182e-05
1:240126186 G T 0.363979 8.0212e-06
1:240129075 T C 0.577880 6.6519e-05
1:240137386 T C 0.042321 2.4942e-05
1:240137514 A G 0.022970 -1.1362e-04
1:240140563 T C 1.669079 -1.4370e-05
1:240140861 T C 0.074620 4.2137e-05
1:240141307 A G 0.050458 -5.8871e-05
1:240145537 C T 0.048589 -1.2351e-04
1:240145679 G A 0.100294 3.8855e-05
1:240152077 C A 0.351103 1.6160e-05
1:240157086 G A 0.250458 -6.3383e-06
1:240158977 G A 0.380921 -3.4550e-04
1:240165532 A C 0.161259 -5.9395e-05
1:240165887 T C 0.228439 -9.4558e-08
1:240166540 G T 0.108470 1.0484e-07
1:240173274 A G 0.122336 9.7743e-07
1:240174834 G A 0.881063 1.7200e-04
1:240183802 A G 0.971807 -1.3550e-04
1:240183909 A G 0.170438 4.2163e-05
1:240190732 A G 0.067752 -8.4164e-06
1:240193486 A G 0.371739 -6.6987e-05
1:240202262 T G 0.531713 5.4120e-05
1:240203931 G T 0.414155 -1.3198e-04
1:240207875 G A 0.062922 1.5455e-05
1:240211803 G A 0.349233 8.7173e-05
1:240213742 C G 0.084162 -3.8743e-04
1:240219054 T C 1.913773 1.1771e-04
1:240221391 T C 0.346822 1.0423e-04
1:240225460 G T 1.571905 -9.2195e-06
1:240233637 C G 0.048336 -3.7660e-05
1:240234949 T C 0.069135 3.7085e-05
1:240235947 T C 0.674996 5.3020e-05
1:240236430 A G 0.723115 2.8913e-05
1:240236655 A G 0.036297 -4.1728e-05
1:240236934 A G 0.038465 -2.6399e-05
1:240239873 A G 0.048368 -2.3546e-05
1:240240025 G A 0.348925 5.6994e-05
1:240249082 A G 1.114734 -5.5267e-06
1:240249915 C T 0.321297 -8.4687e-05
1:240251226 C T 0.293143 -3.8370e-06
1:240253320 T C 1.542080 1.1873e-04
1:240263136 C T 0.045421 -4.5950e-05
1:240266540 G A 0.026161 7.4946e-05
1:240269525 A T 1.207705 6.5054e-05
1:240271457 C T 0.021049 3.2950e-05
1:240283736 G A 0.139762 -1.0130e-04
1:240294459 G A 0.676064 1.4106e-04
1:240295222 C T 0.023973 -3.2916e-05
1:240296107 G A 1.212081 1.2387e-04
1:240296371 G A 0.178451 1.1410e-04
1:240297030 C A 0.167013 -4.0458e-05
1:240298102 T C 0.053905 1.4743e-05
1:240298814 A G 0.028731 9.3623e-05
1:240303322 T C 0.901206 4.5793e-05
1:240305592 C T 0.055596 1.7295e-05
1:240315968 A G 1.058725 -3.2236e-05
1:240322423 C G 0.033590 -3.1440e-04
1:240335419 A G 0.511806 -5.1727e-05
1:240339812 A C 1.839868 2.0737e-05
1:240340319 C T 0.122332 6.1798e-06
1:240342677 A G 0.382694 -2.1422e-05
1:240344651 C G 0.149181 -3.9765e-05
1:240345649 A G 0.153339 7.2874e-05
1:240353564 C G 0.144300 -4.8751e-05
1:240353592 A G 0.408588 -1.2140e-05
1:240353746 A G 1.221406 -7.7118e-05
1:240358173 G A 1.367471 -1.1517e-05
1:240364187 A C 0.551421 4.8758e-05
1:240367507 G T 0.403411 1.3103e-05
1:240370702 G A 0.060303 1.7357e-04
1:240380336 A G 0.099573 -2.4116e-04
1:240382027 G A 1.566501 -9.2418e-06
1:240383829 A G 0.150061 -7.7970e-06
1:240389940 C T 0.076853 -3.6669e-05
1:240392709 A G 0.059423 1.3397e-04
1:240404803 T C 0.041578 -8.4027e-05
1:240406983 G A 0.704835 -2.0307e-06
1:240421437 T C 0.738636 2.7967e-05
1:240427155 C A 1.224992 -3.5444e-06
1:240434513 T C 0.484399 -4.4269e-05
1:240436221 A G 0.108859 2.5272e-05
1:240441766 G A 0.120466 1.0382e-05
1:240449968 A G 0.032126 1.3601e-05
1:240451555 C T 0.494526 2.8096e-05
1:240452375 A C 0.530106 8.9208e-05
1:240453610 G A 0.054772 3.8676e-05
1:240453680 T G 0.261231 4.2301e-05
1:240461521 A C 0.225784 1.5195e-04
1:240476387 G A 0.129259 -9.4635e-05
1:240479322 A G 0.417930 -1.1479e-06
1:240482108 C T 0.112280 -7.5247e-06
1:240492734 A G 0.549759 -1.6940e-06
1:240492896 T C 0.062877 1.8160e-05
1:240498276 A G 0.064000 -1.4177e-04
1:240503450 G A 0.098846 7.6580e-06
1:240514072 C G 0.137883 -3.8216e-05
1:240518458 T C 0.071442 5.0992e-05
1:240521708 C T 0.549753 -6.3920e-07
1:240526481 G A 0.506305 -3.1847e-05
1:240527167 C T 0.469823 -1.3806e-05
1:240529458 T G 0.969139 1.4365e-04
1:240531291 T C 0.507275 1.3941e-04
1:240533433 C T 1.206388 4.6515e-05
1:240538628 A G 0.074445 9.6721e-06
1:240550225 T G 0.034093 4.3788e-06
1:240554447 T C 0.895993 1.4313e-06
1:240561801 A T 0.070728 8.1674e-06
1:240562098 T G 0.680689 -1.3114e-05
1:240564513 G A 1.300846 2.8897e-06
1:240565144 T C 1.313955 -9.3848e-05
1:240565203 T C 0.044259 -7.9316e-05
1:240570088 G A 0.061254 -4.6001e-05
1:240570975 T C 0.227099 1.3930e-05
1:240584083 A G 0.096217 2.3230e-05
1:240586695 T C 0.384170 1.1286e-04
1:240588157 A G 1.701134 -2.2855e-05
1:240589117 A G 1.320726 -1.7412e-04
1:240596546 T C 1.725367 -1.1608e-05
1:240596675 T C 0.870936 -5.8422e-05
1:240599099 G A 1.375699 -2.2716e-05
1:240599621 A G 0.046979 1.2108e-04
1:240600551 T G 0.049592 1.4214e-04
1:240602168 A G 0.142274 2.9159e-04
1:240605623 C A 0.782317 1.6500e-05
1:240607809 T G 0.035768 6.1302e-06
1:240608299 G T 0.316143 6.0509e-06
1:240610254 T G 1.490131 1.7455e-05
1:240611115 G A 1.179841 1.2161e-05
1:240612986 T G 0.887736 -1.4630e-05
1:240613017 A G 0.099430 -3.2997e-06
1:240613707 A G 1.408475 7.2156e-06
1:240613766 T G 1.770824 5.9952e-05
1:240614869 T C 0.045285 -5.5058e-05
1:240616559 C T 1.381311 -6.5409e-05
1:240617966 A C 1.547198 -3.8054e-05
1:240624864 A G 0.089547 -3.5193e-05
1:240625431 G A 0.103491 2.7036e-05
1:240627357 G T 1.746776 1.4206e-04
1:240628795 C T 0.506389 -6.1385e-06
1:240629017 A G 0.070261 -1.0702e-04
1:240629329 A G 0.051877 -1.8200e-05
1:240631036 A G 0.097710 -5.4736e-05
1:240635491 C G 1.911901 4.9286e-05
1:240639611 G A 0.497431 -3.0936e-05
1:240641881 A G 0.454629 -3.1484e-05
1:240641958 C T 0.843870 3.1223e-05
1:240646941 C T 1.264029 3.9923e-05
1:240647194 C T 0.234168 -3.0148e-05
1:240647894 C T 0.369376 -7.6694e-05
1:240648637 G C 0.040173 -2.9768e-05
1:240649352 A G 0.378351 5.6560e-05
1:240651226 A G 0.051591 8.0428e-05
1:240651294 A G 0.069949 4.9332e-05
1:240652415 G A 0.223490 2.3507e-05
1:240652848 C A 0.407507 -4.1135e-05
1:240654111 T C 0.887895 -3.4328e-05
1:240654627 G A 0.350054 -6.7580e-05
1:240655560 A C 0.087973 8.1590e-05
1:240659736 C T 0.397248 7.6531e-07
1:240660490 G A 0.135653 -3.6371e-05
1:240660818 A G 0.925786 -7.0647e-05
1:240661513 A G 0.499576 5.2889e-05
1:240662159 A C 0.074490 -2.6869e-05
1:240663894 T C 0.422986 -1.0830e-05
1:240666156 T G 0.703981 1.1579e-05
1:240666644 G T 0.219400 1.2677e-04
1:240667002 G T 0.406281 5.6024e-05
1:240667092 T C 1.336789 3.7528e-05
1:240667391 T C 1.381340 1.3314e-05
1:240667889 T C 0.722001 -3.5578e-05
1:240670949 G A 0.034188 -1.8348e-05
1:240672300 G T 0.230728 1.3645e-05
1:240673104 G A 0.578273 4.3194e-05
1:240675199 T C 1.119048 8.4549e-07
1:240676267 C T 0.956458 9.2829e-05
1:240677834 G A 0.282088 -7.6842e-05
1:240679670 C T 0.734906 1.1095e-04
1:240683666 T C 0.551142 5.0203e-05
1:240689827 A G 0.045781 -1.8646e-05
1:240690431 T C 0.595612 -2.9741e-06
1:240693366 C A 0.067421 3.2960e-05
1:240694696 T C 0.047722 5.4030e-05
1:240696214 C T 0.757208 -3.4034e-05
1:240696741 A C 0.025333 6.1606e-06
1:240696879 A G 1.137516 -1.9053e-05
1:240698245 T C 1.835353 1.9052e-05
1:240702832 T G 0.029436 2.9638e-05
1:240704717 G A 0.149298 -8.5992e-05
1:240706107 G A 0.243607 -4.1832e-05
1:240709805 T C 0.053126 3.1187e-07
1:240710523 G A 0.267956 -3.4840e-05
1:240711075 T C 0.828050 7.0686e-05
1:240716095 G C 0.600756 1.0944e-04
1:240716416 A G 0.104513 -1.8883e-05
1:240716461 A C 0.196897 -3.0780e-05
1:240720152 T C 0.112832 1.4752e-04
1:240724159 C T 0.063487 4.6835e-06
1:240725219 A G 0.044551 5.3085e-05
1:240725220 C T 0.067622 1.8016e-05
1:240726984 A G 0.024009 6.0411e-05
1:240732459 A G 0.334507 -2.3080e-05
1:240736029 G A 0.097204 -7.3763e-05
1:240740776 T G 0.402989 -5.5026e-07
1:240741105 A G 0.079722 -9.6146e-05
1:240750163 G A 0.062588 6.0452e-06
1:240751316 A G 0.356809 -3.3974e-05
1:240753524 A T 0.267145 1.1627e-04
1:240754894 T C 0.140687 8.6116e-05
1:240755244 A G 0.173615 3.1842e-05
1:240755369 T C 0.051296 3.9171e-05
1:240758704 A G 0.043078 -8.3788e-06
1:240760350 C G 0.354881 2.5949e-05
1:240760765 A G 0.022139 -7.1619e-05
1:240762714 A G 0.050643 -4.8277e-05
1:240762766 C T 1.702452 -2.4971e-05
1:240765374 A G 0.240653 5.9978e-06
1:240765476 C T 0.596637 -7.5972e-06
1:240770788 C T 1.134657 7.8633e-06
1:240775103 T C 1.570048 -4.2748e-05
1:240777232 T C 0.056512 2.0354e-05
1:240778057 T G 0.405304 2.3408e-05
1:240778180 C T 0.389675 6.8514e-05
1:240778767 G C 0.038063 -6.8815e-06
1:240779226 T C 0.093669 -1.1901e-04
1:240779801 C T 0.072484 -1.6893e-05
1:240783340 T C 0.083393 5.8605e-05
1:240783716 G A 0.327243 -7.9668e-05
1:240791177 C T 0.037829 -1.7843e-04
1:240795751 G A 0.046898 1.3689e-04
1:240800082 C T 0.129233 9.5926e-05
1:240800342 A G 0.079463 -1.3764e-06
1:240803170 G A 0.255515 -3.2828e-05
1:240806081 T C 0.058076 1.3057e-05
1:240810528 A G 0.031373 3.1987e-05
1:240814351 G A 1.080121 2.2325e-05
1:240814595 G A 0.263743 -4.2863e-06
1:240815908 T C 0.027751 -5.3316e-05
1:240819499 A G 1.364297 1.4128e-05
1:240819943 G A 1.921291 -3.2667e-05
1:240821202 T C 0.034561 2.2569e-05
1:240821789 G A 0.779010 -1.2060e-05
1:240824245 G T 0.351291 -1.8162e-05
1:240824565 A C 1.334290 -4.0531e-05
1:240827984 T C 0.911959 3.8678e-06
1:240832334 A G 0.062004 1.2441e-05
1:240833388 G A 0.253217 4.2633e-05
1:240835445 C T 0.849738 -1.5015e-06
1:240839531 T C 0.037959 -1.0472e-04
1:240840071 A G 0.352466 -1.2484e-06
1:240840410 C T 0.611451 3.0213e-06
1:240842437 T C 0.625317 -1.4050e-05
1:240845448 T C 0.989640 1.4827e-05
1:240846124 A G 0.987462 1.7538e-05
1:240846850 T C 0.957348 -4.4039e-05
1:240848817 A G 1.392106 1.4821e-05
1:240849949 T C 1.021214 9.8324e-05
1:240850519 T C 0.328236 -3.9426e-06
1:240851956 T C 0.035210 -5.3532e-05
1:240852079 G A 0.378831 -5.6443e-05
1:240854151 A G 0.058086 3.3922e-05
1:240855706 C T 0.151330 -4.0289e-05
1:240856576 G T 0.048063 -8.5723e-05
1:240857123 C A 0.044860 -1.6119e-05
1:240860643 T G 1.125770 3.3239e-05
1:240865794 A G 0.083146 -1.0841e-05
1:240866465 G A 0.629377 -6.6671e-06
1:240871487 G A 0.107324 4.2147e-06
1:240875827 T G 0.431218 4.2429e-05
1:240876278 G A 0.561522 9.3398e-05
1:240878450 T C 0.051887 5.9429e-05
1:240878577 T C 0.049585 -1.0849e-06
1:240881698 T C 0.111995 -1.1744e-05
1:240882543 C T 1.344709 1.6337e-05
1:240886290 G A 0.024577 -8.0770e-05
1:240890563 T C 0.193742 6.3667e-05
1:240892147 A G 0.257430 -5.7849e-05
1:240894583 C A 0.073192 1.0544e-05
1:240898597 C T 0.486869 7.3184e-05
1:240899554 G C 1.487999 5.2709e-05
1:240901439 C T 0.056862 9.1786e-06
1:240903261 A G 0.051604 2.9993e-05
1:240904686 C T 0.947838 -2.3858e-06
1:240913785 A G 1.014265 -5.8974e-08
1:240921065 G A 0.238186 -1.5880e-05
1:240930852 A G 0.074165 6.2928e-05
1:240932039 A G 1.658566 -6.9594e-06
1:240935544 T C 0.040507 4.8592e-05
1:240936203 A G 0.042266 -2.3929e-05
1:240948694 T C 0.051569 2.9724e-06
1:240962372 T G 1.353381 1.2234e-05
1:240965090 T C 0.066999 6.4835e-05
1:240966459 G C 0.067236 -3.9792e-05
1:240972022 C T 0.166903 4.7521e-06
1:240975213 C T 1.182768 2.5670e-05
1:240976241 C T 0.665850 -6.2139e-06
1:240979803 A G 1.586066 2.8684e-05
1:240987049 T C 0.074224 -1.8815e-05
1:240988389 A G 1.786903 2.6835e-05
1:240990818 A C 0.144144 -4.8180e-05
1:241001045 C A 1.024976 2.7102e-05
1:241004429 C T 0.055781 -5.0492e-05
1:241005801 G T 1.477203 2.2324e-05
1:241016184 G A 1.594138 1.8680e-04
1:241024126 T C 0.034051 -4.4992e-05
1:241035144 T C 0.607150 -2.4432e-05
1:241046053 C T 0.143277 -1.6623e-05
1:241046905 C T 1.049309 4.7309e-05
1:241050316 G C 0.856213 5.7293e-05
1:241052941 A G 1.972690 2.5999e-05
1:241054970 C G 0.039079 9.1880e-05
1:241065647 T C 0.297830 3.1938e-05
1:241068852 C T 1.225973 -1.0170e-05
1:241069713 T C 0.035220 -8.7357e-06
1:241069818 A C 0.091991 -2.4991e-05
1:241070372 A G 0.044535 -2.5230e-05
1:241072050 C G 0.087223 -3.6457e-05
1:241087067 G A 1.103290 -4.8039e-06
1:241090338 G A 0.023528 -1.9267e-06
1:241095576 C T 1.002603 -4.4015e-05
1:241101700 A C 0.058845 -1.9033e-05
1:241105471 T C 0.075318 -1.2819e-05
1:241107061 T C 0.891326 8.2982e-05
1:241110180 T C 1.811204 2.1192e-05
1:241111401 T C 0.223392 -3.7668e-05
1:241113548 C A 0.031532 -1.1680e-04
1:241119884 C A 1.786929 5.5150e-05
1:241131301 T C 0.751353 -5.0200e-05
1:241134928 A G 0.887609 3.4091e-04
1:241144197 T C 1.797884 4.7814e-05
1:241148921 G C 0.056388 -4.8428e-05
1:241150317 A G 0.120862 -7.1712e-05
1:241153184 T C 0.970058 1.3204e-04
1:241154025 C T 0.086876 7.7845e-07
1:241159848 G A 0.240221 -9.2948e-06
1:241161151 G A 1.019069 7.8168e-05
1:241163882 T C 0.406018 -2.5942e-04
1:241164670 T C 0.717564 -3.0938e-05
1:241170977 G A 1.063860 -4.3382e-05
1:241171081 C A 0.158338 -2.9519e-05
1:241171167 A C 0.248608 -1.6759e-05
1:241175755 A G 1.686791 3.8965e-06
1:241178009 T C 0.669823 6.3767e-06
1:241180313 C T 1.731563 -4.0656e-05
1:241182444 T C 0.063218 2.5287e-06
1:241184384 T C 0.149778 -2.3342e-05
1:241190066 A G 0.874419 3.1661e-07
1:241191026 A G 0.197442 -9.0473e-06
1:241191088 A G 0.115049 1.3020e-05
1:241192957 T C 0.075990 -2.2401e-04
1:241197007 T C 0.808919 -1.9901e-05
1:241197097 G A 0.032522 4.2861e-06
1:241198832 A G 1.324069 1.4259e-05
1:241199995 C T 0.851637 9.0199e-05
1:241200500 A G 0.112342 -8.6150e-05
1:241203611 A G 1.891598 4.7322e-05
1:241204998 G A 0.039137 6.6242e-07
1:241212255 A G 0.467132 5.0729e-05
1:241212974 G A 0.046112 1.0021e-05
1:241216737 C A 0.047317 3.3988e-05
1:241217590 C T 0.097437 -4.9788e-05
1:241224562 A G 0.035638 -2.0095e-05
1:241225234 T C 1.333329 1.4273e-05
1:241225879 G A 0.048453 1.1095e-05
1:241229446 G A 0.051221 2.8043e-05
1:241233104 G T 0.460183 -1.0875e-05
1:241236168 A G 0.094698 4.7977e-06
1:241236946 G A 0.024122 -9.5116e-06
1:241245634 T C 0.330336 -3.3218e-06
1:241249863 C A 0.353923 2.4803e-05
1:241257765 A G 0.455402 3.7183e-06
1:241257816 C T 0.117590 -1.2589e-04
1:241259275 C T 0.104935 -8.0070e-05
1:241260342 G C 0.058216 -2.4329e-04
1:241261437 G A 0.077590 2.4498e-05
1:241262306 A G 0.141512 -2.2844e-05
1:241263899 C T 0.061153 -6.7175e-06
1:241264091 T C 0.059972 -1.5659e-05
1:241264216 G A 0.273302 1.7762e-04
1:241265009 G A 0.042652 -6.4282e-05
1:241267263 A G 0.057138 -3.5683e-05
1:241268567 C T 0.325146 -1.3100e-04
1:241270559 C T 0.670887 -7.5663e-06
1:241276564 T C 0.310868 -2.4935e-04
1:241279858 G A 1.975394 -4.1403e-05
1:241280303 C T 0.349321 1.9256e-05
1:241280765 A G 0.023691 -1.1058e-04
1:241281193 A G 0.113403 -4.0513e-05
1:241285606 T C 0.029082 -1.1847e-05
1:241290459 A G 0.085422 2.3950e-05
1:241293189 C A 0.138779 -8.2316e-06
1:241311052 A G 0.372606 7.5442e-06
1:241311708 C T 0.321527 -3.5712e-04
1:241319268 A G 0.787880 -3.1135e-05
1:241322952 T C 0.037154 9.3514e-06
1:241325469 G A 0.364501 1.3712e-05
1:241328227 A G 0.723637 6.9975e-05
1:241334052 C T 0.037024 -5.2096e-06
1:241335584 G A 0.188640 -2.4676e-05
1:241337461 G A 0.525383 -1.7244e-04
1:241338558 G A 0.275006 1.6057e-04
1:241341263 A G 0.364306 -3.6630e-05
1:241343021 C T 0.077022 -1.2958e-04
1:241343374 T C 0.902468 5.4611e-05
1:241344504 G A 0.124475 2.2360e-04
1:241353749 C T 0.041789 -3.1771e-05
1:241363241 T C 0.267953 -5.3348e-05
1:241364184 T C 1.660264 -1.5539e-06
1:241365280 T C 0.666307 -1.2839e-05
1:241381794 A G 0.292420 -3.3867e-05
1:241382207 T G 0.489184 5.0414e-05
1:241383781 A C 0.689963 5.4480e-06
1:241387957 C A 0.295854 9.7909e-06
1:241399761 G A 0.946286 -7.8296e-05
1:241401154 C G 0.539937 -2.3933e-06
1:241403489 C G 0.039832 1.2296e-05
1:241405520 G A 1.348954 1.6942e-04
1:241408428 T C 0.223334 -1.0019e-04
1:241409783 T G 0.318321 -2.3315e-06
1:241416058 T G 0.075334 1.0843e-04
1:241425876 A C 1.433626 4.5889e-06
1:241430370 T C 0.490910 2.0324e-05
1:241430636 A G 0.040744 1.6767e-05
1:241431364 A G 0.273341 8.8044e-05
1:241431660 A G 0.050841 2.7432e-07
1:241438211 C G 0.031708 -6.3109e-05
1:241438733 C T 0.062039 1.5648e-04
1:241439891 A C 0.926140 -8.7862e-05
1:241441545 C T 0.025872 -1.1215e-04
1:241452774 T C 0.251533 -9.7000e-06
1:241452887 C T 0.233727 -8.5517e-06
1:241458338 T A 1.045304 2.6345e-05
1:241458778 C T 1.177202 6.6270e-07
1:241459299 A G 0.450108 -1.2280e-05
1:241461844 T C 0.022006 4.5373e-05
1:241467163 G A 0.371467 -4.8861e-06
1:241468106 G A 0.117938 5.0952e-05
1:241468318 G C 1.055561 6.7997e-05
1:241469291 T G 0.091309 -6.4094e-05
1:241470211 T G 0.619020 7.8707e-06
1:241470634 G A 1.561853 -1.4754e-04
1:241477685 T C 0.091099 7.4078e-05
1:241478635 T C 0.024444 -3.8009e-05
1:241478784 G T 0.032905 1.8056e-05
1:241479820 C T 0.327415 3.8484e-05
1:241485169 T C 0.544816 2.4524e-05
1:241486861 T C 0.490216 -8.1180e-07
1:241491027 A G 0.028611 -7.6629e-06
1:241494372 C T 0.417936 2.3196e-05
1:241495922 T C 0.025615 6.8544e-05
1:241501210 T C 0.435268 1.5335e-05
1:241502909 A G 0.191480 -5.2097e-06
1:241504787 T G 0.731667 -1.1453e-05
1:241507247 A G 0.146575 -8.5389e-06
1:241508018 A G 0.020299 2.6181e-05
1:241510280 C T 0.041182 4.6796e-05
1:241511692 C T 1.701164 6.2393e-06
1:241512776 A G 0.219160 4.6878e-06
1:241512963 C T 1.498866 3.3670e-05
1:241518704 A G 0.026781 3.7506e-05
1:241519317 G A 1.763219 6.1872e-05
1:241523733 T C 0.189695 1.4898e-05
1:241526597 G A 0.300089 1.3402e-05
1:241528499 A G 0.048683 -2.6822e-05
1:241533156 A G 0.040669 -2.0331e-05
1:241536588 A G 1.204745 -3.7528e-05
1:241536818 A G 0.066463 -5.8351e-06
1:241554940 C T 0.020286 -2.6457e-05
1:241556014 A G 0.729856 -6.6554e-05
1:241565615 T C 0.030409 1.2612e-05
1:241566463 A C 0.038569 -1.1934e-05
1:241568886 G A 0.054321 -2.8027e-05
1:241571632 T C 0.293958 3.0185e-05
1:241571791 G A 0.433032 1.4317e-05
1:241576112 A G 0.076278 -2.9845e-05
1:241576287 C T 0.788166 1.3284e-05
1:241576926 C T 1.101410 3.9418e-05
1:241577057 A G 0.106685 7.3951e-06
1:241583612 A C 0.921563 1.2873e-04
1:241586018 T C 0.037790 2.2733e-04
1:241586687 C T 0.884269 7.0487e-05
1:241588263 A G 0.041669 -4.9775e-05
1:241596427 T G 0.616748 5.8255e-05
1:241596701 C T 0.030948 -7.0796e-05
1:241608403 T C 1.506457 8.7280e-04
1:241619083 C T 0.091462 4.9443e-05
1:241622123 A G 0.065525 -5.6276e-05
1:241622379 C A 0.167124 -3.0569e-05
1:241623551 C T 0.385284 -2.9530e-04
1:241631807 T C 1.915643 3.5451e-05
1:241636455 C T 0.075636 5.4109e-05
1:241639581 C A 0.697022 3.1207e-05
1:241643584 C T 0.758802 1.4987e-05
1:241651816 G A 0.031098 4.7702e-05
1:241669934 G A 0.027186 4.7863e-05
1:241678983 C T 0.058482 -3.0628e-05
1:241692253 G A 1.399708 2.3705e-04
1:241695792 C T 0.042964 3.2367e-05
1:241697902 A C 0.034175 5.1176e-05
1:241701778 T C 0.068583 8.7985e-05
1:241702118 C T 0.042837 2.7868e-05
1:241702756 C T 0.058488 -2.7978e-05
1:241704748 A C 0.313851 4.7729e-05
1:241705226 C T 0.176059 2.9188e-05
1:241705524 A G 0.075094 -2.7867e-05
1:241705724 C T 0.282585 -7.9672e-06
1:241705742 C A 0.776816 -8.2083e-06
1:241707019 C T 0.155345 -2.6563e-05
1:241711701 A G 0.449663 -2.4310e-06
1:241713402 T C 0.495269 -7.9950e-06
1:241714587 G T 0.458401 -4.2294e-06
1:241714818 C G 0.171953 -1.0632e-04
1:241720432 G A 1.851056 5.3889e-06
1:241720830 G A 0.647190 -1.2949e-05
1:241721161 G A 0.059728 -6.7093e-05
1:241724922 C T 0.105097 -8.4987e-06
1:241741084 A G 0.069427 -4.9491e-05
1:241747838 C T 0.488739 -6.3374e-05
1:241755348 T C 0.451666 4.5646e-05
1:241757182 T C 0.059816 -4.1875e-07
1:241757549 T G 0.351265 2.9283e-05
1:241759438 G C 0.050945 -4.6095e-05
1:241760829 C A 0.121093 -8.4999e-06
1:241763311 A C 0.122342 -1.5055e-04
1:241767930 A G 1.909849 6.4445e-05
1:241768617 C T 0.627894 1.2896e-05
1:241768713 A G 0.393703 -9.4980e-07
1:241768752 A G 1.168779 -2.6004e-06
1:241771590 T C 0.034944 -2.2277e-05
1:241772421 G A 0.191464 9.8885e-06
1:241772881 T C 0.545397 -9.9729e-06
1:241773027 T C 0.341933 9.5532e-05
1:241778830 C T 0.569211 1.0636e-05
1:241781480 C T 1.364190 1.6151e-04
1:241783301 T C 0.591853 2.6233e-05
1:241786645 T C 1.198767 2.7875e-05
1:241789942 T A 1.331982 9.6058e-05
1:241790148 G A 1.331038 1.1088e-04
1:241790394 C T 0.105591 1.3524e-04
1:241798443 A G 0.038329 -2.6681e-05
1:241798631 T C 0.704867 5.2541e-05
1:241801165 G C 0.575582 2.3310e-05
1:241801595 T C 1.330035 1.0298e-04
1:241804774 G A 0.128610 1.0422e-04
1:241809610 G C 0.762979 2.3501e-05
1:241810265 T C 0.122612 4.1752e-06
1:241813544 T C 1.464068 -1.0722e-05
1:241814114 G C 0.882734 1.9672e-05
1:241817229 A C 0.701547 -3.5600e-05
1:241817912 A C 0.035707 -1.3987e-05
1:241818850 T C 0.056888 -1.9338e-05
1:241819408 A G 0.277564 -7.5753e-05
1:241819478 A C 0.105007 3.7699e-05
1:241820815 C G 0.145942 1.5794e-04
1:241823930 G A 0.050316 2.1858e-05
1:241830086 G A 1.240017 -1.6778e-06
1:241830640 C T 0.112332 1.3286e-04
1:241833741 A G 0.068768 -1.2046e-04
1:241837183 C T 0.033912 1.2595e-04
1:241841733 C G 0.288044 -1.6192e-06
1:241844048 C T 1.591960 -5.5318e-05
1:241849348 G A 0.319781 -1.0452e-05
1:241849364 A G 1.725997 -9.2348e-05
1:241849572 T C 1.659280 -1.0749e-04
1:241849659 G A 0.170821 5.7402e-05
1:241849779 G A 1.561596 -1.6115e-05
1:241850713 C T 0.069803 -1.1812e-05
1:241851416 C T 0.153183 1.1444e-05
1:241861280 T C 0.190876 7.5180e-07
1:241861851 G T 0.158669 -5.3840e-05
1:241861857 G C 0.641189 2.9750e-06
1:241862231 A C 1.175420 -4.2040e-05
1:241866254 G T 0.813259 -1.2558e-05
1:241867496 T C 0.082699 1.4820e-05
1:241872466 G T 0.404625 3.5036e-05
1:241875241 T C 0.145410 -9.7693e-06
1:241878547 G T 0.418394 -8.1968e-05
1:241879430 C T 0.042915 3.8674e-05
1:241880600 A G 0.117091 -1.9525e-05
1:241881940 A C 1.674763 -3.4896e-05
1:241885307 T C 1.639134 -5.6387e-05
1:241885359 C A 0.237612 2.4907e-05
1:241886645 C G 0.033882 -4.4455e-05
1:241891040 A G 0.828978 -7.8231e-06
1:241892354 A C 0.157997 3.0463e-05
1:241895643 T C 0.403080 -2.0575e-05
1:241898588 G A 0.243720 2.2442e-05
1:241900822 G A 0.066609 -2.1476e-05
1:241907817 C T 1.040536 1.6574e-05
1:241908476 T C 0.036849 -2.4011e-05
1:241908666 A G 0.056087 -3.0356e-05
1:241912674 C A 1.602489 1.2431e-05
1:241914220 G T 0.073747 3.2955e-05
1:241915003 C T 0.040023 7.2499e-06
1:241921710 G A 0.387488 1.8447e-05
1:241921866 T G 0.036164 -3.9113e-05
1:241928939 T C 1.938607 1.6946e-05
1:241929542 A G 0.331287 6.1838e-06
1:241930703 T G 0.060676 -3.7454e-05
1:241931406 G A 0.337746 3.1362e-07
1:241931654 T C 1.268213 8.0162e-06
1:241933468 A C 0.108035 3.3673e-05
1:241933552 G A 0.051228 2.9182e-06
1:241946766 C A 1.389519 -8.4363e-06
1:241951329 T C 0.339584 3.0461e-06
1:241967592 A G 0.052039 -2.5863e-05
1:241972721 C T 0.197663 4.0171e-05
1:241973435 A C 0.052124 -1.0291e-05
1:241976205 C T 0.063003 -2.9756e-05
1:241979523 C T 0.412980 -6.9292e-05
1:241979567 A C 1.599679 -3.2202e-05
1:241982430 A C 0.392340 -1.7032e-05
1:242002481 C A 0.329385 3.7055e-05
1:242005344 T G 0.831867 -7.5901e-05
1:242009307 A G 0.415745 2.2952e-05
1:242010072 T G 0.104682 -1.1730e-04
1:242010116 G A 0.330862 -6.3523e-06
1:242010574 C T 1.047690 1.4093e-04
1:242012033 A G 1.097597 1.5909e-04
1:242016590 T C 0.466703 -3.3345e-05
1:242023898 G A 0.065623 6.5795e-05
1:242028133 G A 0.108681 -1.3292e-04
1:242030151 G A 1.097424 6.5196e-05
1:242032691 G T 0.054860 2.1171e-04
1:242035382 T C 0.152920 -2.0964e-05
1:242035438 A G 0.493494 -6.0335e-06
1:242037741 G A 0.152713 2.5477e-04
1:242039382 G A 1.072491 6.6033e-05
1:242040129 A G 1.070533 7.0293e-05
1:242040691 A G 0.489729 -1.3926e-05
1:242042301 A G 0.766494 2.6153e-05
1:242042545 G A 1.277486 -6.3262e-06
1:242042768 T C 0.116532 9.0500e-05
1:242045275 T C 1.952914 -3.3778e-05
1:242052621 G T 0.840767 -1.2695e-04
1:242052685 G C 0.319259 1.5065e-05
1:242053042 G A 1.635061 -2.9752e-05
1:242055664 G A 0.522488 -4.2153e-04
1:242058343 G T 0.415927 2.1819e-05
1:242059221 A G 0.364235 2.3779e-05
1:242062846 T C 0.081238 4.2162e-05
1:242063528 G A 0.745481 1.0667e-04
1:242065356 A G 0.111793 -3.8660e-05
1:242066150 G A 1.437066 2.2479e-04
1:242070731 A G 0.344241 2.8137e-04
1:242072649 A G 0.891371 3.1934e-05
1:242080555 G A 1.535309 -2.5564e-05
1:242081875 G A 0.972976 2.6175e-05
1:242084745 A C 0.547701 -3.1364e-05
1:242085663 T G 0.224155 1.0347e-05
1:242086276 G A 0.129898 5.6715e-04
1:242087206 T C 0.488700 -9.2409e-06
1:242087644 T C 1.049900 -4.3264e-05
1:242089628 C A 0.941502 -3.1053e-07
1:242090954 A C 0.209737 -1.9797e-05
1:242097703 C T 1.879521 -2.1052e-05
1:242098415 T C 0.871874 -4.4383e-05
1:242105339 G A 0.025541 4.2222e-05
1:242107467 A G 0.261539 3.2828e-05
1:242110679 A G 0.543566 -4.7843e-05
1:242113715 G A 0.031526 1.4201e-05
1:242114617 A C 0.103257 -1.3453e-04
1:242117894 A G 0.667865 -2.5772e-05
1:242129655 A G 1.437524 -4.5471e-05
1:242132750 C T 1.888122 8.0895e-06
1:242132781 T C 0.023032 3.6280e-05
1:242133351 A G 0.675493 -7.4921e-06
1:242142836 T C 0.126231 -3.9498e-06
1:242144580 T C 0.302933 -1.0238e-04
1:242149775 G T 0.702572 -4.2476e-05
1:242151729 C T 1.277956 -4.2021e-05
1:242155241 G A 0.413895 -1.5718e-04
1:242155955 G A 1.532174 4.1337e-05
1:242158192 C T 1.065168 7.8089e-05
1:242161619 A C 1.949879 -4.6940e-05
1:242171007 T C 0.050264 3.6012e-05
1:242175001 A C 1.149064 2.5866e-04
1:242179109 A G 0.044840 -6.4900e-05
1:242179387 C A 0.057739 4.3880e-05
1:242179796 C T 1.601516 2.7939e-04
1:242184078 C T 1.010601 -7.4540e-06
1:242184575 G A 0.080157 5.2652e-05
1:242185725 T G 0.479138 -7.6759e-07
1:242186434 A G 0.062981 2.2668e-05
1:242188793 C G 0.096678 -2.3510e-05
1:242189080 T C 0.093393 5.0696e-05
1:242192490 A G 0.406595 -1.2214e-05
1:242193158 T C 0.070975 -1.1831e-05
1:242195135 C T 0.066041 9.8334e-06
1:242195664 T C 0.029760 -7.5362e-05
1:242196967 A G 1.742722 -5.3319e-05
1:242197493 C T 0.221065 -1.4710e-05
1:242199447 A G 0.090735 -1.1376e-04
1:242201314 A C 0.041429 3.4393e-05
1:242216927 C A 1.305893 9.0779e-06
1:242228745 A G 0.064509 5.4046e-05
1:242229860 A G 0.170746 -1.7837e-05
1:242234920 A G 0.159152 -7.4478e-05
1:242238767 G A 0.215356 -1.5733e-05
1:242240214 C A 0.076191 -5.3921e-06
1:242243558 T C 0.141167 5.1925e-05
1:242246843 C T 0.813775 -2.2098e-05
1:242256882 T C 0.239342 1.0047e-05
1:242257053 C A 0.471260 -6.9078e-05
1:242272504 A G 0.132732 -3.1418e-05
1:242274959 C T 0.180535 -1.5464e-05
1:242275264 T C 0.191483 4.1653e-06
1:242278829 C T 0.068589 1.5736e-04
1:242279447 T C 0.369457 -1.2301e-05
1:242282285 C T 1.587036 -2.6032e-05
1:242292280 T C 0.833405 1.6862e-05
1:242297331 T C 1.221029 1.5743e-05
1:242303357 A G 1.147640 -1.1289e-05
1:242307703 A G 0.230452 -1.1475e-05
1:242312720 A G 0.747036 2.8405e-05
1:242327762 C T 0.083786 -4.6111e-05
1:242329619 A G 0.045080 -1.9785e-06
1:242331941 G A 0.912374 2.7960e-05
1:242332370 C T 1.536042 -4.0780e-05
1:242341319 T C 0.603645 -2.4028e-05
1:242344687 A C 0.100677 3.6582e-07
1:242344812 T C 0.050488 6.5033e-05
1:242348617 G A 0.161619 -1.5626e-05
1:242365657 C T 0.277885 1.2437e-05
1:242368319 A G 1.565147 -2.9579e-05
1:242371780 T C 0.055512 6.5803e-05
1:242372162 T C 1.098424 1.2227e-05
1:242374647 G C 1.102274 3.0757e-06
1:242377591 C A 0.613103 -2.6225e-05
1:242378718 A C 0.041955 2.1664e-06
1:242384519 T C 0.549678 -1.9756e-05
1:242390058 A G 0.047394 7.1575e-05
1:242394579 T C 0.050988 -4.0755e-05
1:242397919 T C 0.030231 5.8404e-05
1:242401873 G A 0.055915 -1.0685e-06
1:242406622 T C 1.618536 4.3988e-05
1:242409071 G A 0.346935 2.2163e-05
1:242418141 G A 1.521047 5.5824e-05
1:242418291 G A 0.594226 1.2702e-04
1:242419232 T G 0.358026 8.7609e-05
1:242420888 C A 0.241714 6.8769e-06
1:242428387 T C 0.654188 -4.4222e-05
1:242428735 G C 0.023821 -1.1920e-05
1:242431557 T C 0.055272 -7.4426e-05
1:242439335 C T 0.160272 7.3817e-05
1:242446172 A G 0.731443 -4.3568e-05
1:242453104 T C 1.599828 -3.3568e-05
1:242461623 T G 1.812347 -9.0079e-05
1:242465530 A G 1.808653 -8.3764e-05
1:242466311 T C 1.587734 -3.0340e-05
1:242471226 A G 1.534936 -1.7658e-05
1:242479580 T C 0.284951 -3.9521e-05
1:242492823 T G 0.121281 -5.0697e-04
1:242506695 A G 1.878070 4.5974e-04
1:242525612 C G 1.800734 -1.2951e-04
1:242525824 T C 1.959655 -4.3200e-05
1:242526266 T C 0.031117 4.7842e-05
1:242529588 T C 0.056035 -9.2836e-05
1:242530735 T C 0.055668 -1.1156e-04
1:242530891 T C 0.115646 3.2296e-05
1:242538765 T C 0.046138 -2.7279e-04
1:242542378 C T 0.319132 9.4269e-05
1:242542873 A G 0.257349 4.0522e-05
1:242544789 G A 1.941719 2.4407e-04
1:242544989 C T 0.072828 1.2178e-06
1:242545240 G T 0.024210 -6.6416e-06
1:242545344 G T 0.241007 1.9778e-05
1:242545655 G A 0.107197 2.2490e-04
1:242551484 A G 0.064814 1.3745e-04
1:242551698 T C 1.833688 2.5720e-05
1:242553258 C A 0.038446 -1.1033e-04
1:242553664 A C 0.961681 -7.2624e-06
1:242554531 G A 0.637135 9.8570e-06
1:242560480 C A 0.024077 7.6808e-06
1:242561712 G A 0.770564 1.9824e-06
1:242562550 T C 0.053484 -7.5573e-05
1:242564491 C T 0.039257 -7.3270e-05
1:242565563 T C 0.259420 8.9333e-05
1:242566422 A G 0.158062 4.9541e-05
1:242576857 A G 0.662036 3.9763e-05
1:242578698 T C 0.164170 -3.2109e-06
1:242585722 T G 0.053889 -5.3594e-05
1:242587846 C T 0.113598 3.6794e-04
1:242593668 C A 0.547623 -7.9650e-05
1:242594750 T C 0.026122 -8.2278e-05
1:242597375 T C 0.251588 5.3074e-05
1:242604469 A C 0.081504 -4.9292e-05
1:242612619 G A 0.033665 5.2572e-05
1:242615828 A G 0.681764 -1.1266e-05
1:242618870 G A 0.423340 3.1293e-05
1:242619691 T G 0.707950 -9.8951e-05
1:242620013 A G 0.833009 -5.2348e-05
1:242632594 A G 1.849777 6.2278e-05
1:242633878 T C 0.102799 3.0524e-04
1:242635260 G A 1.244765 -2.1701e-05
1:242639766 C T 0.144017 3.3488e-05
1:242642736 A G 0.092273 5.8425e-05
1:242655301 G A 0.704111 -1.6315e-04
1:242661957 T C 0.022980 -6.7590e-08
1:242663136 T C 0.657976 1.0316e-05
1:242663386 T C 0.817215 -2.6638e-05
1:242668619 A G 0.429832 -1.4821e-04
1:242674732 A G 0.711518 1.4171e-05
1:242677321 C T 0.064973 1.1368e-05
1:242678409 A C 0.042029 3.0637e-05
1:242682479 G T 0.052776 -1.2853e-06
1:242682532 G A 1.247995 1.7382e-05
1:242684588 C T 0.717422 -6.8704e-06
1:242687390 A G 0.646619 -1.5879e-06
1:242690382 C A 1.172668 1.3076e-05
1:242690935 T C 0.314874 4.0815e-05
1:242694809 G A 0.599205 -3.9036e-05
1:242695776 C T 0.424350 -2.2173e-06
1:242697031 G A 0.739291 2.6763e-05
1:242699614 G C 0.078077 -2.1757e-04
1:242700803 A G 1.444645 -4.6492e-06
1:242702623 T C 0.029793 4.0660e-05
1:242706443 G T 1.009617 4.3731e-05
1:242710955 G A 1.130356 -2.8699e-05
1:242712951 C T 0.472082 -2.6161e-05
1:242717999 T C 0.036700 -8.5081e-05
1:242720972 C T 1.784777 1.6010e-05
1:242721326 T C 0.650160 1.1995e-05
1:242721503 G T 0.021779 2.7151e-06
1:242725967 C G 0.188607 1.3840e-05
1:242728501 C T 0.970454 -2.0823e-05
1:242736537 C A 0.114637 -5.3041e-05
1:242739925 A G 0.027751 -1.9639e-05
1:242742848 T C 0.034411 6.0536e-05
1:242749919 A C 0.227109 9.0488e-05
1:242762202 T C 1.017339 7.9011e-06
1:242763245 C T 0.020705 1.7223e-04
1:242768229 A G 0.398708 -2.4941e-05
1:242771482 G A 0.545689 8.9651e-06
1:242774997 A G 0.044473 -4.3670e-05
1:242782878 A C 1.447865 5.9718e-05
1:242798788 A G 0.302485 -6.5387e-05
1:242800371 C T 0.195579 1.9660e-05
1:242806621 T C 1.479326 4.7468e-05
1:242809649 T C 0.110284 -4.0333e-05
1:242811984 T C 1.174092 -4.7292e-06
1:242818716 C T 1.427810 1.6843e-05
1:242820274 C A 0.254499 3.4785e-05
1:242823007 C T 1.958746 -1.1516e-05
1:242832399 A G 0.307954 -9.5390e-05
1:242838450 G A 0.147042 -1.3729e-05
1:242841521 T C 0.548386 4.4406e-06
1:242843323 G T 0.023502 2.2860e-05
1:242844603 G A 1.947289 1.7842e-06
1:242845245 G A 0.248154 2.3256e-05
1:242848245 G A 1.699674 -2.4984e-05
1:242848686 A G 1.265808 -1.2188e-04
1:242854466 C G 0.288622 -8.2089e-05
1:242860425 C T 0.034457 -1.1539e-04
1:242862898 G T 0.247745 3.3713e-05
1:242872032 C A 0.603197 1.0057e-04
1:242872167 G C 0.035778 -1.2564e-04
1:242873224 A G 0.343848 -3.5002e-04
1:242873445 C T 0.055155 3.6844e-06
1:242873595 C T 0.965988 1.3684e-05
1:242873955 A C 0.326442 7.7684e-05
1:242876789 C G 0.393100 -4.3148e-04
1:242878998 C T 0.765550 -2.4518e-05
1:242879126 A G 0.048712 4.9290e-05
1:242881394 A G 0.056022 4.6438e-05
1:242881418 G A 0.065136 -1.7915e-07
1:242881598 C T 1.188533 4.1801e-05
1:242882060 G C 1.155900 7.7190e-05
1:242887546 G A 0.097720 1.5475e-05
1:242894984 A C 0.246190 -7.4495e-05
1:242903027 C T 0.591801 2.2931e-05
1:242909493 G A 1.188844 4.2858e-05
1:242913522 T C 0.086350 4.2360e-05
1:242915247 C T 1.853980 -3.0502e-05
1:242916512 T C 1.799984 -3.9011e-06
1:242918870 T C 1.614859 -8.8147e-08
1:242921341 C T 0.022279 2.8536e-05
1:242921641 T C 0.633396 -4.9705e-05
1:242925596 G A 0.213700 3.8247e-05
1:242925684 A G 0.086746 -5.7231e-05
1:242928016 C T 0.963430 -1.6937e-05
1:242928914 T C 0.143050 -3.3663e-05
1:242930475 G A 0.162489 -1.2133e-05
1:242931515 A G 0.041503 1.7939e-04
1:242935761 A G 0.230815 4.9818e-05
1:242937028 C T 0.162297 3.8727e-05
1:242940149 G A 0.112306 9.9724e-06
1:242949091 G A 0.240750 4.3964e-05
1:242949626 A G 0.022435 -1.2674e-05
1:242952253 G A 0.141437 1.7153e-04
1:242954132 C T 0.056801 -3.0001e-05
1:242964568 G A 0.611935 -5.5311e-05
1:242967466 G C 0.154222 -2.5545e-06
1:242972502 G A 0.656463 5.4997e-04
1:242975036 C A 0.667632 2.0481e-04
1:242985166 T C 0.097006 2.0742e-05
1:242990332 G A 0.437735 5.0320e-05
1:242996072 A G 1.014164 1.1050e-05
1:243001760 T C 0.060634 2.2177e-05
1:243004669 C T 0.129804 8.8160e-05
1:243021237 T C 0.759814 -1.0381e-05
1:243022218 T C 0.956078 5.7237e-06
1:243040780 A G 0.738850 -2.7119e-05
1:243041047 C T 1.280384 -1.4980e-05
1:243051420 G A 1.334764 4.7904e-05
1:243070467 T C 0.113991 -6.2872e-05
1:243073435 T C 0.099927 -9.2395e-05
1:243075848 A G 0.063266 3.3384e-05
1:243077775 G A 1.143959 9.8094e-06
1:243080547 G A 0.196264 -7.2806e-05
1:243085890 T C 0.653850 -1.1971e-04
1:243088756 C A 0.065629 2.1270e-04
1:243089529 A G 0.256265 -1.3608e-05
1:243092232 T C 1.012795 -1.8163e-05
1:243095927 C T 0.643233 4.9315e-05
1:243098722 A G 0.107243 -7.1655e-05
1:243103511 G A 0.046054 -3.5753e-05
1:243106784 T C 1.064269 -2.0388e-04
1:243118409 A G 0.072312 8.1213e-05
1:243121012 G A 1.393275 3.6658e-06
1:243136032 C T 0.620857 1.3895e-04
1:243138839 T C 1.753391 6.8993e-04
1:243140953 C T 0.036901 -5.3163e-05
1:243181599 G T 0.634668 8.4738e-05
1:243266904 G A 0.034181 -9.4319e-05
1:243266970 G A 0.033162 -1.1920e-04
1:243271453 C T 0.271322 -3.4615e-05
1:243306451 T G 0.703371 8.2193e-05
1:243309958 A G 0.257537 -3.1532e-05
1:243384008 T C 0.108337 8.6589e-05
1:243385693 C T 0.056074 4.0003e-06
1:243386993 A G 0.192285 6.0372e-05
1:243397782 T C 0.516123 3.5737e-05
1:243402721 A G 0.996936 -3.2948e-05
1:243405468 C T 0.031584 -3.5486e-05
1:243415581 A G 0.075847 1.5642e-04
1:243420388 G A 0.666574 1.7347e-04
1:243424146 C T 1.760470 1.4261e-04
1:243427352 G C 0.146838 -3.4352e-05
1:243435805 T C 0.056333 -2.7790e-05
1:243444345 C T 0.097941 -1.8994e-05
1:243453119 T G 0.644791 4.5925e-04
1:243454140 A G 0.032182 -5.1441e-05
1:243471462 T C 0.066181 -4.4165e-05
1:243493907 T A 0.603830 2.2687e-04
1:243494739 G A 0.473747 -4.2120e-05
1:243501047 A C 1.095964 -8.7615e-06
1:243502036 G A 0.056126 3.1755e-05
1:243539011 A G 0.022237 1.7706e-06
1:243544382 G A 0.169195 -1.9960e-05
1:243546954 C A 0.190247 -1.3596e-04
1:243548308 T G 0.040695 -7.2977e-05
1:243564722 T G 0.282163 -4.3085e-04
1:243570406 G A 0.067125 6.3000e-05
1:243587887 C G 0.085237 2.0023e-05
1:243600734 C T 0.329921 -2.9068e-04
1:243603925 C T 0.109713 3.4598e-05
1:243604157 A G 0.050053 1.8676e-06
1:243608967 G A 1.149012 3.1034e-05
1:243617188 G T 0.321949 2.1731e-05
1:243625415 C T 0.047560 1.7962e-05
1:243633673 A T 0.087671 -5.4876e-05
1:243640881 G A 1.204534 5.0941e-05
1:243647921 T C 0.407465 -9.7254e-06
1:243657399 T C 1.690381 8.6570e-06
1:243662773 C T 0.349402 6.5907e-05
1:243664820 A G 0.052705 -5.3691e-05
1:243667216 T C 0.445791 2.3164e-05
1:243676546 G A 0.094412 3.2250e-05
1:243679792 C T 0.177289 4.1887e-05
1:243683806 T C 0.070553 -4.0614e-05
1:243686018 C T 0.071407 5.1579e-05
1:243688150 G A 1.832600 -1.6489e-05
1:243689904 G A 0.084140 -7.8221e-05
1:243695539 A C 0.283312 -5.7701e-05
1:243706916 C T 0.021974 1.0077e-05
1:243710407 C T 0.688382 1.1693e-06
1:243713636 G A 0.073393 -3.1598e-05
1:243719946 C T 0.090780 5.4933e-05
1:243725223 T C 0.025385 -1.7805e-06
1:243737428 C T 0.262740 5.6900e-06
1:243743051 T C 0.032824 1.6406e-05
1:243751162 C G 0.092757 5.4319e-05
1:243766921 T C 0.048414 -6.2211e-05
1:243768906 C T 1.369974 6.4033e-05
1:243782621 A G 0.070407 -3.2231e-05
1:243792235 T C 0.028235 1.9011e-04
1:243802307 G A 0.093721 -6.3187e-06
1:243809488 T C 0.139415 -2.4640e-05
1:243821172 A G 0.049864 -8.4321e-06
1:243821531 C T 0.024119 1.8694e-04
1:243827085 T G 0.052380 -5.6592e-05
1:243827863 G A 0.054071 9.3982e-06
1:243834783 T C 0.069212 -2.7756e-05
1:243862980 A G 1.739869 7.9376e-06
1:243873931 A G 0.048975 4.6656e-06
1:243874901 A G 0.154543 -5.8743e-05
1:243882183 T C 0.046615 -4.7333e-05
1:243886673 C T 0.382343 -1.0080e-04
1:243892532 G A 0.362622 -6.9541e-05
1:243910067 T C 1.364663 4.2871e-05
1:243923204 G A 0.078745 -5.6143e-05
1:243933803 C T 0.128178 -1.3617e-06
1:243934631 C T 0.077018 1.0936e-05
1:243943084 A C 0.370305 -4.6618e-05
1:243954602 T C 0.037128 -1.9379e-05
1:243956428 T C 0.040569 -7.0266e-05
1:243956683 T C 0.037443 2.1738e-05
1:243970371 A G 0.115000 1.6146e-05
1:243983166 T C 1.734929 5.1709e-08
1:243983723 C T 1.366809 3.8134e-05
1:244009215 G A 0.049978 -4.1975e-06
1:244012328 A G 0.063597 -1.5787e-05
1:244015469 C T 0.064636 6.2464e-05
1:244023403 G T 0.139483 -2.2300e-05
1:244023680 T C 1.325812 1.9057e-05
1:244027551 A G 0.075869 1.0486e-05
1:244028404 C T 0.021201 3.5079e-05
1:244037861 A G 0.038504 -5.3400e-06
1:244045144 A G 0.051708 -2.7770e-05
1:244047324 A G 0.775391 4.9382e-05
1:244048656 G A 0.865541 2.6619e-05
1:244059630 G C 0.104977 1.4478e-05
1:244062106 C T 0.827203 1.7245e-05
1:244069010 G A 0.747620 3.2477e-05
1:244082020 C T 0.079871 -4.2776e-05
1:244088763 C G 0.041779 -6.8113e-05
1:244092749 C A 0.091189 4.7921e-05
1:244094683 C T 1.388578 7.7450e-06
1:244101194 G T 0.165449 3.1899e-05
1:244104634 C T 1.245736 -3.7327e-05
1:244107640 T C 0.051702 -2.8915e-05
1:244114883 T C 0.084000 -2.7181e-06
1:244114918 G A 0.581879 1.0861e-04
1:244119189 T C 0.050751 -1.1847e-05
1:244119978 T C 0.083176 -6.3887e-05
1:244122296 A G 0.135390 1.8748e-04
1:244131275 A G 0.640264 -1.6669e-05
1:244133004 G A 1.077035 3.3640e-05
1:244137734 A G 0.054736 1.6174e-05
1:244140225 G A 0.435573 -9.6987e-06
1:244146358 T C 0.075587 1.5842e-04
1:244151439 T C 0.253182 2.7831e-05
1:244155156 C T 0.480732 -8.2089e-06
1:244166704 T G 0.072653 -4.1957e-05
1:244170455 T G 0.331732 1.0694e-05
1:244171508 G A 0.230939 -1.2274e-05
1:244173872 A C 0.742060 -1.4839e-05
1:244175136 T C 0.034794 2.0000e-05
1:244176424 T G 1.004242 -1.0931e-05
1:244180875 A G 0.438699 -1.4371e-04
1:244181698 T C 0.077833 -4.0684e-05
1:244187533 G A 0.185897 2.8387e-06
1:244189360 C T 0.028160 -2.5918e-05
1:244192428 C T 0.143537 2.6935e-05
1:244194842 T C 0.957630 -6.8609e-05
1:244199872 C T 0.968935 1.5817e-04
1:244205351 C T 0.314737 1.4360e-05
1:244205652 T C 0.101923 -2.3640e-04
1:244207024 T A 0.634048 -4.8961e-04
1:244209836 T C 0.167049 1.4936e-05
1:244210092 C T 0.025729 -1.7888e-05
1:244214018 G A 0.073760 3.6723e-06
1:244220933 T C 0.059345 7.3605e-05
1:244221036 G A 0.337214 -2.7010e-05
1:244222511 C T 0.319583 1.7569e-05
1:244225402 G A 0.880388 -3.1407e-05
1:244228699 C T 0.578526 2.9206e-05
1:244233807 A G 0.038303 5.3218e-05
1:244236422 A G 0.464318 -3.2813e-07
1:244237429 C A 0.046671 -3.2731e-05
1:244239708 C A 0.361622 1.7444e-05
1:244240555 G A 0.585151 -6.0933e-06
1:244242294 A G 1.975732 -2.8869e-05
1:244244542 C T 1.174495 1.6483e-05
1:244246608 A G 0.107983 6.1401e-05
1:244247520 A G 0.503806 -1.3212e-05
1:244250469 A G 0.062682 4.5362e-05
1:244250561 C T 1.425551 -6.1468e-06
1:244251650 T C 1.070952 1.2772e-05
1:244254609 T C 0.085295 1.7522e-05
1:244256644 G A 1.964459 -1.1316e-04
1:244256687 A G 0.060933 -2.0568e-05
1:244256960 T C 0.600000 -3.0939e-05
1:244257522 G A 0.340681 9.0237e-05
1:244259790 T C 0.042373 1.8318e-05
1:244260194 T C 0.330327 7.5470e-05
1:244260475 T G 1.664506 4.4433e-05
1:244260634 A G 0.067320 -9.2620e-06
1:244262535 G A 0.070595 -1.5327e-05
1:244264513 C T 0.117869 1.2648e-06
1:244266562 C T 0.098087 1.0357e-05
1:244268866 C A 0.294984 -2.5012e-05
1:244272514 G A 0.040705 -4.9948e-05
1:244275252 G A 0.273945 -2.9850e-05
1:244276260 A G 0.023749 -2.2106e-05
1:244278304 C T 0.102303 -4.7763e-05
1:244283333 C T 0.045457 3.8180e-05
1:244285470 C T 0.318165 1.0985e-05
1:244289448 T C 0.867625 -2.7039e-06
1:244291248 A G 1.565728 -8.6079e-06
1:244300166 T C 0.047433 -4.2849e-05
1:244312700 A G 0.148513 1.3350e-05
1:244313495 G A 1.498161 -1.2238e-05
1:244314476 T C 1.326519 -5.4262e-05
1:244314685 C T 1.545286 -6.2292e-05
1:244314952 G A 0.326344 -4.1565e-05
1:244315180 C T 1.019546 -9.4550e-05
1:244315918 A G 0.072328 -3.4515e-05
1:244317946 A G 0.687927 8.4272e-06
1:244318351 A C 1.960476 -1.6738e-04
1:244319340 T G 0.842740 -3.3908e-05
1:244319375 T C 0.049293 1.9494e-04
1:244320371 C T 1.398806 2.3609e-05
1:244320515 A G 0.239238 3.0672e-04
1:244322193 A G 0.081653 9.2878e-05
1:244325804 T G 0.308626 4.2503e-05
1:244329845 T C 0.091400 -2.3113e-05
1:244334073 C T 0.577942 -6.1388e-06
1:244338661 T C 0.078898 3.0130e-05
1:244339226 A C 0.379957 -2.8097e-05
1:244339831 C T 0.027540 -2.1541e-05
1:244344409 G T 0.022019 3.7464e-05
1:244346300 A C 0.022032 -7.0395e-06
1:244350470 A G 0.073468 -1.7001e-05
1:244350904 T C 0.176270 -1.0279e-04
1:244352591 G A 0.563959 -3.7229e-05
1:244353842 G A 0.026492 1.2545e-05
1:244354794 C T 0.022698 1.2522e-05
1:244356256 C A 0.707590 9.5729e-06
1:244356718 T C 0.351035 -4.9444e-05
1:244357437 G A 0.028355 -3.5188e-05
1:244358043 C T 0.763132 1.7987e-05
1:244358190 C T 1.158951 1.6260e-04
1:244358308 G A 0.444535 -1.9996e-05
1:244358551 T C 0.081137 -8.4501e-05
1:244360130 A C 0.331326 2.9093e-06
1:244361804 G A 0.734520 -5.2607e-07
1:244362085 C T 0.028877 8.8564e-06
1:244362192 A G 0.093633 3.7737e-04
1:244362297 C T 1.966530 4.2364e-05
1:244365010 T C 0.362774 1.4236e-05
1:244367585 T C 0.049527 -9.1391e-06
1:244373905 T C 0.076584 -2.2309e-06
1:244374728 T C 0.342790 -1.7758e-05
1:244375589 G T 0.040750 1.4479e-05
1:244375726 G A 0.092679 -1.5715e-05
1:244377850 C T 1.244405 -2.5569e-05
1:244380312 T C 0.029046 1.8608e-05
1:244380393 C A 1.858070 -4.3531e-06
1:244382399 C G 0.285256 1.1013e-05
1:244382892 A G 0.321936 -3.8388e-05
1:244384504 T C 0.298849 6.3765e-06
1:244390564 T C 0.153868 -3.9518e-05
1:244390922 T C 0.040134 -9.6843e-06
1:244391489 T G 0.320473 5.4877e-06
1:244391535 C G 0.539882 -1.4154e-04
1:244392878 C T 0.852808 2.7407e-05
1:244392920 A G 0.035879 2.0920e-05
1:244394043 C T 0.930440 -1.3121e-04
1:244400995 A G 0.131657 -4.4301e-05
1:244406007 T C 0.033301 2.0118e-05
1:244406046 T C 1.211217 2.3171e-05
1:244418511 C T 0.085941 9.2217e-05
1:244433147 G A 1.919155 -8.5381e-05
1:244435678 T C 1.919213 -9.9516e-05
1:244446852 C T 0.042234 6.1658e-05
1:244447097 C A 1.906126 9.5683e-06
1:244448644 A C 0.066327 5.8112e-05
1:244451292 G A 0.995485 -3.6453e-05
1:244452911 A G 1.045564 -4.5297e-05
1:244454987 T C 0.064555 9.9785e-05
1:244455502 G A 0.099378 6.4213e-05
1:244459922 C G 0.963174 -1.3549e-05
1:244460076 C T 0.028985 -4.1736e-05
1:244460826 T G 0.210857 -6.6396e-06
1:244462879 T G 0.097379 4.0731e-05
1:244463058 G C 0.041611 -4.7480e-05
1:244465254 G A 0.780506 4.7885e-05
1:244465552 G A 0.321748 -8.1651e-06
1:244477988 G A 0.595923 3.2339e-05
1:244486658 G A 0.042276 3.9704e-05
1:244489300 T C 0.195024 -4.7247e-05
1:244489956 G A 0.228426 -2.8693e-05
1:244490369 T C 0.823145 2.0277e-05
1:244490846 G T 1.452698 7.4888e-05
1:244493080 G T 1.164758 4.8238e-05
1:244497737 C T 0.067362 -5.8622e-05
1:244500765 T C 0.564917 1.1778e-06
1:244503080 G C 1.631195 3.2012e-05
1:244503384 C A 0.227443 -2.1875e-05
1:244507520 T C 0.058852 1.0741e-05
1:244507556 G T 0.257748 1.7671e-05
1:244507653 A G 0.911722 2.5809e-05
1:244507705 A C 0.025882 -1.2781e-06
1:244508605 A G 0.040715 -3.6966e-05
1:244510939 C T 0.392015 5.2472e-06
1:244511176 A G 0.532264 -4.7507e-05
1:244516334 C A 0.597079 6.0525e-05
1:244518523 C A 0.930525 -6.0209e-05
1:244519113 A G 0.029728 -7.6667e-05
1:244524345 A G 1.512384 -3.5528e-06
1:244525597 A G 0.044460 -3.3127e-05
1:244527857 C T 0.960145 -6.7804e-05
1:244532146 C T 1.022513 -6.6888e-05
1:244532937 T C 1.520638 -6.7071e-05
1:244533214 A G 1.623214 -2.7980e-05
1:244537135 A G 0.061033 -3.0511e-05
1:244539868 G A 0.440124 3.2971e-05
1:244541485 A G 0.076197 1.2246e-04
1:244544519 T C 0.334429 -8.3496e-05
1:244544818 A G 1.183343 5.3642e-05
1:244545719 G A 1.142128 -3.7325e-05
1:244547029 C T 0.288872 1.0850e-04
1:244553507 T C 0.858534 1.6298e-05
1:244557218 A G 0.090222 7.8169e-05
1:244561408 A G 0.139502 -6.0303e-05
1:244564738 C T 0.140544 -6.2787e-05
1:244569711 T C 0.095529 3.3668e-05
1:244570510 A G 1.495552 2.4585e-05
1:244573756 A G 1.042013 -5.0202e-06
1:244578558 G C 0.035080 -3.3428e-05
1:244580611 A G 0.111790 6.5892e-06
1:244582459 G T 0.114335 -1.3874e-04
1:244583585 C T 0.064529 5.2457e-05
1:244587073 A G 0.095730 3.6521e-05
1:244587469 C T 0.145478 3.8769e-05
1:244589752 G A 0.048849 -8.3292e-05
1:244590966 A C 0.098476 7.0745e-05
1:244597892 T C 0.434545 -4.4492e-05
1:244599286 A G 0.042990 3.9475e-06
1:244599459 C T 0.045833 5.9018e-05
1:244603861 C T 0.049985 -1.8123e-06
1:244616355 A G 0.073023 3.3713e-05
1:244624337 C A 0.408971 1.1988e-04
1:244630132 A G 0.033558 -1.1827e-05
1:244635604 C T 1.199977 3.7080e-05
1:244641216 A C 0.069436 2.9250e-05
1:244644806 A G 0.066145 -5.4897e-05
1:244646044 T C 0.142735 -9.6391e-05
1:244651163 G C 0.541976 -7.4695e-06
1:244651917 C G 0.224781 -3.4383e-06
1:244661270 C G 0.129937 9.7269e-06
1:244666142 C A 0.102394 -5.5694e-05
1:244674603 G T 0.305046 1.6680e-05
1:244676166 T C 0.065808 2.2153e-04
1:244678241 G A 0.098275 -2.0979e-05
1:244688842 G A 0.038988 8.5353e-05
1:244689029 A G 0.433571 -6.2322e-07
1:244697368 T C 0.079222 8.1598e-05
1:244701500 A G 0.372048 -8.3445e-06
1:244709727 A G 0.027047 -9.0458e-05
1:244711862 G T 0.160522 -3.3391e-05
1:244715966 A G 0.128532 -4.5050e-05
1:244716722 A G 0.024593 1.9148e-05
1:244722670 T C 0.049692 -5.0427e-05
1:244733281 C T 0.059787 7.7647e-05
1:244735593 T G 0.027073 -1.7774e-04
1:244735858 G A 0.178942 -9.0669e-05
1:244736955 A C 0.093578 -2.6271e-05
1:244738579 T C 0.025401 5.4491e-06
1:244747294 A G 0.192658 -1.4455e-04
1:244758349 C T 0.074714 3.1821e-05
1:244767326 C G 0.873507 1.6007e-05
1:244770644 A G 0.020562 2.7205e-05
1:244772179 G A 0.222944 1.2272e-05
1:244775382 C T 0.334040 1.1958e-05
1:244778533 A G 0.067580 4.0017e-04
1:244781787 A G 1.311076 9.1870e-05
1:244784860 T C 0.032370 5.5921e-05
1:244786951 A G 0.028206 2.7343e-05
1:244792168 A G 0.066710 -8.7611e-05
1:244802155 T G 1.389409 1.8145e-04
1:244803440 G A 0.027141 -2.4345e-05
1:244806080 A G 0.055191 -1.7539e-05
1:244806710 T C 0.175063 -4.8887e-05
1:244806971 C T 0.078375 1.8165e-05
1:244808735 T C 0.081033 1.5339e-04
1:244809662 G A 1.380113 5.1045e-05
1:244815816 G A 0.568474 -2.1479e-05
1:244815949 C G 0.995274 2.2691e-05
1:244816968 A C 0.066622 2.0345e-05
1:244817239 T G 0.105023 3.2931e-05
1:244822462 G A 1.629322 3.3592e-05
1:244822776 G T 0.134916 1.4875e-07
1:244824107 T C 0.026644 3.6817e-06
1:244824192 T C 0.195453 3.3144e-05
1:244829339 C A 1.009237 3.4467e-05
1:244831671 T C 0.030487 5.1578e-05
1:244834270 T G 1.557513 2.7132e-05
1:244842116 A G 0.073458 -3.1371e-05
1:244850728 G T 0.028744 -2.9979e-05
1:244853265 T C 0.450228 -3.0867e-05
1:244854821 A G 0.652416 9.0520e-05
1:244855509 G T 0.023506 9.1519e-05
1:244861863 C T 0.170830 1.9251e-04
1:244867747 A G 0.091530 9.0764e-05
1:244877955 T C 0.496185 -1.2772e-05
1:244879173 G A 0.048612 2.4345e-04
1:244883471 T C 0.044305 -5.9685e-05
1:244888167 C T 0.153709 -6.9483e-05
1:244891124 G C 1.194339 4.3999e-06
1:244894936 T C 0.307243 4.5942e-05
1:244897777 T G 0.026128 5.8610e-05
1:244902468 A G 1.088080 -2.3465e-05
1:244910727 A G 0.035560 -5.1672e-05
1:244914870 A G 1.580165 4.7158e-06
1:244915579 G T 1.371045 -5.6363e-05
1:244918347 T G 0.093432 -1.6570e-05
1:244920820 G A 1.128678 -2.0902e-05
1:244920860 G C 0.419997 -4.6801e-05
1:244922193 A G 1.497454 -1.5789e-04
1:244922751 T C 0.165615 -1.2252e-05
1:244933170 C G 0.392768 -8.1251e-06
1:244934673 T C 0.430857 2.8933e-05
1:244938498 C T 0.293831 -5.7873e-05
1:244941601 G A 0.077927 -1.1801e-04
1:244942113 A G 0.286431 -1.5512e-05
1:244946101 A G 0.226463 -1.9535e-05
1:244948199 C A 0.236473 -1.5157e-05
1:244949758 A G 0.175985 1.0915e-05
1:244955233 T C 0.281624 8.3959e-05
1:244957978 T C 0.031490 3.4712e-05
1:244958013 C T 0.198896 3.0940e-05
1:244964713 C T 1.665217 1.9158e-05
1:244964797 A G 0.103910 2.6604e-05
1:244965929 T C 1.626287 1.5106e-05
1:244967771 T G 1.303257 -1.0312e-04
1:244968669 C T 0.650218 -2.0133e-05
1:244973524 A G 0.025161 1.1066e-05
1:244974586 T C 0.179948 -5.1001e-05
1:244976024 A G 0.082987 -4.5413e-05
1:244980419 A G 0.150574 1.1980e-06
1:244980554 G A 0.209445 -1.2286e-05
1:244990268 G A 0.347273 -2.3009e-05
1:244995838 G A 0.040270 2.2384e-05
1:244995904 C G 0.156965 -3.2309e-05
1:244997953 G A 0.345260 -8.1699e-05
1:245000193 A G 1.938701 -4.9431e-06
1:245008115 T C 0.032088 6.6471e-05
1:245011190 C T 0.031685 -1.7447e-06
1:245011430 A G 0.051224 -1.5567e-05
1:245013807 A G 0.249073 -1.6518e-05
1:245015140 C T 0.047810 -1.0033e-04
1:245018520 C T 0.094919 4.8426e-05
1:245022315 C A 0.039994 1.5845e-05
1:245028509 T G 0.460569 -4.2955e-05
1:245032339 T C 0.090316 2.7322e-05
1:245038626 C A 0.079131 -1.4098e-05
1:245043044 C T 0.420636 -9.6221e-06
1:245044488 C T 0.020646 -1.4126e-05
1:245048666 C T 0.065713 7.6815e-06
1:245053728 G T 0.073571 -1.5098e-05
1:245055574 C G 0.476580 -8.7353e-06
1:245058181 G A 0.096133 1.0039e-05
1:245063661 C A 0.231309 -4.0444e-06
1:245065787 T G 0.094354 2.9274e-06
1:245079604 C A 0.334105 -1.0255e-05
1:245082527 A G 0.041331 -5.7722e-05
1:245082988 T C 0.459310 -4.2020e-05
1:245092832 A G 1.892838 2.7747e-05
1:245098028 C T 0.482747 -2.6796e-05
1:245102091 G T 1.028436 6.9367e-05
1:245104596 T C 0.302822 2.1235e-05
1:245111127 T C 0.268544 -1.1487e-05
1:245116281 C T 0.624892 1.5741e-06
1:245116298 G A 1.012908 1.6236e-05
1:245121498 C T 0.735143 -7.8920e-06
1:245123541 C G 0.226213 2.6785e-05
1:245124063 C T 0.080537 -3.7460e-05
1:245124194 C T 0.074707 -1.3579e-04
1:245124619 C T 0.378215 2.2212e-04
1:245124624 T C 0.614551 3.4744e-04
1:245133662 C G 0.941933 -5.5164e-06
1:245136243 A G 1.208643 8.2378e-06
1:245150323 T C 0.162911 -8.6509e-05
1:245162068 C T 0.211191 2.8318e-06
1:245162574 C T 0.174128 -3.6327e-05
1:245162685 C T 1.592970 -6.2931e-06
1:245169112 T C 0.160460 2.1489e-05
1:245189387 G T 0.654314 -9.4603e-06
1:245191651 G A 0.070365 -1.6100e-05
1:245192472 C T 0.671157 2.3407e-06
1:245212846 C T 0.077599 1.0506e-04
1:245219771 G A 0.137821 -2.3206e-05
1:245223608 T G 0.041413 3.1050e-05
1:245235876 G A 1.003139 1.1785e-05
1:245237137 T C 0.056197 -3.4453e-05
1:245245402 T C 0.832006 -3.0634e-05
1:245247095 A G 0.058680 -4.7555e-05
1:245248256 G T 0.053759 -2.7965e-05
1:245249432 T C 0.148169 5.3284e-06
1:245249749 G A 0.141258 4.7594e-05
1:245249945 T C 0.084393 1.1232e-05
1:245254522 G A 0.105769 -2.0325e-05
1:245255022 T C 1.695221 -1.4762e-05
1:245268412 C T 1.764969 2.3269e-06
1:245273390 C T 1.457933 6.7751e-06
1:245278913 G A 0.138181 3.6666e-05
1:245287508 A G 0.105565 2.9827e-05
1:245288493 G A 0.368526 7.1928e-05
1:245290111 A G 0.280900 5.0855e-05
1:245290345 T C 0.144391 2.7035e-05
1:245291857 A G 0.041552 3.5751e-05
1:245297239 T C 0.052909 -1.9499e-05
1:245297324 T G 0.144063 4.9485e-05
1:245297608 T C 0.254074 3.0017e-05
1:245302653 G A 0.114468 4.1176e-05
1:245303298 C T 0.088807 2.8586e-05
1:245305530 C T 0.444726 -1.2101e-07
1:245305596 C G 0.210591 -2.3422e-05
1:245307406 T C 0.167354 9.2004e-06
1:245315987 G A 0.913390 1.8193e-04
1:245321162 C T 0.210789 -5.7350e-06
1:245322266 T C 1.956526 -5.0024e-05
1:245328972 A C 0.086220 -4.2026e-05
1:245329981 T C 1.863302 -7.5380e-05
1:245332964 C G 1.903877 -9.0531e-05
1:245336800 A C 0.025327 8.4601e-05
1:245336818 A G 0.020098 1.3630e-05
1:245337496 G A 0.181616 1.7697e-05
1:245338416 T G 0.067291 -1.2596e-05
1:245340091 T G 0.138925 1.1710e-05
1:245341817 A G 0.243172 9.1125e-05
1:245344663 A G 0.228478 1.7357e-05
1:245351287 A G 1.662283 -5.8662e-06
1:245352307 A G 1.877103 3.4650e-05
1:245353613 T C 0.174735 4.2266e-06
1:245355626 G C 0.298875 -2.3426e-06
1:245358550 G C 0.031458 2.8068e-05
1:245359604 C T 0.840835 -6.2336e-05
1:245361122 G C 0.265688 3.5392e-05
1:245362680 C T 0.344722 -1.1582e-04
1:245366662 C T 1.296941 -1.7885e-06
1:245367423 C T 1.786949 8.1813e-05
1:245370329 A G 0.039283 1.0328e-04
1:245375936 T C 0.021201 -1.4221e-04
1:245376084 A C 0.038186 -4.1643e-05
1:245379167 A G 0.192548 -5.7550e-05
1:245379820 C T 0.053136 9.5162e-05
1:245380639 C T 0.188263 -1.3457e-05
1:245381000 T C 0.285821 3.5524e-06
1:245390351 G A 0.598117 -3.0640e-05
1:245394923 T C 0.038686 -5.8330e-05
1:245395788 A G 0.052721 -8.0040e-05
1:245400260 A G 0.636878 2.7885e-05
1:245405229 T C 0.038151 -6.7689e-05
1:245407878 T C 1.707899 6.2095e-05
1:245420078 T C 0.091988 -5.6070e-05
1:245422577 T C 0.987676 -1.9217e-05
1:245422789 A G 0.118486 -5.1946e-05
1:245431939 G A 0.889395 1.9404e-05
1:245434605 A G 0.265100 -3.3708e-05
1:245443262 A G 0.201701 -2.7546e-05
1:245446936 A G 1.087759 1.6757e-05
1:245453692 G A 0.213272 -3.8568e-05
1:245454615 G A 0.909651 2.8729e-05
1:245458633 C A 0.024840 1.4710e-04
1:245460088 G A 0.087428 1.4441e-04
1:245461981 G A 0.742316 -4.7657e-06
1:245462654 A G 0.143605 -5.7811e-05
1:245464740 T C 0.061105 1.3705e-04
1:245469360 C T 0.123092 -4.5455e-05
1:245470001 T C 0.339759 3.6402e-05
1:245472714 C T 0.400503 4.0014e-05
1:245480149 G A 0.106607 8.6348e-06
1:245480344 G A 0.110005 1.4017e-04
1:245483293 A G 1.036599 3.3060e-05
1:245483332 G A 1.954121 2.8523e-05
1:245483381 A G 0.348311 4.7530e-05
1:245489083 C A 0.058784 -8.9827e-06
1:245489437 C T 0.113504 -7.0251e-06
1:245490149 C T 0.114968 -2.6405e-06
1:245492090 A G 0.138710 2.8475e-05
1:245494705 G A 0.242620 6.3078e-05
1:245494762 A G 0.137389 -4.5121e-06
1:245495727 T C 0.039842 -3.9153e-05
1:245496021 C T 0.241948 5.2825e-05
1:245502722 A C 1.720369 -3.5812e-05
1:245505656 G C 0.061186 2.1633e-05
1:245507916 T C 0.088710 -3.0529e-05
1:245508267 A G 0.058456 -2.8121e-05
1:245508665 G T 0.022954 3.9178e-06
1:245511315 A G 0.074630 -4.7998e-05
1:245513751 A G 0.073055 -1.2668e-05
1:245515938 A C 0.033821 1.3570e-04
1:245517151 G A 0.091430 -3.6618e-06
1:245518951 T C 0.035720 -2.0493e-05
1:245520783 T C 0.666161 -1.5456e-05
1:245525295 A G 0.047359 1.4712e-05
1:245528780 C A 0.905354 2.8493e-06
1:245530282 A G 0.030958 5.2278e-05
1:245532053 G T 0.056044 9.5818e-06
1:245535264 C T 0.097090 4.3563e-05
1:245536257 G A 1.166183 -4.1762e-06
1:245539169 A G 0.051455 -7.6613e-05
1:245539328 G A 0.695350 8.1213e-05
1:245542829 G A 0.072582 1.8832e-04
1:245543770 A G 1.061744 1.2825e-05
1:245547981 A G 0.154456 -1.1027e-05
1:245552889 T C 0.089667 3.5462e-05
1:245557416 T C 1.250267 -3.2464e-06
1:245560145 G A 0.212607 -8.4211e-05
1:245563214 T C 0.084146 -1.9540e-05
1:245568611 C T 1.251913 -3.9724e-06
1:245572053 T G 0.198617 -2.9481e-05
1:245575817 T C 1.073260 8.4770e-06
1:245576187 A G 0.066658 -9.1848e-05
1:245577473 G A 0.325598 -8.0167e-05
1:245577829 T C 0.035122 -4.1562e-05
1:245578570 T C 0.066535 1.6833e-05
1:245580061 A G 0.106402 7.9051e-05
1:245580253 C T 1.301566 -1.7466e-05
1:245582247 A G 0.067843 5.3756e-05
1:245586545 C A 0.214833 3.6140e-05
1:245587844 A G 0.154189 -5.8696e-05
1:245588630 T A 0.067804 -3.6296e-05
1:245597371 A G 0.975138 -1.2366e-05
1:245599583 T C 0.026524 -5.7257e-06
1:245601771 A G 1.533540 7.7416e-06
1:245603539 G A 0.074552 4.4055e-05
1:245608086 T C 0.099985 -3.9801e-05
1:245608967 G A 0.309508 1.6175e-05
1:245609133 T C 0.218377 -4.2763e-05
1:245611389 A G 1.889943 1.6217e-05
1:245617013 G A 0.031597 -8.7110e-05
1:245617382 A G 0.408841 -1.2933e-05
1:245618170 C A 0.035220 6.6884e-05
1:245619580 G A 0.554962 1.3994e-06
1:245623965 A C 0.628277 -1.4203e-05
1:245625999 G C 0.064214 -1.3407e-05
1:245626590 A G 1.625349 8.5091e-06
1:245634116 T G 0.200594 -6.0756e-05
1:245636410 G A 0.145796 1.0176e-05
1:245649651 G A 1.293273 5.4743e-05
1:245650748 C T 1.974657 2.2250e-04
1:245659214 T C 0.105182 6.8489e-05
1:245660618 G C 0.033376 7.1977e-06
1:245662246 G A 0.028131 -1.1593e-05
1:245663519 C A 0.843139 -1.1094e-05
1:245676418 C A 0.126010 9.1628e-06
1:245679783 T C 0.621312 -6.5131e-06
1:245681928 A G 0.392116 -3.2059e-05
1:245686803 A G 0.349983 -8.9594e-05
1:245689787 G A 0.381739 -3.9589e-05
1:245690007 T C 0.037670 -6.0833e-05
1:245690553 T C 0.075792 5.2735e-05
1:245692302 A G 0.084484 -2.7539e-05
1:245694732 G A 0.850215 6.7514e-05
1:245697260 C T 0.460949 -1.6856e-05
1:245699085 A G 0.971746 5.6757e-05
1:245701098 C T 0.020133 -7.2342e-05
1:245703819 C T 0.818436 1.7242e-04
1:245703990 T G 1.153631 8.0507e-05
1:245704510 A G 0.481150 2.6891e-05
1:245706160 C T 0.533173 -3.0197e-05
1:245706226 T C 0.250988 8.3465e-06
1:245714736 G A 0.747039 7.7338e-05
1:245717371 T C 0.663211 -4.4729e-04
1:245718399 C T 0.092118 -4.1626e-05
1:245720262 C A 1.342719 -3.2061e-05
1:245722181 C T 0.564472 2.2595e-05
1:245723822 A G 0.037888 3.4244e-05
1:245723932 G A 0.177770 -2.5760e-05
1:245726443 C T 0.378786 4.0169e-05
1:245727474 G A 1.493098 1.2449e-04
1:245734311 C T 1.345864 7.6408e-06
1:245739589 A C 0.110885 1.7188e-05
1:245741227 A C 0.093224 4.2994e-06
1:245743997 G A 0.152193 -5.3526e-05
1:245745586 T C 0.838887 2.1188e-05
1:245745629 A G 0.023259 -7.2365e-05
1:245745682 G A 0.044360 -1.0732e-04
1:245748602 T C 0.038400 -3.3109e-05
1:245751177 C A 0.840903 2.8651e-05
1:245753173 A G 0.220919 -3.0011e-05
1:245755811 T C 0.691105 -4.4440e-05
1:245761845 T C 0.208160 -2.7925e-05
1:245762147 G T 0.093513 -2.0316e-05
1:245762190 C T 0.742904 5.5356e-05
1:245765274 G C 0.064762 -1.0280e-05
1:245767748 T C 0.184011 1.5596e-05
1:245769416 C A 0.240134 3.1796e-05
1:245771636 A G 0.024025 -1.2729e-04
1:245772370 A G 0.617108 6.3229e-05
1:245772529 G A 0.128266 -9.0599e-05
1:245772651 G C 0.029669 7.0314e-05
1:245773148 G A 0.232298 -5.5207e-06
1:245774964 G A 0.797403 4.5316e-05
1:245779109 A G 0.030082 8.3281e-05
1:245779530 T C 0.499563 -1.1540e-04
1:245780760 C T 0.685308 1.8546e-05
1:245790404 T C 1.434480 -4.0406e-05
1:245794675 G A 0.040838 2.6956e-05
1:245795118 C T 0.184248 -1.4432e-05
1:245795256 A G 0.098784 6.3867e-06
1:245795660 A G 0.051624 -6.4343e-06
1:245806310 C A 0.325731 -2.3677e-04
1:245808835 T C 0.188254 -1.2797e-05
1:245810068 G T 0.042935 -1.2850e-05
1:245811413 T C 0.529775 5.8771e-05
1:245816049 C A 0.226375 -9.5261e-05
1:245820712 G A 1.222104 -1.1250e-05
1:245822899 G A 0.134527 1.1540e-05
1:245823569 C G 1.398147 3.9577e-05
1:245827051 A G 0.029196 6.9737e-05
1:245831705 G A 0.031915 -2.9484e-05
1:245835195 T C 0.244782 6.3884e-05
1:245836866 A C 0.039670 3.6677e-05
1:245839280 G T 1.174725 3.0953e-04
1:245841415 G A 0.029183 2.1751e-06
1:245841531 T C 0.075285 5.6181e-05
1:245842304 C T 0.251302 -4.0155e-05
1:245843930 A G 1.015106 5.4328e-05
1:245847078 G C 0.058894 9.0203e-05
1:245847148 C T 0.468505 2.8779e-05
1:245849729 A G 0.023366 6.3179e-05
1:245858493 G T 1.542836 6.1664e-05
1:245859350 T C 0.048336 1.4947e-05
1:245866511 C T 0.544520 -9.3542e-05
1:245871108 A G 0.517035 -3.2477e-05
1:245872185 T G 0.043629 -1.9100e-05
1:245873836 G A 0.376046 -5.7119e-05
1:245881760 G A 0.059689 3.6593e-05
1:245883150 T C 0.349503 -5.1091e-05
1:245894261 C A 0.336322 9.0378e-05
1:245899701 G A 0.707084 1.5989e-05
1:245900039 A C 0.055778 4.3260e-05
1:245912107 C T 0.177299 5.6488e-05
1:245914790 G C 0.435194 -8.7633e-06
1:245918301 A G 0.655762 -9.1714e-06
1:245919844 T C 0.054691 -1.9027e-08
1:245922956 A C 0.054168 3.2355e-05
1:245924614 T C 0.049530 1.6850e-05
1:245925816 G A 0.080586 3.6483e-05
1:245926038 G T 0.468443 3.8268e-06
1:245926749 T C 0.168802 1.0897e-05
1:245927242 A G 0.109385 -1.4906e-04
1:245930051 G A 0.307447 1.4879e-05
1:245930742 A G 0.037592 -7.5852e-05
1:245934984 T C 0.165881 -1.9109e-05
1:245936531 T C 0.273925 -3.5581e-04
1:245936738 G A 0.425349 -7.3942e-05
1:245937665 G C 0.218410 -5.8334e-07
1:245949475 C G 0.128740 -2.2080e-05
1:245949655 G A 0.033918 1.7487e-05
1:245950642 A G 0.433568 -4.8786e-07
1:245953416 G A 0.313504 -2.6223e-05
1:245953511 T C 0.037466 5.6444e-05
1:245957353 T C 0.065963 -3.1080e-06
1:245959911 C T 1.005836 -1.5273e-06
1:245960086 C T 0.287369 -1.4626e-05
1:245960376 A G 1.728016 2.5470e-05
1:245961509 A G 0.035067 9.4458e-05
1:245962004 G T 0.091735 -2.9623e-05
1:245964820 A G 0.042367 2.3412e-05
1:245965252 T C 0.048576 6.0178e-05
1:245965860 C T 0.098898 3.8341e-05
1:245969003 T C 1.536370 -5.5610e-05
1:245969258 A G 0.039679 3.3379e-05
1:245973612 T C 1.243422 -3.3728e-05
1:245974315 A C 0.122722 6.6761e-05
1:245974571 C T 0.104494 -3.1726e-05
1:245977996 T C 1.652536 -1.0908e-05
1:245979357 C T 0.220309 1.0411e-05
1:245986813 G T 0.033224 2.7711e-05
1:245988808 A G 0.032665 1.5701e-05
1:245989865 T C 1.891387 1.2237e-05
1:245993682 G A 1.931002 -1.1059e-07
1:245994842 T C 0.122952 8.9471e-05
1:245994892 A G 1.412918 -1.4476e-05
1:245997919 C T 1.900784 2.1383e-05
1:246007023 T G 0.430588 2.5849e-05
1:246011399 G T 0.721479 5.1517e-05
1:246014420 C T 0.189445 1.5888e-06
1:246018517 C T 1.512397 4.3541e-05
1:246021520 T C 0.042403 8.9413e-05
1:246021851 A G 0.091511 9.3495e-05
1:246023140 C T 0.062620 7.2231e-05
1:246025433 T C 0.137461 2.8148e-05
1:246026302 C T 0.025405 7.6795e-06
1:246026459 G A 1.453535 3.2688e-05
1:246041505 C T 1.533488 -3.1744e-06
1:246041721 G A 0.162242 -3.0030e-05
1:246043567 A C 1.528207 -5.6755e-06
1:246051310 T C 0.072156 -2.3898e-05
1:246058909 C T 0.134248 -9.6123e-05
1:246062702 G C 0.088239 -1.8660e-04
1:246066326 T C 0.214372 -6.3914e-06
1:246078476 C T 1.783301 7.2556e-05
1:246088371 T C 0.042373 -3.6921e-05
1:246091657 T C 0.068680 3.5195e-05
1:246094206 C T 1.810279 3.9140e-05
1:246097631 T C 0.093575 5.3220e-05
1:246098184 C T 1.544319 9.8150e-06
1:246102023 G T 1.672020 -2.0869e-05
1:246102188 A G 0.061488 9.0786e-06
1:246103035 T C 0.140574 -2.8808e-05
1:246110850 T C 0.033808 -3.1128e-06
1:246113263 T C 0.094510 -1.4063e-04
1:246113584 T C 0.060511 2.7547e-05
1:246114373 A G 0.078326 1.0995e-04
1:246114558 G A 0.192220 3.7791e-06
1:246115205 T C 0.030945 -9.1143e-05
1:246115287 A C 1.848826 -9.7524e-06
1:246115368 A G 0.036226 -5.1550e-06
1:246121495 C T 0.261643 -3.3395e-05
1:246124691 A G 0.182749 3.2756e-05
1:246127777 A C 0.204778 -3.2976e-05
1:246127862 T A 0.037148 8.0399e-08
1:246135726 T C 1.147059 3.4737e-06
1:246140466 C T 0.034353 3.9016e-05
1:246141452 A G 0.230977 -3.4368e-05
1:246145835 A C 0.181882 3.9726e-05
1:246148791 A C 0.228277 -2.8195e-05
1:246161101 G T 1.382210 -1.6001e-06
1:246161253 G T 1.609442 -2.0429e-05
1:246161683 T C 0.171629 1.0370e-06
1:246164185 C T 0.312261 -2.3021e-05
1:246166375 G A 0.255493 3.6921e-05
1:246166543 C T 0.051637 -1.3794e-06
1:246166728 A G 0.403165 7.7925e-05
1:246168017 T C 1.237910 -1.1400e-06
1:246171978 C T 0.080628 -4.7333e-05
1:246179226 T G 0.030452 1.9199e-05
1:246197936 A G 0.036281 3.1147e-05
1:246202027 C T 0.638663 4.8365e-05
1:246207839 T C 0.688418 4.9059e-05
1:246213341 A G 0.420380 -8.4322e-07
1:246241574 T G 0.064951 -5.4407e-05
1:246242044 G A 0.424898 -3.5454e-06
1:246244336 T C 0.269229 -1.9190e-05
1:246247103 T G 0.114150 4.4003e-05
1:246254192 T C 0.142657 3.1936e-05
1:246256017 T G 1.604333 -5.0080e-05
1:246262674 A G 0.140359 1.5028e-05
1:246263253 A G 0.054077 -7.8656e-05
1:246266493 A G 0.104669 -8.0737e-06
1:246269894 T C 0.178374 7.9016e-05
1:246277467 C T 1.692663 -5.5498e-05
1:246284119 T C 0.023184 2.2951e-04
1:246284431 T C 0.055165 1.3236e-04
1:246287351 T C 0.047914 -9.7975e-06
1:246288481 C T 0.187371 -2.2584e-06
1:246291451 G T 0.031214 -1.6989e-05
1:246302492 C G 1.394667 -1.0363e-07
1:246306225 C T 0.308824 -1.3013e-06
1:246315914 T C 0.163378 -8.0557e-06
1:246317372 A T 0.048099 -3.7099e-05
1:246324070 G A 0.865139 7.6078e-05
1:246332536 T C 1.685302 -2.7478e-05
1:246342089 A G 0.057080 4.1331e-05
1:246352751 G A 0.141090 1.1490e-05
1:246355668 C T 1.438611 -3.1170e-05
1:246356750 T C 0.408884 2.1016e-05
1:246356811 A G 0.074552 -9.7199e-05
1:246357027 A G 0.035155 -4.3937e-05
1:246358079 C T 0.059235 -4.3631e-05
1:246358934 T C 0.062231 3.2717e-05
1:246362338 T C 0.027521 -3.5387e-07
1:246376432 C T 0.042451 -1.5900e-06
1:246385482 A C 0.607053 3.1861e-05
1:246386173 A G 0.077762 -1.0582e-05
1:246388298 A G 0.399396 3.3771e-05
1:246394475 G T 0.063669 7.8857e-06
1:246398520 T C 1.888346 -6.0849e-05
1:246408013 G A 0.051186 -3.3265e-05
1:246411438 G A 0.322956 4.9378e-05
1:246428129 T C 0.668515 -4.2648e-05
1:246428242 G C 0.064743 -3.4452e-05
1:246429273 G A 0.247537 5.5248e-06
1:246443468 T C 0.706896 1.0427e-05
1:246444111 G T 1.436544 -7.1188e-06
1:246456391 G A 0.033022 3.8537e-06
1:246460812 G A 0.036693 4.3848e-05
1:246462496 C T 0.053659 -5.4528e-05
1:246470482 C T 0.336750 -3.7757e-05
1:246474994 G A 0.075869 -1.8793e-05
1:246478242 A C 0.093754 1.2639e-04
1:246483329 C T 0.046155 -2.6342e-05
1:246483573 C T 0.033347 -5.4679e-07
1:246486213 G A 0.080375 7.7284e-05
1:246488264 C T 0.268037 -1.1286e-06
1:246490438 C T 1.726156 -8.1350e-06
1:246490452 A G 1.245700 1.2825e-05
1:246503083 C T 0.081767 4.8877e-05
1:246544125 C T 0.136802 7.8991e-05
1:246548051 G C 0.288181 -2.2271e-05
1:246549013 A G 0.555988 1.3336e-05
1:246549557 A G 0.838952 -4.9991e-05
1:246557735 A G 0.893864 -1.4243e-06
1:246557784 C T 0.030500 5.6439e-05
1:246559852 G T 0.044337 -3.9992e-06
1:246565320 A G 0.049024 5.8639e-06
1:246567278 C A 0.044957 -1.8271e-05
1:246569963 A G 0.314478 1.2765e-06
1:246570586 G A 0.161207 4.1524e-05
1:246579138 C T 0.991214 5.0331e-06
1:246581399 C T 0.141427 5.8636e-06
1:246584416 A G 0.054237 5.4613e-05
1:246587363 A C 0.088612 1.0663e-05
1:246599821 T G 0.101232 2.2957e-05
1:246620108 T C 0.172216 -2.6653e-05
1:246623587 G A 0.083052 4.0442e-04
1:246624399 C T 1.976507 3.0147e-05
1:246626696 C T 1.080686 3.3635e-05
1:246630839 G A 0.050134 -4.1907e-05
1:246636543 A G 0.430815 -1.3281e-05
1:246646270 T C 0.610432 5.6450e-05
1:246646803 T C 1.976303 4.2967e-05
1:246651577 G A 0.311459 3.2125e-05
1:246657606 G A 0.380058 1.8700e-05
1:246664442 G T 0.176803 3.0823e-05
1:246664543 C T 1.313111 1.5943e-05
1:246666926 C T 1.410211 -8.9112e-05
1:246669346 G A 0.390792 7.9924e-05
1:246670481 G C 1.769535 -2.6950e-05
1:246682487 C T 0.585070 2.4775e-05
1:246682616 T C 0.873354 -5.7988e-05
1:246687178 T C 0.342868 1.7204e-05
1:246688362 A G 1.074837 5.9359e-05
1:246692992 C T 0.129950 2.1091e-04
1:246693055 A G 0.306376 5.6649e-05
1:246694763 C T 0.024155 -3.6137e-05
1:246695804 T C 0.578987 -7.7109e-05
1:246704563 T C 0.534880 -2.3631e-05
1:246712564 T G 0.459147 3.8007e-06
1:246714587 A G 0.969931 1.3374e-05
1:246716604 T C 0.938577 3.2078e-05
1:246717673 A G 0.336549 8.1398e-06
1:246727672 A G 0.022730 6.8659e-05
1:246727860 C T 0.036761 -1.5511e-04
1:246736320 T G 0.060644 -6.0191e-05
1:246736415 A C 0.053795 -5.3380e-06
1:246737086 T C 0.045681 3.6076e-05
1:246742157 T C 0.618588 -1.8511e-05
1:246743816 T G 1.091413 1.1859e-05
1:246746101 T C 1.162291 -2.8408e-06
1:246755124 C T 1.806887 -3.2064e-05
1:246773840 T G 1.128662 -7.3985e-05
1:246774627 C T 0.025729 4.3709e-05
1:246788277 A G 0.031016 6.2415e-05
1:246790374 G A 0.025385 1.4815e-05
1:246801240 G T 0.166303 2.0445e-04
1:246802757 A G 0.042980 6.7127e-05
1:246802868 G A 0.698882 6.9516e-05
1:246815674 C T 1.135974 -7.3385e-05
1:246819155 A G 0.259855 -5.9240e-06
1:246820510 T C 0.090008 -2.1322e-05
1:246823857 A G 0.481962 -1.9607e-05
1:246829873 A G 1.236732 1.6750e-05
1:246837962 A G 0.021779 -5.5069e-05
1:246838816 G A 0.740204 -1.2374e-04
1:246842916 G A 0.024327 -4.6498e-05
1:246843315 G A 0.960597 -6.0807e-05
1:246852089 A G 0.593541 -6.1097e-05
1:246857184 C T 0.228329 1.5949e-05
1:246862176 T G 0.528210 2.2434e-05
1:246862566 G A 0.052078 2.2346e-05
1:246862962 A G 0.087590 1.2627e-04
1:246864926 G A 0.054993 -3.7917e-06
1:246870295 T C 1.179039 2.1661e-05
1:246886357 T C 0.185206 5.0086e-05
1:246886720 C T 0.522482 3.0561e-05
1:246888861 A T 0.028598 -6.4329e-06
1:246894675 T C 0.101693 3.7814e-05
1:246918470 T C 0.070803 -4.4033e-05
1:246930564 C G 0.146393 -8.0708e-06
1:246931119 G A 0.062799 -6.3162e-06
1:246939746 T C 0.110226 2.0916e-05
1:246940442 C T 0.925977 3.1426e-05
1:246948144 A G 0.055058 1.0795e-04
1:246958012 T C 0.126523 1.6141e-05
1:246958421 T C 0.424392 3.2019e-05
1:246961219 C G 0.104195 1.3350e-04
1:246963137 G C 0.715179 5.1624e-06
1:246966527 T C 0.055295 -2.6529e-05
1:246970457 C A 0.111118 -1.1815e-04
1:246971605 C A 0.031419 3.7414e-05
1:246973158 T C 0.648599 3.8168e-05
1:246978226 C T 0.610763 2.0073e-05
1:246983548 G A 0.184716 8.8331e-05
1:246986705 T C 0.167971 -1.1466e-04
1:246992436 G A 0.205946 1.8317e-05
1:246992698 A G 0.754534 2.5988e-05
1:246992842 A C 0.485191 6.6032e-06
1:246992967 C G 0.386991 -5.4553e-05
1:246994906 G A 0.662675 4.3290e-05
1:247004705 T C 0.172762 -2.3436e-05
1:247005469 T C 0.057369 -7.5144e-06
1:247005507 G T 0.443389 -2.3312e-05
1:247006051 C G 0.439465 -2.2022e-05
1:247018184 G A 1.030724 4.1336e-05
1:247018644 G A 0.035226 -2.4033e-06
1:247019277 C T 0.196741 1.7511e-06
1:247030224 A G 0.024882 -5.2582e-05
1:247032905 A G 0.274941 4.4309e-05
1:247033078 T C 0.774560 8.7196e-05
1:247045601 G T 0.059907 -2.5280e-05
1:247046568 G T 0.076288 1.5208e-04
1:247046778 G A 0.446116 1.1730e-05
1:247064149 C T 0.996284 9.9959e-05
1:247065472 G A 0.933430 9.4197e-05
1:247066413 G A 0.095662 -1.5008e-04
1:247067576 G T 0.052640 -2.1162e-05
1:247080389 C T 0.031870 -3.4803e-05
1:247089826 G A 0.048430 -4.0327e-05
1:247092314 C T 0.320895 1.6181e-05
1:247095890 C T 0.060640 4.9396e-06
1:247109267 C A 1.034486 2.6474e-05
1:247109609 A C 1.048118 1.6522e-05
1:247112320 G A 0.973278 2.2476e-05
1:247117882 C T 0.062552 1.1450e-05
1:247120912 G A 0.087973 1.6797e-05
1:247125355 T C 0.687434 -4.9918e-06
1:247127713 G A 0.025635 5.4770e-05
1:247129945 G A 1.058206 4.2128e-05
1:247130577 A C 0.675220 -1.7286e-05
1:247135699 T G 0.140343 -6.8359e-05
1:247138608 A G 0.319109 6.6063e-05
1:247138755 A G 0.074503 -1.3762e-05
1:247142239 G A 1.265791 -1.8697e-04
1:247151035 G T 0.093306 4.2065e-05
1:247151487 T C 0.058443 2.0226e-06
1:247151739 G A 0.059592 -8.5410e-06
1:247156218 T C 1.268713 -6.8042e-05
1:247162502 C T 0.057904 7.3687e-06
1:247162658 T C 1.635567 -5.4741e-05
1:247171390 G C 0.196433 3.6728e-05
1:247176925 G C 0.021399 1.1480e-05
1:247178432 C T 0.369026 2.5358e-05
1:247198672 A G 0.192681 1.2148e-05
1:247203693 A G 1.141216 4.2162e-05
1:247214167 T C 0.617105 4.4237e-05
1:247225726 C T 0.064970 -1.6781e-05
1:247227734 C G 0.024015 6.5012e-05
1:247227819 T C 0.257430 -2.7767e-04
1:247228504 C T 0.353524 -8.4789e-05
1:247234754 G A 0.057641 3.3496e-05
1:247242032 T C 0.357945 -6.0557e-05
1:247249303 G A 0.177332 1.0440e-05
1:247253414 A C 0.553699 -2.0299e-05
1:247261125 T C 0.043941 -9.2347e-06
1:247267269 T C 0.043685 6.6046e-05
1:247267274 A C 0.667223 -9.8154e-05
1:247269341 A G 0.094731 5.8660e-05
1:247278591 A G 0.092072 2.7542e-05
1:247286897 C A 0.183177 -4.1296e-07
1:247288469 T G 0.576676 -1.8190e-04
1:247293769 A C 0.070563 -1.8829e-04
1:247302002 C T 0.076992 -8.8294e-06
1:247309414 T C 0.023869 7.7286e-05
1:247311858 C T 0.186540 3.5470e-05
1:247313580 T C 0.098194 1.0428e-04
1:247313588 C T 0.047235 8.1809e-05
1:247315295 G A 0.032600 -1.1759e-05
1:247330928 C T 0.125263 4.0354e-05
1:247340409 G A 0.245100 -1.5017e-04
1:247341739 T C 0.806089 -1.6581e-05
1:247344083 A G 0.057774 -4.4860e-06
1:247344873 T G 0.687608 1.8491e-05
1:247345473 T C 1.628936 1.2045e-05
1:247348189 T C 0.333199 2.2041e-04
1:247348586 A G 0.507272 3.0102e-06
1:247352621 C T 0.784219 1.2779e-05
1:247360538 G A 0.072455 2.3375e-05
1:247365706 A G 0.060196 -1.3070e-04
1:247375362 C T 0.179156 -2.2741e-04
1:247378275 A G 0.056820 4.8290e-05
1:247385877 G A 1.677291 -7.6731e-06
1:247389150 T C 0.075116 5.1143e-05
1:247399200 G A 1.651195 -2.9611e-04
1:247402184 C G 1.494188 -7.0958e-06
1:247413046 A G 0.506032 9.3845e-05
1:247415879 C T 0.661513 -1.7333e-05
1:247419509 C T 1.825060 4.4458e-05
1:247422147 C A 0.032474 -3.2936e-05
1:247446085 T C 0.263441 4.1591e-05
1:247452676 T C 0.086022 1.4228e-05
1:247457770 G A 0.034944 1.9370e-04
1:247458703 A G 0.058855 1.0620e-05
1:247465244 G C 1.315354 3.1677e-05
1:247471121 C T 0.450595 1.5210e-05
1:247477237 A G 0.075256 6.3221e-06
1:247484614 C A 1.214096 4.7912e-05
1:247486528 T C 0.061517 -1.7989e-05
1:247486678 C T 0.764430 -3.5928e-05
1:247489638 G A 0.074295 7.4443e-05
1:247491277 A G 1.972982 7.1082e-06
1:247497864 A G 0.155459 -5.5808e-05
1:247504922 A G 1.843383 -2.4762e-05
1:247507908 T C 1.131661 -1.3605e-04
1:247507979 C G 0.209189 9.0608e-05
1:247511781 G A 0.085801 -5.9580e-05
1:247512937 G C 0.158909 1.2368e-05
1:247519784 G A 1.608971 -3.3851e-04
1:247521847 T C 1.298622 -1.8399e-04
1:247522682 T C 0.114796 -5.8010e-05
1:247523056 T C 0.096577 -1.5887e-04
1:247523778 T C 0.058920 -4.7062e-05
1:247524439 T G 1.951022 -2.2853e-06
1:247525234 A G 0.159863 -8.3980e-05
1:247527143 A G 0.104744 -3.3146e-05
1:247531139 A G 0.083422 3.9388e-05
1:247536127 T G 1.198124 -1.3442e-05
1:247537688 G T 0.610094 -1.5134e-05
1:247538618 A C 0.114987 1.6271e-05
1:247540218 C T 0.927068 -1.4168e-05
1:247544767 G A 1.477418 3.3445e-05
1:247547110 A G 0.032688 3.3702e-05
1:247549648 C T 1.268842 1.6064e-05
1:247553547 T C 0.076515 4.2880e-05
1:247554655 A C 0.109486 -2.4997e-05
1:247554732 C G 1.923037 2.4218e-05
1:247554949 G T 1.576527 1.0981e-04
1:247560979 A C 1.068674 -1.5834e-05
1:247561153 G A 1.013684 -1.4829e-05
1:247562634 T C 0.214447 1.5594e-04
1:247562823 G A 0.038637 2.2626e-05
1:247565953 A G 1.347117 1.9093e-05
1:247567932 G A 0.334153 5.0881e-05
1:247567980 G A 0.072354 -2.1482e-05
1:247571428 A G 0.065292 2.6136e-05
1:247575636 T G 0.415593 -8.4041e-05
1:247578441 G A 1.639686 8.8824e-06
1:247579749 G A 0.331317 -4.5857e-05
1:247581209 C T 0.415820 -3.0984e-05
1:247583125 C G 0.886788 -6.2529e-06
1:247584591 G A 0.232350 -1.0670e-04
1:247588858 A C 0.095136 3.0861e-05
1:247589571 T C 0.109028 1.4742e-05
1:247592175 T C 0.346377 1.4370e-05
1:247593142 G A 0.111053 1.4150e-04
1:247594776 A G 0.883325 -1.1082e-05
1:247596057 G A 1.604538 -2.2962e-05
1:247597629 T C 0.261835 -1.3891e-05
1:247598769 T C 0.031825 -1.7576e-05
1:247599070 C T 1.494503 -4.0731e-06
1:247600301 C A 1.240913 2.2406e-05
1:247600353 T C 0.074847 3.8986e-05
1:247601357 A G 0.813882 -3.9275e-06
1:247601595 C T 1.259800 3.3745e-06
1:247608167 A C 0.299846 4.1150e-07
1:247610829 T G 0.035453 -1.1787e-04
1:247613888 T C 0.887405 1.3659e-05
1:247614194 G A 0.283500 -1.0995e-05
1:247614617 T C 0.805443 2.5650e-05
1:247614896 C A 0.931213 -4.7036e-05
1:247615358 G C 0.235177 8.0807e-05
1:247617036 T G 1.393681 -3.3672e-05
1:247617755 G A 1.586082 -1.1821e-04
1:247619261 C T 0.234960 5.5255e-05
1:247622561 T C 0.672945 -4.9265e-05
1:247622874 C T 1.397153 -2.5147e-06
1:247625779 A C 0.050929 -4.1151e-05
1:247626262 G A 0.316243 -2.8325e-05
1:247642270 A G 0.128360 2.5585e-05
1:247642424 A G 0.103322 -1.2553e-04
1:247647726 G A 0.045853 -9.5747e-05
1:247648553 C T 0.026813 1.9758e-05
1:247651342 C T 0.360610 -6.9903e-06
1:247652371 C T 0.391486 -8.3578e-05
1:247653011 G T 0.037193 -1.7399e-05
1:247654498 A G 0.410873 3.0385e-05
1:247655102 A G 0.026102 -4.8190e-05
1:247666977 C T 0.325043 1.6179e-05
1:247683467 T C 0.030864 -4.7639e-05
1:247686527 G A 1.252231 -9.4839e-06
1:247688179 C T 0.028277 6.1814e-05
1:247689532 T C 1.645288 -1.2743e-05
1:247690071 C G 0.020374 1.0166e-05
1:247691300 G C 0.391866 2.9059e-06
1:247692107 G A 0.190445 7.8047e-05
1:247695427 G C 0.325211 -1.8319e-05
1:247696981 G A 0.035161 3.1501e-05
1:247702690 G A 1.549496 3.4741e-06
1:247709282 A C 0.412029 1.5805e-05
1:247710950 A G 0.543956 -4.4093e-05
1:247712613 G A 0.042568 2.5524e-05
1:247713661 C T 0.071705 8.1374e-06
1:247719377 C T 0.230315 -8.6934e-06
1:247720514 A C 0.135793 6.0867e-05
1:247722588 A G 0.143453 7.2903e-07
1:247728684 G A 1.208676 -9.3609e-05
1:247736230 A G 0.129006 5.4044e-05
1:247741618 C T 0.446116 -9.0463e-06
1:247741670 G T 0.355020 1.3168e-05
1:247751731 G C 0.268567 4.9231e-05
1:247751881 G C 0.038319 2.0132e-05
1:247752019 C G 1.416644 -1.5859e-05
1:247752109 G A 0.181204 -4.6471e-05
1:247752161 C T 0.821052 4.3617e-05
1:247752367 G A 0.998672 4.2136e-05
1:247761146 G A 1.001409 7.7829e-05
1:247762249 G T 0.256661 1.6097e-05
1:247762328 T C 1.258252 1.4536e-04
1:247765146 T C 0.865321 3.3775e-05
1:247769062 G A 0.237751 5.4184e-05
1:247769752 G A 0.858583 3.7279e-05
1:247778888 G A 0.203408 -2.2713e-06
1:247781105 G A 1.332264 2.0362e-05
1:247781778 T C 0.633324 2.9063e-05
1:247789974 C A 0.774044 2.5280e-05
1:247791974 C T 1.080972 1.0831e-05
1:247802670 T C 0.629962 -1.4958e-05
1:247803437 A C 0.098677 1.1504e-05
1:247804003 A C 0.424587 1.4423e-05
1:247810054 G A 1.682286 1.1395e-05
1:247811291 T G 0.086876 -1.9496e-06
1:247816367 C A 0.253386 -3.2701e-05
1:247816702 G A 0.949279 2.6492e-06
1:247817418 G A 1.033522 7.4678e-06
1:247835779 G C 0.086467 2.4903e-06
1:247836207 A T 0.721875 5.8007e-06
1:247837118 T C 1.594174 7.0495e-06
1:247837531 A T 0.033496 -3.1838e-05
1:247840197 T G 0.874347 -4.7356e-07
1:247841104 A G 0.961158 -4.3302e-07
1:247846785 C T 0.047450 9.4598e-05
1:247846812 T C 1.015122 1.3183e-05
1:247847496 G A 0.280913 -4.3373e-05
1:247863666 A G 0.242230 -3.6962e-05
1:247868074 A G 0.047349 -8.1515e-05
1:247868113 C T 0.519895 -5.3658e-06
1:247873745 A G 0.276444 3.0771e-05
1:247874551 T C 0.143738 3.6594e-05
1:247875313 A G 0.038170 -1.3610e-04
1:247875415 G A 0.454227 6.2018e-05
1:247875583 C G 0.225453 1.0641e-04
1:247875975 G A 0.177848 4.2672e-05
1:247886493 A G 0.141489 1.0112e-04
1:247886615 A G 0.143378 1.2648e-04
1:247886949 C T 0.244606 -2.5723e-05
1:247896549 A G 0.240468 6.4026e-05
1:247910283 G A 0.666622 3.8656e-05
1:247912046 C A 0.132823 -4.6678e-06
1:247919006 A G 0.100109 -1.9540e-05
1:247920528 T G 0.116435 1.2014e-04
1:247921412 C G 0.114692 -7.7969e-06
1:247933499 T G 0.059874 3.4224e-05
1:247933572 A C 0.144361 -1.4988e-05
1:247935307 G A 0.321797 2.3463e-05
1:247949619 C T 0.115805 7.0044e-06
1:247955371 A G 0.247183 9.8924e-05
1:247966454 C A 1.870699 -6.6582e-07
1:247975304 G A 1.869608 -7.0890e-06
1:247976404 T C 0.046275 -1.1749e-04
1:247978135 A C 0.395170 4.8059e-05
1:247993188 G A 0.120142 1.4527e-04
1:247993701 G A 0.369886 8.4007e-05
1:248001936 G A 0.165134 1.0691e-05
1:248004877 T C 1.761165 -2.5671e-05
1:248007610 C A 0.164342 1.1532e-04
1:248008715 C G 0.040380 -2.6677e-05
1:248009263 C G 0.069264 -5.0158e-05
1:248010606 T C 0.379328 -5.0324e-05
1:248011903 G A 0.038560 1.2167e-05
1:248015177 A G 1.478086 -1.4394e-04
1:248021765 G A 0.322086 7.4432e-05
1:248026026 T G 1.022013 2.4839e-05
1:248026128 A C 0.147396 -5.1723e-05
1:248032168 A G 0.739097 1.3512e-05
1:248033453 A G 0.133845 2.9634e-06
1:248039294 A G 0.219322 -6.0064e-05
1:248039451 T C 0.667606 1.5202e-05
1:248039713 G A 1.160950 4.0315e-05
1:248042147 G A 0.081384 -4.3706e-05
1:248046272 T C 1.054071 -4.5688e-05
1:248046673 A G 0.021039 3.4752e-06
1:248046902 C T 0.417631 9.5263e-05
1:248051108 A G 1.955338 -3.9829e-05
1:248057692 G A 1.956822 -4.0730e-05
1:248058130 A G 1.293614 -2.8253e-05
1:248058225 G A 0.034668 -4.5989e-05
1:248059423 T C 1.077593 -3.3963e-05
1:248059456 A G 1.070498 -2.1636e-04
1:248059476 C A 1.615852 -7.9922e-05
1:248059703 A T 1.322388 -3.2305e-05
1:248059712 C T 1.331920 -4.0909e-05
1:248059804 T C 0.056135 -9.9844e-05
1:248060894 A C 0.353521 8.7770e-05
1:248060929 T C 1.350616 -3.7897e-05
1:248071097 T C 1.634123 4.2654e-06
1:248071302 G T 0.046823 1.7519e-05
1:248071357 A G 0.056505 1.6956e-05
1:248087918 T C 1.552236 1.3404e-05
1:248092681 A C 0.047167 -4.3167e-05
1:248097461 T C 0.049251 1.0698e-04
1:248099305 A G 1.367799 -7.2917e-06
1:248112809 G A 1.903582 8.4624e-06
1:248113655 A G 1.962921 -7.7105e-06
1:248115436 C A 1.904023 1.0572e-05
1:248124631 A G 0.592889 2.0451e-05
1:248125285 G C 0.074522 -2.0027e-05
1:248128929 A G 0.650867 9.5620e-06
1:248129240 A G 1.301222 -1.8956e-05
1:248129486 T C 0.058738 -1.7394e-05
1:248129689 T G 0.150720 2.9870e-05
1:248134106 G T 0.051358 2.5503e-05
1:248138217 G T 1.868959 -7.5986e-06
1:248138693 A G 0.033509 -8.8233e-06
1:248140206 C T 0.023752 1.4445e-05
1:248141802 A C 0.243220 -9.8311e-06
1:248154224 T C 0.074860 -6.2077e-05
1:248161794 G A 0.119645 -4.9601e-05
1:248185883 A G 0.071631 -5.5194e-05
1:248193225 C T 0.315575 -5.7500e-05
1:248193804 A G 0.020163 7.5510e-06
1:248202344 C G 0.308298 -3.6689e-05
1:248210872 T C 0.251117 -7.5463e-05
1:248217895 G T 0.115247 3.4572e-05
1:248219804 A G 0.045856 -3.8010e-05
1:248220954 A G 0.099674 4.1984e-05
1:248224227 C T 0.037388 4.2008e-05
1:248224398 G A 0.294659 -2.8083e-05
1:248224489 G A 0.298710 -1.7662e-05
1:248227280 G A 0.182187 1.6779e-04
1:248242264 G A 1.703319 2.8934e-05
1:248243216 T C 0.116581 4.1930e-05
1:248252431 C T 0.115727 3.7273e-05
1:248256203 G A 0.042828 -5.8054e-05
1:248256924 G A 0.179175 -1.1181e-04
1:248263471 A G 0.060696 -1.8325e-06
1:248273351 C T 0.041374 -2.5704e-05
1:248285311 T C 0.151580 2.6025e-05
1:248298023 A G 0.297665 -3.1751e-05
1:248306808 C A 1.896850 2.3746e-05
1:248307521 G A 0.062004 -2.1504e-05
1:248309356 G A 0.123248 4.9875e-05
1:248322316 G T 0.116363 -1.2581e-04
1:248323582 A G 0.031399 1.2286e-05
1:248336762 G A 0.042633 1.7415e-04
1:248340600 A G 0.180181 -1.1139e-04
1:248341308 G A 0.063153 -1.4883e-05
1:248342405 T C 0.038433 6.3660e-05
1:248342628 T C 0.056148 1.1199e-05
1:248348194 A G 1.294075 5.4433e-05
1:248350740 A G 1.225301 4.2274e-05
1:248358202 T C 0.058589 4.1642e-05
1:248362579 C T 0.312150 -2.6028e-05
1:248363568 G A 1.537165 2.5144e-05
1:248363711 C G 0.031860 8.9160e-05
1:248381098 T C 0.041838 -5.3090e-05
1:248392313 A G 1.136594 1.9538e-05
1:248392866 T C 0.020951 2.6304e-05
1:248395594 A G 0.081254 5.0927e-05
1:248412042 G A 0.047102 5.3620e-05
1:248414430 C G 0.098333 -5.5527e-05
1:248415662 G A 1.469349 -1.1990e-05
1:248424898 G A 0.021396 1.2459e-05
1:248435253 C A 1.462192 9.5105e-06
1:248443810 G T 1.476859 5.7923e-06
1:248448665 T G 0.043935 5.5030e-05
1:248455070 T C 0.040156 -1.3569e-05
1:248457979 A C 1.468696 6.7284e-07
1:248457993 G C 0.330943 -1.1650e-04
1:248458760 A C 0.344910 -8.7177e-05
1:248477535 T G 0.329304 -9.3249e-05
1:248487338 A C 1.465249 5.0121e-06
1:248487701 A G 0.034402 8.2160e-06
1:248498027 C T 0.032496 6.3790e-06
1:248507806 T C 0.106289 5.0960e-05
1:248512498 G A 0.366387 -1.7771e-04
1:248512767 T G 1.129304 6.3662e-05
1:248513956 C T 0.343105 -1.7443e-04
1:248516720 G A 1.015385 5.5614e-05
1:248524040 G T 1.069397 3.3714e-05
1:248533037 A G 0.275668 -5.2481e-05
1:248535226 A G 0.294630 -1.2957e-04
1:248549232 A C 0.057486 5.3450e-05
1:248550976 G T 1.387095 -2.3916e-05
1:248551009 A G 0.036677 7.2413e-05
1:248551636 G T 0.294399 -1.0916e-04
1:248563066 T C 0.043269 4.7941e-05
1:248569369 G A 1.119606 1.4557e-05
1:248570440 A G 1.617449 -5.2827e-06
1:248573173 G A 0.252013 3.4710e-05
1:248575436 C T 1.264691 9.3654e-05
1:248576958 A G 0.298875 -1.1306e-04
1:248578622 T C 1.570090 1.8581e-05
1:248583347 A G 0.278258 -9.3672e-05
1:248586581 A G 1.029802 4.1857e-05
1:248595867 C T 0.021402 -3.0449e-05
1:248626129 A G 0.227495 -4.1014e-05
1:248633072 T C 0.221510 -3.4728e-05
1:248685719 T A 0.257385 4.2188e-05
1:248687699 T G 1.630426 -1.7318e-05
1:248738991 A G 0.273753 -2.2973e-05
1:248745700 A G 0.277457 -1.4914e-05
1:248822490 C T 1.820919 -2.3441e-06
1:248825136 G A 0.177137 -1.6144e-05
1:248831636 T C 0.028348 4.2931e-05
1:248834499 C T 1.571181 5.0794e-05
1:248842342 T C 0.028163 3.3537e-05
1:248842371 G A 1.822918 1.9437e-05
1:248844959 C T 0.249459 -4.6949e-05
1:248845097 T C 1.747818 3.8903e-05
1:248845458 T C 1.753563 5.7924e-05
1:248846108 A G 0.028952 -2.7128e-05
1:248848811 T C 0.028043 -2.2210e-05
1:248854641 A G 0.051968 -3.2314e-05
1:248860641 C A 0.251818 -5.1677e-05
1:248877789 C T 0.031692 -2.6946e-05
1:248895307 T C 0.297859 -9.7800e-05
1:248897055 T C 0.036505 -1.1611e-04
1:248897353 T G 0.306977 -6.9257e-05
1:248900154 A G 0.073815 4.6124e-05
1:248901073 A T 0.278236 -2.0763e-05
1:248901523 T G 0.028108 -1.5772e-04
1:248901933 C T 0.307217 -5.9360e-05
1:248908172 T C 0.153917 4.4297e-05
1:249063687 G T 0.188737 -4.7762e-06
1:249065500 A G 0.044905 -4.6130e-05
1:249074032 C T 0.301670 -4.0679e-06
1:249076033 C A 0.186504 4.3041e-05
1:249077701 G A 0.292890 6.0215e-06
1:249078647 T C 0.022107 -9.7552e-05
1:249079882 C T 1.544494 2.2562e-05
1:249081095 T C 0.098992 4.9213e-05
1:249081298 C A 0.108554 2.2806e-05
1:249087327 A G 0.083542 2.2863e-06
1:249092648 C T 0.080251 -1.4490e-05
1:249096996 C T 0.102868 1.9167e-05
1:249099312 A G 0.093549 -3.1981e-04
1:249101452 C A 0.186309 -2.3761e-05
1:249101457 A G 0.025729 2.1216e-05
1:249110474 G A 0.213424 -7.1134e-06
1:249114643 G A 0.197770 -2.0666e-05
1:249122410 C T 0.256064 1.0193e-05
1:249125649 T C 0.114358 -2.6612e-05
1:249128708 G A 0.286314 5.9571e-05
1:249150116 C G 0.084870 6.1927e-06
1:249153951 G C 0.110476 7.3740e-05
1:249155995 T C 0.086146 1.9730e-04
1:249156463 G T 0.058865 -4.9286e-05
1:249159596 G A 0.034794 -8.9238e-05
1:249162263 A G 0.194067 -3.7092e-06
1:249165348 C T 0.084162 -1.0521e-06
1:249166241 T C 0.050663 3.0545e-05
1:249168530 C T 0.096990 1.4817e-04
1:249172187 T G 1.281014 5.2431e-05
1:249173354 C T 0.085782 -2.1896e-05
1:249174650 C A 0.122099 -9.4318e-06
1:249175040 C T 0.176072 -6.8761e-05
1:249179856 C T 0.077979 -2.9125e-05
1:249184963 T C 0.045525 -3.6180e-05
1:249187161 G A 0.033756 3.5826e-05
1:249200918 G A 0.071981 -4.3939e-05
1:249208772 T C 0.048125 -4.8919e-05
1:249209140 G A 1.944072 7.9158e-06
1:249209648 A G 0.119989 3.0763e-05
1:249210707 A G 0.083656 -4.1632e-05
1:249212878 G A 0.067090 1.9402e-05
1:249218540 A C 0.042383 5.8852e-05
2:11944 T C 0.024220 3.2828e-05
2:29350 A G 0.149126 -1.2769e-05
2:36326 G C 0.053993 -2.1102e-05
2:36787 T C 0.148211 3.0034e-05
2:38938 C A 0.253659 1.0614e-05
2:39555 T C 0.185849 -1.2792e-05
2:47208 G T 1.289245 2.5239e-05
2:55237 C T 0.134312 4.7766e-05
2:55984 T C 0.078894 -1.9789e-05
2:63452 G T 0.106386 4.7091e-05
2:70187 A G 0.141736 -5.5790e-05
2:74483 T C 0.082663 3.2500e-05
2:82808 T G 0.114059 -2.6167e-05
2:83616 A G 0.044428 5.5426e-06
2:86338 A G 0.066135 1.6967e-04
2:101317 G T 0.027995 -1.1341e-04
2:101388 G A 0.029579 1.3257e-05
2:112496 C A 1.655434 -2.2550e-05
2:114974 T C 0.608910 -4.5145e-06
2:117241 G A 0.259147 1.4245e-05
2:122290 A G 0.123345 1.4252e-04
2:124557 A G 0.188630 1.8945e-05
2:125750 G A 0.047777 -3.8048e-05
2:131700 G T 0.737980 -1.4352e-05
2:140659 G A 0.079833 -4.3236e-05
2:142218 A G 0.083854 -2.0303e-05
2:149607 G A 0.068618 1.0131e-04
2:162658 A G 0.579331 -2.4756e-05
2:175621 T C 0.092501 5.3539e-05
2:176618 C A 0.039868 7.4775e-05
2:185883 A G 0.115412 1.7209e-05
2:186517 T C 0.319632 2.4987e-05
2:191196 A G 0.062529 -8.8001e-06
2:193736 C T 0.309051 1.0455e-05
2:200477 A G 1.727055 -1.4744e-05
2:207944 G T 0.032639 7.0381e-05
2:211069 A G 0.673925 -2.0141e-05
2:211386 C T 0.031519 6.1892e-05
2:216679 G A 0.041127 -3.8499e-05
2:226999 G A 0.132742 3.9437e-05
2:227201 T C 0.700677 -4.8029e-06
2:239416 T C 1.794589 -3.8049e-05
2:242793 C G 0.526169 -4.2024e-06
2:269819 T C 0.056294 1.0364e-05
2:276346 C T 0.684542 -1.4397e-05
2:277003 G A 0.705672 -5.2667e-06
2:277314 A G 0.094630 6.3429e-07
2:295255 G A 1.564926 -1.5642e-06
2:297385 C T 0.079411 1.0545e-04
2:302324 G A 1.246658 2.8272e-05
2:304478 C G 0.150054 5.5633e-05
2:305038 C T 0.030143 3.0653e-05
2:305505 T C 0.030692 1.4815e-06
2:309097 C A 1.308590 -3.6509e-06
2:313184 A G 0.127850 2.8806e-05
2:314414 A G 0.264672 -1.2465e-04
2:315215 G A 1.837842 7.2563e-05
2:316842 C G 1.854710 -1.4993e-06
2:321873 A G 1.009228 5.9855e-06
2:322579 T C 0.039488 -7.5019e-05
2:323401 A G 0.195933 1.6579e-05
2:336680 G A 1.164102 3.5336e-05
2:340363 G A 0.154511 7.7608e-05
2:343421 A G 0.085185 -1.3699e-05
2:345703 A G 0.117263 2.0661e-05
2:349645 G A 1.047485 -1.9904e-05
2:354241 G T 0.603518 -3.2493e-05
2:357659 A G 0.063403 -6.6867e-06
2:359900 G A 0.081582 7.9239e-07
2:371636 G T 0.057732 2.7496e-05
2:374483 C A 0.931252 -5.4722e-05
2:375873 G C 0.076554 -1.4532e-04
2:378157 T C 0.021893 -1.3372e-05
2:381015 C T 0.148665 2.4847e-05
2:381870 A G 0.028718 -1.3117e-05
2:381998 G A 0.041818 1.0063e-05
2:386507 G A 0.140389 -3.9103e-07
2:387968 A G 0.089878 -5.8431e-06
2:391190 A C 0.059732 4.5309e-05
2:391781 T C 0.653623 -1.8129e-07
2:391833 C T 0.039449 8.6193e-05
2:392873 T C 0.189474 -5.4406e-06
2:395708 C T 0.301654 -1.4224e-05
2:403033 C G 0.458761 -1.5202e-05
2:406823 T C 0.505377 3.7487e-05
2:410916 C T 0.052124 6.1933e-05
2:416815 G A 0.617608 7.7510e-05
2:416922 G A 0.104955 -3.9388e-05
2:417167 C T 0.096844 -2.6921e-04
2:424155 G C 0.592347 7.2049e-05
2:434105 G A 0.089823 -2.4656e-05
2:435991 G T 0.679323 4.3094e-05
2:437664 G A 0.747123 4.3174e-05
2:440937 A C 0.226054 -2.9444e-05
2:444565 G A 0.068622 4.4420e-05
2:451832 G A 0.085863 3.3446e-05
2:453432 A G 0.227290 -7.8787e-05
2:454860 A G 0.405443 -9.0337e-05
2:455477 T C 0.073932 -1.5002e-04
2:466003 A G 0.100411 -2.8237e-04
2:468658 A C 1.945455 -1.7966e-05
2:474474 A G 0.081910 -1.6552e-05
2:474997 A G 0.021386 5.1492e-05
2:475836 A G 0.049641 -5.2298e-07
2:477364 G A 0.631208 -1.3260e-05
2:477718 G A 1.488963 -2.9431e-05
2:484882 T C 0.056453 -9.1040e-05
2:485235 A G 1.100803 3.2753e-05
2:487238 C T 0.027647 2.1551e-05
2:490646 C T 0.348711 -1.1728e-04
2:498442 C T 1.944900 -3.4437e-05
2:499284 C T 0.370960 8.6251e-05
2:502023 T C 0.431776 9.6990e-05
2:502647 C T 0.085418 5.5936e-06
2:504767 C T 0.153511 -1.1990e-04
2:510975 G T 0.178445 -1.5789e-04
2:518055 A G 0.035015 1.1003e-05
2:520542 C T 0.159435 -5.4326e-05
2:521789 C G 0.031980 -2.2561e-07
2:524886 A G 0.050588 1.7230e-04
2:549137 G A 0.032308 2.4898e-05
2:552227 C T 0.355329 3.0897e-05
2:553143 C T 1.954384 -1.9196e-05
2:557624 A G 0.144553 -6.6371e-05
2:559020 C T 1.103552 1.7361e-05
2:566282 G A 0.600623 1.3934e-05
2:571068 A C 0.080696 -2.9757e-05
2:573238 T C 0.036339 -7.5089e-05
2:574801 A G 0.123339 9.6059e-05
2:580870 G A 0.199461 -5.8786e-05
2:585232 T C 0.056239 4.9344e-05
2:591113 G A 0.890401 1.9834e-05
2:593301 G A 1.061997 5.3877e-05
2:594202 C T 0.891384 1.9169e-05
2:595039 T C 0.419354 -1.7809e-05
2:596888 A G 0.261043 4.4635e-05
2:596930 T C 0.047433 1.9796e-05
2:597382 T C 0.230218 -9.5048e-06
2:598093 A G 0.323709 5.0721e-05
2:599281 T C 0.298015 7.9455e-05
2:603088 G A 0.570662 1.3193e-05
2:603883 T G 1.907756 3.6799e-05
2:611740 A G 0.080767 -7.0126e-05
2:614168 G A 1.652659 6.4232e-05
2:618361 A G 1.271062 1.3649e-04
2:620455 T C 0.033746 -5.3761e-06
2:622827 C T 1.656684 7.6099e-05
2:623470 C T 0.855629 5.8988e-06
2:625012 T C 0.030646 2.9258e-06
2:633040 T C 0.306620 4.5436e-04
2:637830 G A 1.657719 8.2664e-05
2:644953 G A 1.656872 7.7962e-05
2:646780 A G 0.058868 -5.1158e-05
2:648929 A G 0.100213 -7.0957e-05
2:658157 C T 0.599964 1.5361e-05
2:660524 G A 0.564751 -9.1011e-06
2:662275 A G 0.030439 -7.3991e-05
2:663483 A G 0.513004 -4.3860e-05
2:666466 G A 0.125004 -1.3945e-04
2:672496 T C 1.698213 -1.0846e-06
2:672740 A C 0.038920 -3.1900e-05
2:672976 G A 0.222980 5.4769e-05
2:677295 T C 0.216787 5.4783e-05
2:684057 G A 0.210539 -2.0469e-04
2:688856 A G 0.049391 -9.1371e-05
2:694759 A G 0.523790 -9.5080e-05
2:697600 C G 0.111634 3.9390e-05
2:705636 A C 1.234824 3.9173e-05
2:708876 C A 0.236219 2.0607e-05
2:709119 A G 1.630345 -3.6019e-05
2:710284 C T 0.073997 6.6742e-05
2:714243 G A 0.063377 -8.0158e-05
2:715112 G A 0.252448 -8.9411e-06
2:716134 A C 1.342966 -3.2594e-05
2:727259 A C 1.244142 -2.9297e-04
2:735964 G C 0.037433 -3.4526e-05
2:737420 T C 0.511316 -2.3779e-05
2:746192 A G 0.645301 -2.5015e-05
2:747343 T C 0.039634 1.1432e-05
2:755562 G A 0.045905 -1.8267e-04
2:760814 A G 0.641747 -4.4323e-05
2:766414 T C 1.179561 -3.1756e-05
2:773005 G A 0.136695 1.1693e-04
2:775839 A G 1.247557 6.1526e-06
2:776477 C A 0.294552 -1.2351e-05
2:779845 A G 0.067466 -4.1069e-05
2:780358 C T 0.661481 6.2758e-05
2:786476 A G 0.040406 4.5861e-05
2:786583 G A 0.352099 -4.0875e-05
2:787581 T C 0.061543 4.2002e-05
2:794993 T C 0.361103 -8.8593e-05
2:795087 T C 0.028673 3.0750e-05
2:799347 C A 0.438508 -2.4091e-05
2:806385 A G 0.051198 -3.1047e-05
2:807274 T C 1.752657 4.2759e-05
2:808548 C T 0.407663 1.7781e-04
2:810492 C G 0.939567 4.0449e-06
2:813570 A G 1.910583 -7.2014e-05
2:815398 C T 0.040059 -9.4110e-06
2:820721 T C 1.621958 -2.4254e-05
2:820799 T C 0.235155 1.9312e-05
2:821550 G A 0.516169 -3.5390e-05
2:826886 A G 0.084669 -5.9922e-05
2:830736 C T 0.896957 1.7616e-05
2:832145 T C 1.667979 -1.0213e-05
2:836787 T C 0.030335 -1.0092e-05
2:838631 A G 0.188702 -1.3856e-05
2:838751 C T 0.523416 -2.8200e-05
2:847189 G C 0.080618 -7.5808e-05
2:850015 A G 0.238407 -1.7154e-05
2:854909 G A 0.475396 -5.7242e-05
2:854963 C A 0.854149 -1.8716e-05
2:857941 T C 0.471410 -1.9280e-05
2:858262 T C 0.657881 -4.6363e-05
2:860463 C A 0.330255 1.4234e-05
2:861802 T C 0.817809 -1.0451e-05
2:868136 A G 0.044305 3.4995e-05
2:878240 T C 0.637573 -2.7412e-05
2:879198 A G 0.050004 2.0094e-04
2:883107 C T 0.040475 -2.3204e-05
2:886669 A G 0.056444 2.6329e-05
2:888221 C A 0.310171 8.9856e-05
2:889830 A C 1.761450 3.4261e-05
2:899769 G A 0.092361 6.0472e-05
2:901363 C T 0.481322 -1.6403e-05
2:906432 A G 1.231815 3.9789e-06
2:914564 A G 1.208617 1.3515e-05
2:922072 T C 0.558909 -5.0540e-05
2:925683 A G 0.328360 9.6893e-06
2:926444 G A 0.073416 -2.8063e-05
2:926539 A C 0.057729 -1.8803e-05
2:929491 A G 0.575793 1.3529e-05
2:929925 T C 0.148922 2.7169e-05
2:933788 C A 0.037226 1.0850e-06
2:938523 G A 1.040832 -2.8775e-05
2:944751 C T 0.558753 2.0175e-05
2:944926 A G 0.300553 -1.5809e-05
2:958192 A G 1.386530 -4.1997e-05
2:972083 C T 0.658028 -2.5925e-05
2:972361 G A 0.134153 3.2635e-05
2:972978 G A 0.345627 -2.0027e-05
2:974250 G A 0.025083 8.7050e-06
2:986364 A G 0.141398 8.5661e-05
2:987397 A G 0.049170 4.3032e-05
2:992661 C T 0.817822 -1.9125e-05
2:993680 T G 0.213411 -5.2339e-05
2:995483 G A 0.051150 -2.3753e-05
2:998864 C T 0.958357 6.2230e-06
2:1000127 T C 0.230205 1.6703e-05
2:1015264 G A 0.604807 3.0866e-05
2:1017670 G A 0.252977 -1.2535e-04
2:1025227 T C 0.048089 -1.6914e-05
2:1028034 G A 1.555984 -2.6184e-05
2:1032444 T C 0.736740 1.6600e-05
2:1037103 G A 0.045431 -2.4521e-06
2:1038494 A G 0.069105 3.7757e-05
2:1044617 G A 0.200127 -3.2397e-05
2:1045595 T C 0.043392 3.9336e-05
2:1051416 C A 1.714601 2.8040e-05
2:1056821 G A 0.325338 -4.1970e-05
2:1064303 T C 0.047917 4.9516e-05
2:1069949 T C 1.217728 1.3249e-05
2:1070782 T C 0.261776 -4.0134e-05
2:1073543 T C 1.612094 -3.9411e-05
2:1074307 C A 0.035447 -1.9467e-05
2:1079280 C A 0.023356 -6.5534e-05
2:1080628 A G 0.089972 -3.9649e-05
2:1085358 T C 0.154112 1.9666e-05
2:1088579 C G 0.026261 -5.4707e-06
2:1091787 T C 0.715588 -1.1460e-05
2:1091831 G A 1.037979 -1.5831e-04
2:1092870 G A 0.057210 -3.1744e-05
2:1093616 T C 0.275869 -1.3532e-04
2:1095490 A G 0.020675 -2.6659e-05
2:1097714 T C 0.044749 -5.8696e-05
2:1099654 T C 0.070871 -2.3982e-06
2:1100510 G C 0.210429 -2.9537e-06
2:1119127 A G 0.785306 -2.8273e-05
2:1127317 G A 1.047479 -8.9057e-05
2:1132622 C A 0.256590 -5.3255e-05
2:1139836 A G 0.429705 1.7018e-06
2:1141097 T C 0.668297 2.6601e-05
2:1143435 G A 1.885126 1.1379e-05
2:1144658 A G 0.027423 4.2930e-05
2:1147224 C T 1.916574 -3.4612e-05
2:1147380 T G 0.113183 -6.5234e-06
2:1149564 C T 0.081997 1.3951e-05
2:1156084 G A 1.701063 -1.6737e-05
2:1170483 G T 0.051734 -2.5371e-04
2:1170738 A G 0.121326 1.3831e-04
2:1177357 A G 0.587442 -5.5693e-05
2:1180060 G A 0.504822 -6.2800e-05
2:1182230 A C 0.082367 5.1240e-06
2:1186413 T C 0.294760 2.8249e-05
2:1188313 T C 0.069982 -3.1923e-05
2:1189074 A G 0.027326 -1.0127e-05
2:1199831 G A 0.294581 3.2074e-05
2:1203542 C T 0.882897 -1.8589e-05
2:1204226 A G 0.050329 -2.5997e-05
2:1204796 T C 0.120693 2.4157e-05
2:1210421 T A 1.928146 4.1335e-05
2:1215470 C T 0.398137 9.8040e-05
2:1216186 T C 0.050660 -1.2263e-05
2:1231315 G A 0.449985 3.5936e-05
2:1233954 C T 0.068969 -1.9170e-05
2:1242280 T G 0.435995 4.7166e-05
2:1245198 G A 0.232451 2.9546e-05
2:1249362 G A 0.249540 3.0750e-05
2:1261446 T C 0.667784 -1.0348e-05
2:1265481 G T 0.208202 1.6394e-05
2:1271230 G A 0.454415 2.5295e-05
2:1271452 C G 0.056671 -1.8691e-05
2:1282995 T C 0.486889 -4.4434e-05
2:1284445 T C 0.169061 8.7154e-06
2:1286029 T C 0.031062 1.1674e-04
2:1291552 G A 0.102429 3.0702e-05
2:1296793 C T 0.054483 -1.8609e-05
2:1306594 G A 0.111083 -4.5799e-05
2:1313828 C A 0.820552 3.3696e-06
2:1314780 T C 0.092124 2.1341e-05
2:1314977 A G 0.274146 -3.9932e-05
2:1316794 T G 0.032649 -2.3814e-06
2:1318413 G A 0.236268 7.9293e-05
2:1320143 T C 1.046869 1.3622e-05
2:1326700 T C 0.067674 1.5373e-05
2:1333861 A C 0.060089 -1.2863e-04
2:1335858 T C 0.237180 9.8229e-07
2:1344733 C T 0.089797 3.7476e-05
2:1355133 C A 0.173505 -9.5887e-06
2:1358708 A T 0.783456 -1.3578e-05
2:1361311 T G 0.246012 -6.7357e-06
2:1367630 C T 1.381064 -5.5781e-05
2:1370909 G A 0.108752 2.0622e-05
2:1373760 A G 0.566582 -1.2094e-05
2:1377042 T G 0.267833 2.2510e-05
2:1377743 C G 1.050579 4.1510e-05
2:1379427 A G 0.172937 8.3157e-06
2:1381884 G T 0.027900 3.7496e-05
2:1397044 C T 0.802892 1.0026e-04
2:1401137 C T 0.025654 1.2113e-05
2:1401781 T C 1.010117 -2.7665e-05
2:1405809 A C 0.968412 -4.5935e-05
2:1407078 T C 0.171992 -1.6172e-05
2:1412581 G A 0.814080 -3.3843e-05
2:1418192 G C 0.760915 2.5969e-05
2:1422223 G A 0.430406 2.5462e-05
2:1424431 A C 0.294451 -3.9308e-05
2:1425594 T C 0.087126 1.2253e-05
2:1431590 T C 0.423915 -7.1156e-07
2:1433035 T C 0.998400 4.6682e-05
2:1437988 G T 1.753417 -5.8276e-05
2:1440973 C T 0.028413 3.8985e-05
2:1444194 T C 0.025960 2.3949e-05
2:1445319 C T 0.448664 -1.0807e-05
2:1446072 A G 0.706691 -3.7943e-05
2:1451697 C T 0.828644 -9.8783e-07
2:1452112 T C 0.127798 -9.9879e-05
2:1454641 G A 0.191383 1.6723e-04
2:1455139 A G 0.686207 -2.4939e-05
2:1455950 G T 1.887337 -1.6896e-05
2:1458001 T C 0.944783 -3.1584e-05
2:1458536 G C 0.074273 5.4427e-05
2:1458955 C T 0.093189 -2.1509e-05
2:1461564 C T 0.072841 5.8098e-07
2:1461648 T C 0.092079 6.3264e-05
2:1463290 G A 0.752872 -1.8142e-05
2:1467210 G A 0.191162 8.1589e-05
2:1473758 T C 0.951590 -3.6819e-05
2:1474131 A G 0.116883 9.1705e-05
2:1476213 T C 0.071991 1.4191e-05
2:1481155 T G 0.961749 -3.8431e-05
2:1481707 C A 1.225151 4.6189e-06
2:1484199 T C 0.660650 -7.7357e-06
2:1487221 C T 0.072351 2.6466e-05
2:1493604 T G 0.865532 7.1249e-05
2:1495529 C A 0.140710 3.2302e-05
2:1497191 A G 0.070553 1.3380e-05
2:1499167 A G 0.728730 3.7587e-05
2:1514258 A G 0.117162 7.8420e-05
2:1518726 T C 0.310164 3.9580e-06
2:1520676 C T 1.063646 4.7214e-05
2:1522180 C A 1.123488 5.1818e-05
2:1524906 C T 1.056797 4.0679e-05
2:1529595 A C 0.270803 3.8952e-06
2:1542153 A G 0.329905 6.0557e-06
2:1550463 T C 0.891806 -2.5828e-05
2:1551467 G A 0.024830 2.0171e-05
2:1554065 A G 1.306415 -2.9621e-05
2:1554399 T C 0.070761 1.7482e-05
2:1556887 T C 0.271845 -1.6930e-06
2:1557972 G A 0.403622 1.3500e-06
2:1571174 A C 0.128584 9.5779e-06
2:1573182 G T 0.426479 -6.2191e-06
2:1574910 G T 0.027151 -4.5370e-05
2:1577913 G A 0.066535 2.3887e-05
2:1578238 A C 0.157932 2.0694e-04
2:1588910 C T 0.029926 4.1062e-05
2:1590362 A G 0.346156 4.9644e-05
2:1594167 A G 0.042766 -6.3389e-06
2:1595548 T C 0.654029 -1.3032e-05
2:1596240 G C 0.028696 -3.4609e-05
2:1596452 A G 0.134033 7.7865e-05
2:1596997 T C 0.032324 -4.3651e-05
2:1598686 C T 1.124043 -1.6798e-05
2:1607351 C T 1.156328 4.3193e-05
2:1609185 A C 0.325601 1.1111e-05
2:1610457 G A 0.050147 2.5254e-05
2:1612238 T C 0.068073 1.6334e-05
2:1617786 G A 0.256174 -1.0172e-05
2:1618370 A G 0.765994 -9.9586e-06
2:1618735 C T 0.051562 -5.6110e-05
2:1619034 G C 0.094954 -1.5093e-05
2:1619141 A G 0.342281 5.3343e-05
2:1621383 T C 0.021613 5.7175e-05
2:1622140 T G 0.350418 -1.1556e-05
2:1622853 A G 1.421932 1.1189e-05
2:1623553 A G 0.584949 8.3060e-05
2:1623610 G A 0.093844 -6.3313e-06
2:1625121 A C 0.722748 1.0941e-05
2:1625303 A G 0.114633 -9.6994e-07
2:1627192 A G 1.090096 5.5101e-05
2:1627201 G A 0.519535 2.5380e-05
2:1629565 A G 0.059550 2.3716e-06
2:1631241 A G 0.445765 6.2241e-06
2:1635176 T C 0.160042 -5.3861e-05
2:1640862 C T 1.809445 -6.5142e-05
2:1644215 T C 0.587338 -4.8132e-05
2:1646711 C T 1.776699 -6.8345e-05
2:1662181 G A 1.861656 2.2175e-05
2:1664654 G A 1.397816 -1.6383e-05
2:1665402 C A 0.896934 -1.1285e-04
2:1667310 A G 1.350983 -1.1365e-05
2:1669278 A G 0.065139 5.9575e-05
2:1676071 C T 0.180386 -6.1383e-05
2:1677266 C A 0.482880 1.0122e-04
2:1677766 A G 0.084153 -2.3958e-05
2:1679435 A C 0.060410 -5.9941e-05
2:1680498 A G 0.153443 5.3067e-05
2:1681619 T C 0.306662 4.5790e-05
2:1681720 C T 0.770457 1.8010e-05
2:1682023 A G 0.066992 2.5464e-05
2:1684975 T C 0.042185 4.3410e-05
2:1685068 A G 0.178714 7.6349e-05
2:1687266 A T 0.111401 5.0918e-05
2:1689398 C G 0.020740 -5.4030e-05
2:1691187 T C 0.054853 3.6255e-05
2:1691246 T C 0.029381 1.9783e-05
2:1692198 C A 0.481890 -1.2578e-05
2:1692254 T C 0.616690 1.0739e-04
2:1698722 G A 0.044623 6.0792e-05
2:1703063 T C 0.112462 1.3660e-05
2:1706036 C G 0.855609 -2.1629e-04
2:1712139 A G 0.462955 1.3518e-05
2:1717859 G A 0.068352 4.0954e-05
2:1718395 T C 0.049975 -4.5696e-05
2:1719575 C T 0.600195 6.3735e-05
2:1721148 T C 0.370230 1.8190e-05
2:1725083 A G 0.022487 1.2801e-04
2:1738044 A G 0.951015 -2.1068e-04
2:1739083 T C 0.076366 -5.9742e-05
2:1740636 G T 0.332755 -8.9083e-05
2:1741172 T C 0.025823 8.5683e-05
2:1741699 G A 1.466772 -3.9622e-05
2:1744401 C T 0.300463 -2.3684e-05
2:1745204 T C 0.812788 1.3998e-05
2:1745278 C T 1.200367 -2.8536e-05
2:1750573 A C 0.069115 -5.7406e-05
2:1753375 A G 0.560908 4.2769e-05
2:1753798 A G 0.152927 9.0456e-06
2:1754850 G T 0.031179 4.3793e-05
2:1755478 A G 0.042003 -5.3793e-05
2:1755684 A G 0.051809 4.3113e-05
2:1757956 G C 0.082578 -3.3056e-05
2:1758766 G A 1.941310 3.9661e-06
2:1761463 G A 0.157276 2.1086e-04
2:1772199 A G 0.349691 1.1263e-05
2:1773142 G A 0.063243 2.3121e-05
2:1777150 G A 0.527730 9.2751e-05
2:1777284 C A 1.936406 2.5732e-05
2:1781022 C A 0.231597 1.1517e-04
2:1782181 C T 1.198754 5.5107e-06
2:1786200 A G 1.302170 -1.3930e-06
2:1787438 G T 0.094805 2.2015e-05
2:1787701 A G 1.209286 -3.8059e-06
2:1788031 T C 0.240280 -3.6266e-04
2:1788623 T G 1.533284 -1.1830e-05
2:1794410 T C 0.948363 4.7619e-05
2:1800837 C T 0.083598 -2.2518e-05
2:1802922 A G 0.127951 -3.9548e-05
2:1804202 G T 0.021055 1.2131e-04
2:1820060 C T 1.093741 4.7386e-05
2:1821294 G A 0.436275 -4.2264e-05
2:1821625 T C 0.034181 1.8854e-05
2:1823228 T C 0.077716 -3.9925e-05
2:1824168 C T 0.056350 2.8546e-06
2:1827537 T G 0.027628 -1.6785e-05
2:1828774 G A 1.245924 3.7656e-05
2:1829398 C G 0.086921 3.4554e-06
2:1831976 A C 0.653704 -8.3010e-05
2:1833668 T C 0.067544 1.5793e-05
2:1843343 T C 0.051507 1.9476e-05
2:1846614 T C 0.097928 -2.7196e-05
2:1852131 C T 0.732920 -5.3562e-05
2:1853746 C T 0.797822 1.8982e-04
2:1853851 T G 0.719447 -9.4549e-05
2:1855567 A C 0.180357 -2.6160e-05
2:1856071 C T 1.046281 1.8181e-05
2:1862462 A G 1.208403 1.0792e-05
2:1865799 C T 0.136766 2.0553e-05
2:1867651 C T 1.746153 -8.1897e-05
2:1871083 T C 0.188247 7.4456e-06
2:1872767 G C 0.054052 -1.7348e-05
2:1874695 T C 0.054237 1.2406e-05
2:1875933 A C 0.035337 4.6354e-05
2:1877998 G A 0.432344 2.3660e-05
2:1879014 C T 0.150869 -1.6650e-05
2:1886786 T C 0.067648 -8.5790e-06
2:1887894 C T 0.189653 1.9046e-05
2:1897267 G T 0.087801 5.5378e-06
2:1907422 A G 0.110304 -2.2324e-05
2:1907446 C T 0.536520 1.2523e-05
2:1915749 G A 0.135773 5.6508e-04
2:1917554 T C 0.070387 4.5147e-05
2:1919060 G A 0.043376 2.6677e-05
2:1922628 T C 0.123189 2.6400e-05
2:1925993 T C 0.192353 -6.0990e-05
2:1929531 C T 0.036025 2.8958e-06
2:1929809 A G 0.022302 -4.6475e-05
2:1932678 A G 0.032055 2.8269e-05
2:1933477 A C 0.079725 3.5391e-05
2:1939208 C T 0.700725 3.0161e-05
2:1947458 T C 0.129499 -1.8047e-04
2:1950858 C T 0.265100 6.0439e-05
2:1952795 A G 0.400743 1.9386e-05
2:1957476 T C 0.481825 2.2254e-05
2:1957544 G T 0.047988 2.8435e-05
2:1962855 T C 0.129882 -1.7448e-04
2:1970226 G T 0.287356 1.6035e-05
2:1970675 T C 0.154728 3.0928e-05
2:1982376 C T 0.629260 -3.0076e-05
2:1985350 C A 0.083568 -1.2220e-04
2:1988843 T C 0.066918 3.7784e-06
2:1988862 T C 0.086752 6.4072e-05
2:1991561 T G 0.330028 -8.1873e-05
2:1992624 G T 1.017394 -2.8493e-05
2:1994469 T C 0.635369 -2.7740e-05
2:1994509 C T 0.211432 4.3591e-06
2:1994947 C T 0.078421 6.3366e-05
2:1998919 T C 0.073364 -2.9630e-06
2:2005969 T C 0.036628 5.6418e-05
2:2006872 A G 0.023162 6.2094e-05
2:2010779 C T 0.215917 -9.9451e-06
2:2016235 A G 0.082163 -7.1548e-05
2:2016850 G C 1.303611 1.2056e-07
2:2016942 T C 0.104591 1.3695e-05
2:2020194 G A 0.116880 3.0721e-07
2:2032193 C T 1.198845 -4.7983e-05
2:2042896 T C 0.033506 -6.2391e-05
2:2043349 A G 0.114578 -1.3520e-05
2:2049420 G A 0.127341 -4.3483e-06
2:2061668 C T 0.052899 -2.8213e-05
2:2070009 T G 0.131440 -3.0257e-06
2:2082546 T C 1.203804 -6.7312e-05
2:2094952 G A 1.731450 -1.5083e-05
2:2096095 C T 0.065220 1.5397e-05
2:2108827 T C 0.049378 4.5614e-05
2:2114021 T C 0.717376 -3.9864e-05
2:2115283 T C 0.134484 3.3483e-06
2:2116870 C A 0.653195 -1.8799e-06
2:2129071 C T 0.092027 1.2046e-05
2:2132565 C A 0.042357 2.3940e-06
2:2138165 G A 0.085733 4.2875e-06
2:2146302 G T 0.073094 1.3756e-05
2:2147684 A G 0.055603 -7.8636e-06
2:2149193 A G 0.139772 -1.9911e-05
2:2151246 A G 0.051812 -3.8800e-05
2:2151778 T C 0.119999 9.2860e-06
2:2153489 C A 0.136257 -3.3783e-05
2:2154875 T C 0.053905 -8.1861e-05
2:2159804 A G 0.068164 -1.1017e-04
2:2165830 T C 0.158445 -1.1322e-05
2:2179180 T C 0.205638 -3.3484e-05
2:2182206 A C 0.156510 -8.0032e-05
2:2182473 T C 0.130038 4.7578e-06
2:2183358 T C 0.726146 -6.4539e-05
2:2190383 A G 0.065259 6.4865e-06
2:2200758 A G 0.066824 -4.0960e-05
2:2203658 T G 0.119872 -1.9059e-05
2:2204895 T C 0.317324 -6.3527e-05
2:2215203 G T 0.195109 -2.5898e-05
2:2217356 C T 0.274535 -8.3815e-06
2:2220495 C T 0.623687 -1.1426e-05
2:2225210 T C 0.036677 9.6583e-05
2:2227707 C T 1.503156 -2.5291e-04
2:2227894 A C 0.097324 4.4399e-05
2:2228745 G C 0.083711 7.1327e-06
2:2232743 A C 1.476619 4.3821e-05
2:2235958 G T 0.052364 8.1745e-05
2:2236470 C T 0.096337 -1.6408e-05
2:2237177 A G 0.311011 -4.7849e-04
2:2238427 C T 0.159889 -1.4042e-05
2:2241344 T C 0.842821 1.1996e-04
2:2241960 T C 0.033525 -2.3785e-06
2:2244747 G A 1.149947 -8.1590e-07
2:2246081 G A 0.036291 7.3850e-05
2:2246129 T C 0.037563 -2.0065e-05
2:2248527 T C 0.059018 5.3085e-06
2:2249826 G A 0.475295 -3.9149e-05
2:2251202 C T 0.116318 3.5943e-07
2:2257724 C T 1.054019 -3.7688e-06
2:2260062 G A 0.364141 3.4321e-05
2:2260418 G A 0.732917 -2.0181e-05
2:2261350 T C 0.174031 -1.3092e-04
2:2263788 A G 0.155585 -2.4773e-04
2:2267144 C T 0.040040 -6.8192e-05
2:2268311 G A 1.784807 -3.2402e-05
2:2268435 T C 0.035268 1.1716e-05
2:2269735 G A 0.045587 -1.1595e-05
2:2272057 C A 0.128142 2.0613e-04
2:2284083 C T 0.270842 -1.2934e-04
2:2284301 T C 0.084597 -1.6568e-05
2:2285305 G A 0.065016 -3.7013e-05
2:2285829 A G 0.856122 6.1811e-05
2:2286010 T C 0.038306 -1.5470e-05
2:2286483 C A 0.066947 -1.9483e-04
2:2290334 G C 0.062341 -1.5515e-04
2:2303097 A G 0.034035 -1.2504e-05
2:2303899 A C 0.060864 -2.3852e-05
2:2304639 A G 0.044084 2.4317e-05
2:2305125 C T 0.608715 -2.7483e-05
2:2315621 C T 0.156991 8.3091e-05
2:2319889 A G 0.094490 -1.2621e-05
2:2320051 T C 0.046463 4.7482e-05
2:2323719 A G 0.096626 -4.4842e-05
2:2325043 A G 0.058683 -1.6286e-05
2:2325234 T C 0.554017 -1.1674e-06
2:2330703 T G 0.056145 4.3877e-06
2:2334912 A G 0.070219 4.1064e-05
2:2341306 A G 0.502105 2.1202e-05
2:2350931 C T 0.757922 -6.4823e-06
2:2365881 A G 0.212269 -4.3126e-06
2:2366385 G A 0.107944 -7.8368e-05
2:2370516 T C 0.044262 1.2175e-05
2:2381613 A G 0.120625 -2.8591e-05
2:2389635 G A 0.842617 -4.0774e-05
2:2393531 A G 0.163271 -1.4939e-04
2:2403374 G T 0.960123 1.7679e-05
2:2405364 T C 0.040786 4.8357e-05
2:2408264 A G 0.205485 -2.9523e-05
2:2412888 G A 1.731758 4.4812e-05
2:2421596 T C 0.045944 6.0087e-05
2:2440670 C T 0.338574 -4.3372e-05
2:2445354 G A 0.199464 1.9650e-05
2:2446749 A G 0.319759 -4.9901e-05
2:2447977 G A 0.091163 1.2247e-04
2:2448785 G A 1.130093 5.5954e-05
2:2457400 C A 0.101352 -1.0720e-04
2:2460597 T C 0.959772 -6.4223e-05
2:2464675 C T 1.241143 -5.1565e-04
2:2468644 C T 0.097980 1.8615e-04
2:2474666 A G 0.301689 -6.6810e-05
2:2479473 C A 0.309940 -6.6521e-05
2:2487680 C T 0.355942 -4.4480e-05
2:2488285 A G 0.142693 4.4100e-05
2:2494296 T C 0.132242 4.7131e-05
2:2496824 A G 0.058878 3.7841e-04
2:2500150 A G 0.279664 -4.4887e-05
2:2512411 A C 0.065895 1.6591e-05
2:2512660 C T 1.673857 -2.5703e-05
2:2518376 G A 0.984446 1.5403e-05
2:2519275 A G 0.023094 1.9732e-05
2:2519513 T C 0.431640 -8.2777e-07
2:2519644 G A 0.029465 3.7675e-05
2:2523353 G A 0.324614 -8.3941e-05
2:2523720 C T 0.335140 -1.8018e-05
2:2527394 G A 0.155673 6.4137e-05
2:2527547 T C 0.655905 3.0388e-05
2:2532458 G A 0.346403 -5.5770e-05
2:2532918 G A 0.203866 1.4431e-05
2:2533488 G C 1.299771 1.8995e-05
2:2534151 T C 0.063438 -7.5982e-05
2:2536616 C G 0.203070 -7.3658e-05
2:2536811 T C 0.047690 4.4819e-05
2:2538202 G T 0.087609 5.5582e-05
2:2540292 C A 1.191467 1.7527e-05
2:2542340 G A 0.145368 1.9826e-05
2:2545070 G T 1.714263 -1.2759e-05
2:2545078 G A 0.600607 -1.2293e-05
2:2550800 T C 0.042315 -5.3198e-05
2:2554702 A G 1.055671 1.2641e-05
2:2562494 G A 1.613123 -6.6255e-06
2:2567905 A G 0.034269 1.3182e-05
2:2569489 C T 0.075464 -1.2325e-05
2:2570224 T C 0.147597 -5.0415e-05
2:2577838 C T 0.123712 -1.1595e-05
2:2578557 T G 0.148769 -1.7973e-04
2:2580849 A G 0.278580 -2.7730e-04
2:2581749 A G 0.170285 1.2811e-05
2:2583212 G A 0.506415 3.4767e-05
2:2583815 C T 0.362223 -1.0225e-05
2:2586234 C T 0.161466 -1.6952e-04
2:2589119 T C 0.854824 -5.1422e-05
2:2591136 C G 0.628313 6.1007e-05
2:2591555 T C 0.322709 -1.0642e-04
2:2605585 G A 0.847953 9.0727e-05
2:2608920 G A 0.083435 -2.2804e-05
2:2609224 C T 1.479261 1.2225e-06
2:2610710 A C 0.795738 -2.1888e-05
2:2613594 A G 0.157724 -1.2821e-04
2:2621588 C A 0.049446 -1.0731e-05
2:2626800 G A 0.469553 1.2446e-04
2:2633258 C T 0.246706 -6.1335e-05
2:2639121 T G 0.533352 -3.9691e-05
2:2641113 T G 0.109320 1.8474e-05
2:2642893 T C 0.363998 -3.2882e-05
2:2644566 C T 1.686366 -2.7758e-05
2:2645097 T C 0.333332 -3.6996e-05
2:2646590 T C 1.688431 1.7122e-04
2:2646673 A G 0.116230 2.9056e-05
2:2647158 G T 0.639696 -2.2849e-05
2:2647516 A C 0.637680 -1.1804e-05
2:2654789 A G 1.323572 1.1398e-04
2:2655084 G A 0.127354 3.0555e-05
2:2657091 A G 0.108142 5.4369e-05
2:2657795 A G 0.124650 -1.0842e-04
2:2659311 A G 0.287879 3.9996e-05
2:2661795 G T 1.744689 3.9295e-04
2:2665273 C G 0.050608 -4.7064e-05
2:2667427 A T 0.103669 6.1697e-06
2:2668955 C A 1.639683 7.9479e-07
2:2670178 C T 0.516373 -1.6254e-06
2:2670690 A G 0.095886 -2.4964e-06
2:2671133 A G 0.407342 -5.1851e-06
2:2673438 A G 0.071368 2.7542e-05
2:2674253 G C 1.442192 8.0027e-06
2:2676411 A G 0.171859 -9.9648e-07
2:2678138 T C 0.289748 3.9117e-06
2:2678989 A G 0.215086 -1.9461e-05
2:2680172 A T 0.080475 1.5284e-05
2:2683802 G A 0.072143 3.7780e-06
2:2685669 C T 0.023879 -1.3073e-04
2:2687911 G A 1.067875 -1.4204e-05
2:2688306 A G 0.125114 1.1779e-06
2:2688523 G A 1.781356 3.6554e-07
2:2692174 A G 0.044882 8.0121e-05
2:2698046 A C 0.339055 -2.6679e-05
2:2706115 C A 1.507097 -2.1345e-05
2:2706286 A G 0.302835 -3.0159e-06
2:2706597 A G 0.512913 -6.0042e-05
2:2710498 G A 0.033412 1.8887e-05
2:2710938 G A 0.452068 5.4273e-07
2:2714308 A G 0.649199 -2.4149e-05
2:2715151 C A 0.042526 -9.8735e-06
2:2715467 T C 0.122797 4.6378e-05
2:2716689 T G 1.034116 -5.9685e-06
2:2717970 C T 1.545861 -2.8801e-05
2:2718852 C T 0.032509 2.0836e-05
2:2720133 C T 1.151560 -1.3566e-05
2:2721694 C T 0.887697 3.6994e-05
2:2722188 T C 0.040364 1.1908e-05
2:2722295 A G 0.595264 -5.6995e-05
2:2727016 T C 0.023145 1.5586e-05
2:2729637 T C 0.046927 2.9736e-05
2:2729824 G T 0.309508 1.1425e-06
2:2732778 T C 1.879196 1.3267e-05
2:2732877 T C 0.724140 -1.5868e-05
2:2737124 T C 0.028845 -1.2575e-05
2:2744793 T C 0.024434 -8.1526e-05
2:2746073 T C 0.161489 1.3119e-05
2:2748503 T C 0.173573 -5.4075e-05
2:2752285 T C 1.902595 -3.2771e-05
2:2752931 T C 0.044619 -2.1992e-05
2:2757162 A G 0.233357 -3.1500e-05
2:2760503 A G 0.423012 5.5001e-05
2:2762533 A G 0.156017 3.2227e-05
2:2763051 A G 0.376394 -1.4158e-05
2:2763135 T C 0.211493 1.8566e-05
2:2763249 G T 0.616901 -1.3947e-05
2:2770236 A G 0.077908 3.3195e-06
2:2770301 T C 0.392931 -2.3563e-05
2:2771601 G A 1.959224 3.0653e-05
2:2773164 T C 0.801081 5.6479e-05
2:2775305 G A 1.941232 1.6644e-05
2:2775916 A G 0.089135 -6.3259e-06
2:2776032 A G 0.092854 -3.1047e-05
2:2776634 C T 0.171840 1.7485e-05
2:2778693 C T 0.101722 -5.3117e-05
2:2782080 T C 0.084708 -3.5286e-05
2:2785812 A C 0.140434 -2.2861e-06
2:2786490 C T 0.704082 -3.6257e-05
2:2786642 T C 0.024908 -6.1797e-05
2:2786958 G A 0.063850 4.5923e-05
2:2788244 G A 0.061708 -6.4880e-06
2:2789651 C T 1.909966 2.4938e-07
2:2792075 A G 0.098642 -2.5180e-05
2:2792967 G A 1.113183 -2.0661e-05
2:2797712 T C 1.635927 1.8040e-05
2:2803326 T G 0.022571 1.8629e-05
2:2807724 T C 0.037647 -1.2831e-05
2:2808103 G A 0.398877 7.6474e-05
2:2808619 C T 0.430202 -9.4121e-05
2:2809417 G A 0.669569 4.9434e-05
2:2816342 A G 0.069608 2.7370e-05
2:2829349 C T 0.433658 1.1980e-05
2:2833154 G T 1.516279 -1.2804e-05
2:2833582 T C 0.242675 2.9184e-05
2:2836286 T C 0.953540 -2.1261e-05
2:2837562 T G 0.020435 -2.8595e-05
2:2838270 A G 0.609072 -1.3627e-05
2:2838919 A G 0.186011 2.3321e-05
2:2842982 A G 0.053039 1.1377e-04
2:2844444 A G 0.073224 1.9399e-05
2:2845533 T C 0.221847 -1.4133e-05
2:2847755 T C 0.040124 7.8565e-05
2:2848006 T C 0.979740 7.3552e-06
2:2848660 C T 0.054720 -1.8486e-05
2:2853660 A C 0.069693 1.2125e-04
2:2860830 C T 0.815826 -9.9429e-06
2:2862531 A G 0.031221 7.5136e-05
2:2870500 T C 0.035921 -5.8942e-05
2:2870602 T G 0.080160 -2.2006e-05
2:2872478 T C 0.485022 1.4973e-08
2:2873086 T G 0.816359 -1.3433e-05
2:2873704 A G 0.060176 2.5880e-05
2:2873863 T C 0.032636 2.4441e-05
2:2873929 G A 1.153174 2.0771e-05
2:2885378 T G 0.039468 -2.6562e-05
2:2886795 C T 0.815651 3.1233e-05
2:2892144 A G 0.174118 -1.4707e-04
2:2894535 T G 0.331193 2.0200e-06
2:2895193 T C 0.220406 4.8064e-05
2:2896738 G C 0.228631 7.8842e-07
2:2897402 A G 0.065421 -7.0473e-05
2:2899297 G T 1.974063 3.4790e-05
2:2899793 G A 0.114685 5.2660e-05
2:2906608 A G 1.439618 3.9452e-06
2:2907600 G A 0.358587 -8.0694e-06
2:2913281 G A 0.060696 3.0599e-05
2:2914751 T C 0.123572 6.2478e-05
2:2922999 C T 0.024142 -3.8044e-05
2:2927797 A G 0.032217 -4.1107e-05
2:2935274 T C 0.035135 5.9563e-05
2:2936302 T G 0.034954 4.3713e-05
2:2936331 T C 0.157263 3.3472e-05
2:2939808 G T 0.041598 -6.7749e-06
2:2939967 A G 1.409633 1.8881e-05
2:2942896 T G 1.820572 -2.3410e-05
2:2943674 G T 1.378786 2.7494e-05
2:2943795 C A 0.032477 -2.7595e-05
2:2943824 T C 0.156896 -4.9237e-05
2:2945455 T C 1.894445 3.4062e-05
2:2945970 T C 0.268635 3.9765e-05
2:2949111 A G 0.785638 -2.6267e-05
2:2952717 A G 0.357870 -6.4458e-05
2:2956487 T C 0.212824 1.1442e-05
2:2957492 A G 0.031461 4.3568e-05
2:2958072 T G 0.053250 -9.0566e-05
2:2961031 A G 0.052412 3.8478e-05
2:2961973 A G 0.022779 -4.2895e-05
2:2963057 C A 1.413126 -2.8816e-05
2:2965080 A G 0.399513 9.4802e-06
2:2965401 T C 0.851072 1.5917e-05
2:2970688 A C 0.342450 6.3208e-05
2:2979674 C T 0.033775 -1.5560e-04
2:2996692 A G 0.130148 9.1388e-06
2:3003071 A G 1.169136 1.5324e-05
2:3004839 G A 0.370408 -1.9665e-05
2:3004998 T C 0.529363 2.6442e-05
2:3005457 T C 0.457963 3.9270e-05
2:3007298 G A 0.160460 -2.0208e-05
2:3007972 A G 0.746783 -6.2118e-07
2:3012290 G A 0.905493 6.7345e-06
2:3013207 A G 0.492897 2.6513e-05
2:3026639 C T 0.037936 -6.7679e-05
2:3028105 T C 0.305279 9.1447e-06
2:3032487 A G 0.067284 4.3731e-05
2:3034139 A G 0.116698 2.5503e-05
2:3038123 A G 0.574011 5.6412e-06
2:3040295 A G 0.023866 1.1302e-05
2:3044832 C T 0.071251 -9.6123e-05
2:3045881 A G 0.193145 4.4164e-05
2:3046308 A G 0.890758 2.1992e-05
2:3047685 C T 0.316383 -1.7548e-06
2:3051653 G A 0.049845 3.1194e-05
2:3055847 C T 1.262120 -1.1824e-05
2:3058026 T C 0.790188 -6.1088e-06
2:3058085 T C 0.058940 -1.8232e-04
2:3058838 T C 0.037297 3.4075e-05
2:3060917 T C 0.046927 9.1890e-05
2:3062238 A G 1.019338 3.7000e-05
2:3062967 C T 0.354004 -1.1992e-05
2:3066362 A G 0.155588 -9.7344e-06
2:3068016 A G 0.052406 -2.0991e-05
2:3070699 A G 0.050773 -1.0994e-04
2:3073899 A G 0.051186 -1.6087e-04
2:3074566 G A 0.037537 1.2244e-05
2:3077707 T C 0.028235 -5.5741e-05
2:3080161 T C 1.327487 -1.4477e-05
2:3082691 A G 0.323488 3.1583e-05
2:3084134 A G 1.326662 -9.8550e-06
2:3085318 C T 0.071111 -4.0383e-05
2:3092462 A C 0.034116 1.1079e-04
2:3096319 T C 0.105763 -3.0187e-05
2:3100830 C A 0.934183 -2.6102e-05
2:3103097 T C 0.508567 -1.9203e-07
2:3105724 A G 0.118074 -2.4774e-05
2:3105888 T G 0.363716 1.3198e-05
2:3106718 C T 0.208962 -2.3701e-05
2:3106853 A G 0.202145 1.3753e-04
2:3107978 T C 1.116331 2.0532e-05
2:3109383 C T 0.542563 -5.7183e-05
2:3112817 G T 0.074532 2.2362e-04
2:3113710 A C 0.261991 7.6016e-06
2:3116073 T C 0.386157 -3.9000e-05
2:3116379 A G 0.078304 -4.0577e-05
2:3117601 T C 0.622899 -6.4039e-06
2:3119896 A T 0.224067 -8.4477e-05
2:3120010 C T 0.079346 4.9212e-05
2:3122870 G A 1.414272 4.6527e-05
2:3123147 T C 0.072218 -7.3918e-05
2:3127902 T C 0.932469 4.6887e-05
2:3134706 A G 0.064198 6.1436e-05
2:3135690 C T 0.192493 -3.9265e-05
2:3139561 C T 0.166595 -4.8932e-05
2:3145236 C T 0.448569 1.0712e-04
2:3148785 T C 0.032139 2.3050e-04
2:3150275 A G 0.052039 1.4250e-04
2:3152466 A G 1.578451 8.1961e-05
2:3161375 T G 0.075448 -1.0757e-05
2:3161627 T C 1.544030 3.6075e-05
2:3163738 A G 1.424045 9.0932e-05
2:3171047 A G 0.121226 -4.6064e-05
2:3172539 G A 0.138798 2.0877e-05
2:3172653 A G 1.427592 -5.9470e-05
2:3174321 C T 1.790094 1.1747e-06
2:3175376 T C 1.819543 1.4062e-05
2:3181841 T C 0.029647 3.2899e-05
2:3183930 G T 1.819293 1.4237e-05
2:3185407 C T 1.041718 -2.7090e-05
2:3190157 T C 0.078320 4.4369e-05
2:3192018 A G 0.061968 -3.5167e-05
2:3206078 C T 0.071734 1.1204e-05
2:3212481 T C 0.276386 -2.8857e-05
2:3212712 C T 0.091102 2.7406e-05
2:3215844 G C 1.952025 -2.8198e-05
2:3217567 C T 0.057982 1.2189e-05
2:3218523 C T 0.059634 -2.4152e-05
2:3220709 A G 1.015956 -4.0235e-05
2:3225829 A G 1.914231 -2.4115e-05
2:3228144 G A 0.129486 7.4606e-05
2:3228716 A C 0.990052 2.3058e-05
2:3229656 T C 0.089927 5.0165e-05
2:3236948 C T 0.153164 -7.8283e-05
2:3237368 T C 0.023386 1.7341e-05
2:3251219 A G 1.019416 -3.1261e-05
2:3257538 T C 0.040715 3.5026e-05
2:3258627 G A 1.219487 -1.3601e-05
2:3271056 T C 1.083945 -4.5017e-05
2:3277508 A G 0.030458 8.6726e-05
2:3283492 T C 0.089200 -1.0254e-05
2:3288458 A G 0.090391 -1.9429e-04
2:3291773 T C 0.716292 6.3305e-05
2:3294573 T C 0.101972 2.8093e-05
2:3301877 C T 0.115776 8.3726e-05
2:3302962 T C 0.517133 4.1082e-05
2:3305086 A G 0.109930 8.2640e-05
2:3307494 T C 0.073799 -3.5935e-05
2:3311400 C T 0.517727 -6.8690e-06
2:3312411 C T 0.353070 -1.2636e-05
2:3312868 T C 0.159788 -5.3023e-05
2:3313428 A C 0.383132 7.0966e-05
2:3313543 C T 0.067804 3.4707e-05
2:3316021 A G 0.163047 -6.7397e-05
2:3320010 G A 0.736438 1.0779e-05
2:3323217 A G 0.051799 7.2945e-05
2:3327016 T C 0.024762 9.0724e-06
2:3333799 C T 0.712939 1.2053e-05
2:3338943 C T 0.556088 3.7999e-05
2:3341008 C T 0.122972 3.4574e-05
2:3341693 C A 0.084351 -5.5680e-05
2:3350342 G C 0.318759 -2.0844e-06
2:3355347 G T 0.371963 6.6568e-05
2:3356345 T C 0.258794 -1.2414e-04
2:3358120 T G 0.423593 7.1503e-05
2:3360352 C T 1.708885 2.1151e-04
2:3363111 A G 0.427605 7.7542e-05
2:3365105 C G 1.976325 5.3783e-05
2:3366890 T C 0.145923 -1.0140e-04
2:3379364 T C 0.092543 -1.6152e-05
2:3384516 A C 0.047385 -2.2629e-05
2:3385026 T C 0.946241 -7.9036e-06
2:3388751 T C 0.251452 -3.1280e-05
2:3392075 C T 1.162976 -1.6996e-05
2:3392127 T C 0.019922 -1.4511e-05
2:3392295 G A 0.736510 -4.6876e-05
2:3394647 T C 0.081566 9.8036e-05
2:3402324 T G 0.470641 -3.2911e-05
2:3403909 A G 0.066061 -2.2805e-05
2:3406681 C T 0.071273 2.3170e-05
2:3411923 A G 1.162794 -3.6082e-05
2:3423201 T G 1.186709 -2.7188e-05
2:3424910 A G 0.023769 -7.1233e-05
2:3427851 G A 0.219932 1.1991e-05
2:3433871 G A 0.249884 -2.3162e-05
2:3437541 T C 0.483818 -1.5484e-05
2:3448384 G C 0.071118 1.9823e-05
2:3451507 A G 1.168412 -2.7601e-05
2:3454217 G A 0.535864 -5.4116e-05
2:3454566 C T 1.053146 -4.6889e-05
2:3458400 T C 0.165215 -6.3193e-05
2:3459742 G A 0.341963 -1.1966e-05
2:3460660 A G 0.209990 7.8064e-05
2:3462444 G A 0.048589 6.2641e-05
2:3463493 T C 0.087953 5.1564e-05
2:3464679 T C 0.072026 -7.6978e-05
2:3468964 C T 0.223937 -9.9477e-06
2:3469412 C T 0.057080 1.0486e-05
2:3469702 G A 0.842795 -1.0534e-04
2:3470254 G T 0.842639 -4.9148e-05
2:3472790 C T 0.080943 -2.2056e-04
2:3478452 G A 0.956994 -3.4966e-05
2:3481857 T G 0.734793 -4.8400e-05
2:3483554 T C 0.046220 -5.8883e-05
2:3485203 C A 0.213278 3.3349e-05
2:3488502 G A 0.755098 -5.2213e-05
2:3488871 T C 0.255613 -4.2627e-05
2:3492629 C T 1.926812 -1.0951e-04
2:3493043 T C 0.032860 -1.6621e-05
2:3494562 C T 0.602976 -8.7644e-05
2:3497167 A G 0.057495 6.1143e-05
2:3497661 A G 0.479479 -5.3946e-05
2:3515810 T C 0.416232 -6.6173e-05
2:3521108 T C 0.040799 2.7886e-05
2:3524229 G C 0.191077 -5.4153e-05
2:3527789 G A 0.279258 -9.1135e-06
2:3582011 G A 0.101956 -2.7007e-05
2:3583542 A G 0.064279 -1.4791e-05
2:3586426 A G 0.060855 1.2288e-05
2:3587395 A C 0.081072 1.4343e-06
2:3597974 C T 0.739408 -8.2281e-06
2:3599463 A G 0.349357 -3.7440e-05
2:3599539 G A 0.351074 -2.4137e-06
2:3606654 C G 1.640124 -3.4657e-06
2:3608756 C T 0.593483 1.5073e-05
2:3610691 C T 0.128295 5.2585e-06
2:3619468 A G 0.512137 3.7176e-05
2:3624303 A G 0.148272 -3.1212e-05
2:3625067 C T 0.443860 3.1255e-05
2:3626418 C T 1.466152 1.0058e-06
2:3627002 G A 0.045596 5.3198e-06
2:3628383 A C 0.236852 -2.7880e-06
2:3628679 A G 0.063945 -3.3166e-05
2:3630992 G A 0.170318 -3.4837e-05
2:3632773 A G 0.364284 8.1218e-05
2:3634753 C T 1.738292 1.4454e-06
2:3635025 G A 0.067502 9.3735e-05
2:3641432 G T 0.211802 -6.7442e-05
2:3643387 A G 0.047018 -2.3935e-05
2:3645155 A C 0.194875 -2.5420e-05
2:3645429 T C 0.525104 -2.0046e-05
2:3647117 T C 0.215982 1.2368e-05
2:3648396 C T 1.174073 -5.1666e-06
2:3650467 T G 0.099239 -8.8328e-05
2:3653576 G A 1.236761 1.8597e-05
2:3654684 T C 0.397783 3.6816e-05
2:3655743 T C 1.335179 -2.2680e-05
2:3658031 C T 1.426781 5.4653e-06
2:3659918 G A 0.053766 -4.8879e-05
2:3660869 A G 0.055447 1.9859e-05
2:3662002 A G 1.426768 1.0014e-05
2:3674847 C T 1.602110 5.4550e-06
2:3677022 C T 0.309573 6.3298e-06
2:3682981 A G 0.185242 -1.2297e-05
2:3684912 T C 1.515847 -7.4103e-06
2:3688739 A G 0.045892 9.5308e-05
2:3689742 A G 0.064636 -4.3659e-05
2:3690578 A G 0.056908 -3.4615e-05
2:3691548 G A 0.060342 7.6482e-05
2:3693659 T A 0.045239 4.9611e-05
2:3693775 T C 0.043133 8.8895e-05
2:3694215 C T 0.078057 2.4977e-05
2:3695045 T C 0.028744 2.3629e-05
2:3698696 C T 0.080388 -1.1677e-05
2:3703041 G A 0.200941 3.0521e-05
2:3704240 T C 0.290125 -1.9124e-04
2:3709907 G A 0.653263 -7.7246e-06
2:3711919 T G 0.303030 2.9243e-05
2:3714170 A G 0.030585 6.8733e-05
2:3715015 T C 0.912073 4.0585e-07
2:3721729 G A 0.921881 -7.9135e-06
2:3722104 A C 0.180214 7.4642e-05
2:3722250 C T 0.438868 -1.7260e-05
2:3723319 T G 0.031075 2.9092e-05
2:3724336 A G 0.078735 3.4118e-06
2:3725761 A G 0.074737 5.1166e-05
2:3727000 G A 0.419082 -4.0553e-05
2:3728210 G C 0.025382 -3.9343e-05
2:3729254 T C 0.379581 4.0756e-06
2:3739778 C T 0.117172 1.6394e-05
2:3742156 A G 0.560999 3.6752e-05
2:3750751 A G 0.102267 1.8996e-05
2:3759330 C T 0.067148 1.9572e-05
2:3763411 A C 0.588156 4.6787e-06
2:3764156 G A 0.076012 4.6900e-05
2:3765496 C T 0.056882 5.4794e-05
2:3772909 A G 0.118564 -1.7877e-05
2:3774226 A C 0.069741 -1.8334e-05
2:3774258 C T 0.366351 -6.7851e-05
2:3775158 T C 0.042639 -1.0016e-05
2:3778858 G T 1.748419 -6.7346e-06
2:3781312 A G 0.620211 2.0577e-06
2:3781643 A G 1.170577 1.3533e-05
2:3781891 G A 0.584972 2.2476e-05
2:3782431 G A 0.220481 2.4364e-05
2:3786430 A G 0.366601 4.2223e-05
2:3792530 C T 0.112004 -1.1332e-05
2:3794696 T C 1.067710 -2.6025e-05
2:3795759 C T 0.095857 -1.5187e-05
2:3796922 G A 0.198137 2.3575e-05
2:3800383 T C 1.029403 -2.9594e-05
2:3801072 T C 0.034450 -2.2248e-06
2:3804197 A G 0.230715 -2.5439e-05
2:3808984 C T 0.045548 -3.8795e-05
2:3809418 C T 0.565705 -1.2301e-04
2:3810930 A G 0.044856 1.5245e-05
2:3812539 G T 1.425200 -4.7906e-05
2:3816872 G A 0.040556 6.4160e-06
2:3816957 A G 0.098869 -1.9397e-05
2:3817635 G A 0.685711 -7.0725e-06
2:3818194 C T 0.249501 2.8251e-05
2:3819158 T C 0.025976 -1.5362e-05
2:3819749 G A 0.223502 -2.0784e-05
2:3820185 C T 0.031020 3.3445e-05
2:3820672 T C 0.933069 7.9406e-06
2:3821909 A G 0.121888 -1.1018e-05
2:3826324 T C 0.701537 2.6342e-05
2:3826965 A G 0.454957 7.2964e-06
2:3827475 A C 0.057164 -4.4894e-05
2:3833609 T G 0.037261 -8.0924e-05
2:3834537 G A 0.031954 -1.0849e-05
2:3848972 C A 0.146406 8.7638e-06
2:3852663 A G 0.373567 -3.8611e-05
2:3856843 A G 0.088223 -3.8733e-06
2:3870281 G A 0.297837 -6.6247e-05
2:3874837 A G 0.488606 5.8631e-06
2:3875115 A G 0.080267 8.8867e-06
2:3878640 T C 0.054386 1.6585e-05
2:3879760 C T 0.687473 3.5457e-05
2:3880179 C T 0.172645 4.1618e-06
2:3881891 C T 1.234213 -1.7203e-05
2:3883130 A G 0.023402 -2.6450e-06
2:3888481 T C 0.043555 -3.0704e-05
2:3892465 T G 0.221961 4.1491e-06
2:3892801 G A 1.114955 -7.9343e-06
2:3894545 A G 0.095987 -3.1518e-05
2:3895117 A G 0.228371 3.0866e-05
2:3896365 A G 0.386150 2.2706e-05
2:3896509 A G 0.088482 9.2988e-05
2:3898745 G A 0.565524 4.3060e-05
2:3903993 G A 0.188322 -1.1038e-05
2:3906691 C T 1.301810 -1.8914e-05
2:3912856 T C 0.100141 1.1725e-04
2:3913680 T C 0.268618 1.6919e-05
2:3913856 C T 0.248368 -2.9293e-05
2:3914727 C G 0.149863 2.5566e-05
2:3915698 G A 0.027602 -4.6158e-05
2:3916161 C T 0.453331 -2.4726e-05
2:3920685 A C 0.224853 1.9334e-05
2:3921722 A G 1.878865 -6.7482e-05
2:3922066 T C 0.714332 -1.5283e-04
2:3922949 G A 0.075353 -1.9315e-05
2:3923606 T C 0.912903 7.1263e-05
2:3950071 C T 1.662283 -1.0016e-06
2:3960947 C T 1.046252 -2.5069e-05
2:3961262 T C 0.129570 8.1978e-05
2:3961425 C A 0.204109 6.9875e-05
2:3963060 A G 0.444298 -9.1697e-05
2:3963163 T G 0.404249 4.4466e-05
2:3964932 C T 0.202282 -1.0542e-06
2:3967221 C G 0.203996 6.8525e-06
2:3971145 T G 0.633675 -1.0703e-04
2:3975789 A G 0.297041 1.0975e-05
2:3978635 G T 0.620695 -1.0438e-04
2:3993741 C T 1.836677 8.2186e-06
2:3996533 G A 1.248599 -7.4401e-05
2:3997775 A G 0.478882 -9.6835e-06
2:3998683 A G 0.098486 1.0258e-05
2:4000619 C T 0.023295 8.1077e-05
2:4001789 T G 0.029514 8.2404e-05
2:4004899 C A 0.188335 -4.3737e-05
2:4005220 G T 0.022418 -4.5124e-05
2:4008978 T C 0.032944 3.6547e-05
2:4011444 T C 0.570649 -1.6869e-05
2:4012292 C G 0.356848 3.2637e-05
2:4013154 G C 0.088310 -1.4402e-05
2:4014874 A C 1.147046 -1.2611e-05
2:4020726 G A 0.779536 -2.4120e-05
2:4025499 A G 0.223451 4.2331e-05
2:4026699 C T 0.613720 -3.0505e-05
2:4027347 C T 0.083533 -2.3563e-05
2:4031340 A G 0.053620 4.5440e-05
2:4033205 C T 0.036716 5.0541e-05
2:4043620 C T 0.807946 -4.4025e-05
2:4046192 T C 0.095922 1.4145e-05
2:4047480 G A 0.046343 7.7335e-05
2:4048226 T G 0.045544 -2.9041e-05
2:4055303 T C 0.968078 5.9121e-05
2:4055332 G A 0.582048 -5.7562e-05
2:4056950 A G 0.059456 4.4199e-05
2:4057452 C T 0.046294 -1.1295e-04
2:4057484 A G 0.043253 2.5324e-05
2:4069926 A G 0.450049 -7.5087e-05
2:4072803 T C 1.032350 3.0002e-05
2:4090461 A G 0.068914 4.0227e-05
2:4092186 A G 0.037485 -4.5371e-05
2:4095876 C A 0.639293 -1.8419e-04
2:4097652 C G 0.035879 3.7168e-05
2:4101546 A G 0.044366 6.1921e-05
2:4103040 T C 0.146971 -6.2670e-06
2:4107490 C T 0.074652 9.1417e-06
2:4113038 C T 0.090261 1.8377e-05
2:4113703 C T 0.133618 5.5173e-06
2:4121062 T C 0.046541 -8.9663e-05
2:4130101 T C 0.188124 4.5402e-05
2:4132163 A C 0.054094 1.1452e-05
2:4133394 T C 0.053376 -3.1648e-05
2:4135981 T C 0.960343 -4.6037e-05
2:4137152 T C 0.058372 -4.0791e-05
2:4141590 C A 0.142872 2.2408e-05
2:4143503 A G 0.051416 6.0802e-06
2:4149434 G T 1.860543 -2.8822e-05
2:4150068 C T 0.675422 -9.3292e-06
2:4150461 G A 0.515929 1.6592e-05
2:4150949 G T 0.066684 -4.7840e-05
2:4152765 T C 0.084055 -2.7601e-05
2:4153839 G T 0.086451 -3.4237e-05
2:4158104 A G 0.156796 -1.2167e-05
2:4159158 G A 0.715412 1.4122e-05
2:4161728 C G 0.053279 7.0734e-05
2:4162181 A G 0.185537 -1.8233e-04
2:4168017 T A 0.064224 1.7687e-05
2:4172681 G A 0.684581 5.3381e-06
2:4173466 T G 0.072734 1.9074e-06
2:4176881 G T 0.158756 -1.5841e-05
2:4179720 A G 0.433542 1.3285e-05
2:4181008 A G 0.051098 -1.7089e-04
2:4186085 T G 1.104718 8.8959e-05
2:4191043 T C 0.894007 1.1627e-05
2:4198741 G T 1.091089 9.4646e-05
2:4200375 C T 0.729110 6.9450e-04
2:4201284 T C 0.335818 -3.1203e-05
2:4212452 A G 0.231584 3.8404e-05
2:4228747 G T 0.396985 -3.7093e-05
2:4242751 T C 1.757124 -9.4363e-05
2:4242874 A G 0.080858 -5.6743e-05
2:4245207 C T 1.834616 -9.7213e-06
2:4246714 G A 0.091014 -2.3498e-05
2:4254654 T C 0.088534 1.3849e-04
2:4254974 G A 0.093306 -1.9176e-05
2:4257072 G A 0.080271 2.4293e-05
2:4262746 A T 0.039248 5.5067e-05
2:4270392 G A 0.102767 -8.1899e-06
2:4272027 A G 0.073250 -6.1357e-05
2:4274659 G A 0.039936 -2.8318e-05
2:4279026 T C 0.071312 8.9647e-05
2:4279939 T G 0.124958 1.2664e-05
2:4280385 T C 1.132063 6.8622e-05
2:4282214 G T 0.131560 7.9998e-06
2:4282547 G T 0.104107 3.4059e-05
2:4283731 T C 0.060303 -2.8190e-05
2:4283862 A G 0.169165 3.1670e-05
2:4289810 A C 0.174495 8.4580e-07
2:4290344 G A 0.377264 8.0964e-06
2:4291164 T C 0.056547 1.6355e-04
2:4293383 T C 0.054853 1.0526e-05
2:4293615 T C 0.098113 -8.5141e-05
2:4294249 G A 0.215184 -6.4216e-05
2:4294337 G T 0.375644 -3.2576e-05
2:4310848 C T 0.372830 1.0626e-04
2:4311020 A G 0.682098 2.9202e-06
2:4311939 T C 0.482296 3.4971e-05
2:4311997 T C 0.036171 3.2122e-05
2:4313449 G T 0.060718 -7.7645e-06
2:4315039 A G 0.113640 -5.0271e-05
2:4317553 T C 0.056973 -9.1194e-06
2:4318976 C T 0.265395 3.3676e-04
2:4323188 A C 0.358717 1.6054e-05
2:4324463 T C 0.037378 2.1503e-05
2:4327487 G A 0.043996 -8.4059e-06
2:4338128 G A 1.131041 -8.0231e-06
2:4341555 A C 1.126945 -1.8191e-05
2:4344507 T C 0.042451 -5.7895e-05
2:4369210 G A 0.118954 2.7988e-05
2:4372625 T G 0.035252 -1.5024e-05
2:4373340 T G 0.066827 -1.4700e-04
2:4376511 C T 0.500018 -7.1551e-06
2:4394440 C T 0.231360 -5.3783e-05
2:4397721 T C 0.071692 2.0342e-05
2:4399429 G C 0.272857 8.7777e-06
2:4402719 C A 0.571538 -1.7140e-06
2:4404065 G A 1.107399 -8.1947e-06
2:4408236 T G 0.042779 -1.2723e-05
2:4409558 T C 0.574544 -1.3854e-06
2:4410498 G A 0.123968 4.8775e-05
2:4414027 A G 0.391905 -5.4912e-06
2:4418244 G A 0.183969 -4.3892e-06
2:4418520 A G 0.220549 -2.0057e-05
2:4420099 G A 1.373476 3.3017e-05
2:4420588 T A 0.047388 -3.6010e-05
2:4425982 C T 0.042217 -2.3530e-05
2:4434390 G A 0.025034 1.9805e-05
2:4438042 T C 0.045265 9.0421e-05
2:4439688 A G 0.154472 7.2410e-05
2:4441520 T C 0.048946 -5.5169e-05
2:4443811 T C 0.021594 -5.2569e-05
2:4451971 T G 0.168617 -2.4709e-05
2:4460643 T C 0.969162 7.0629e-05
2:4462584 C T 0.208903 -1.0464e-05
2:4464933 G A 0.112034 -5.9414e-06
2:4471956 G A 0.929265 1.3293e-05
2:4474153 C T 0.152765 2.6954e-05
2:4476883 A G 1.429991 5.4907e-05
2:4477142 T C 0.069943 3.0964e-06
2:4477180 G A 0.899969 4.2788e-05
2:4477476 T C 0.150742 4.6539e-05
2:4478023 C T 0.088895 7.7790e-05
2:4485192 C T 0.471790 9.0902e-05
2:4489164 G A 0.647680 4.7619e-05
2:4493374 T C 1.483292 -1.9213e-05
2:4494928 C T 0.135280 -5.6067e-05
2:4502947 T C 0.024694 3.5160e-05
2:4502958 G T 1.476671 8.4632e-06
2:4504483 G A 0.058842 -8.3421e-05
2:4511259 T C 0.072474 2.5360e-05
2:4516020 G A 0.087804 4.5229e-05
2:4516264 A C 0.071111 2.3182e-05
2:4516293 T C 0.251358 -3.7090e-06
2:4540319 G A 0.418248 3.2512e-07
2:4546845 G T 0.149155 -4.0404e-05
2:4547146 A G 0.044577 7.1956e-05
2:4548958 A C 1.246086 -2.0905e-05
2:4557817 A G 0.305753 -9.1926e-06
2:4569789 T C 0.064035 4.3006e-05
2:4569929 T C 0.205677 4.4220e-05
2:4571200 T C 0.022714 -1.8587e-05
2:4571266 G A 0.192097 -2.8610e-05
2:4575604 A G 0.053435 4.0238e-05
2:4577817 T G 0.030247 -5.6732e-05
2:4577995 T C 0.178977 -4.1601e-05
2:4579907 T G 1.291595 3.4582e-05
2:4580385 C T 0.094247 4.8259e-05
2:4581873 C T 0.215583 5.4178e-05
2:4582404 A G 0.038806 1.0245e-05
2:4582448 C G 0.241461 -2.4310e-05
2:4584050 C T 0.020796 6.3867e-05
2:4598387 G A 1.281907 2.0359e-05
2:4602685 C G 0.067194 4.0194e-05
2:4608276 G A 0.461513 2.9335e-06
2:4608698 C A 1.536776 9.3359e-06
2:4617571 A G 0.385449 2.8496e-05
2:4619199 T G 1.942524 7.2080e-05
2:4619995 G A 0.074707 -1.5998e-05
2:4640655 A G 0.050238 2.7721e-05
2:4640835 G A 0.986439 -3.5507e-05
2:4641827 G A 1.541239 -2.0998e-05
2:4646386 A C 0.021263 4.4697e-06
2:4650529 C A 1.035337 -2.6663e-05
2:4652574 G C 0.117392 4.1710e-05
2:4654356 C A 0.343121 4.5956e-05
2:4656639 T G 0.119119 2.0167e-05
2:4656873 A G 0.177682 4.3992e-05
2:4659385 C T 0.213441 2.8203e-05
2:4665297 T C 0.033026 3.2356e-05
2:4665459 A G 0.293052 4.5095e-05
2:4665789 A G 0.070212 -1.7293e-05
2:4666709 C T 0.073646 -2.4548e-05
2:4666772 A G 0.109129 8.5217e-06
2:4676840 T C 0.029874 4.6489e-05
2:4684425 C T 0.411425 -2.0438e-06
2:4700870 A G 0.062302 -4.1056e-05
2:4714975 T C 0.209913 -2.2513e-05
2:4718647 C T 0.119356 -2.1146e-05
2:4718907 T C 1.629858 -5.5388e-05
2:4731202 T C 0.181649 -6.5525e-05
2:4731261 G T 1.228605 -6.4301e-06
2:4741278 G A 0.032045 1.6897e-05
2:4749593 G A 0.031322 -4.1491e-05
2:4752417 G A 0.476327 7.7612e-05
2:4753542 T C 0.127756 1.5554e-05
2:4753673 C A 1.555475 -3.3471e-05
2:4755746 A G 0.071088 7.2570e-06
2:4758795 G A 0.145095 1.1882e-04
2:4762312 C T 0.085973 -5.0251e-05
2:4767683 C A 0.148873 -1.6561e-04
2:4767895 A G 0.367883 -7.9319e-05
2:4774401 C T 1.892202 2.9867e-05
2:4775782 C T 0.034041 -1.3241e-06
2:4776763 T G 0.728506 2.0960e-05
2:4777547 T C 0.242308 -2.9408e-05
2:4798209 C G 0.183654 -1.5223e-06
2:4798419 T C 0.034236 5.2435e-05
2:4801116 G C 0.040974 5.7581e-06
2:4804190 G A 0.126500 -3.4304e-05
2:4804430 C T 0.072633 -4.0161e-05
2:4807737 C T 0.413915 -1.7308e-05
2:4810182 T C 0.290819 -8.1918e-05
2:4815515 T C 0.061173 6.1172e-05
2:4818674 G A 0.393755 -3.5038e-05
2:4821442 C T 0.239955 8.6627e-05
2:4821951 A G 0.718713 1.5673e-05
2:4823625 C T 0.665830 5.6550e-05
2:4827824 G A 1.379094 -1.2809e-05
2:4830547 C T 1.882338 6.3924e-05
2:4831761 C A 0.037563 2.0680e-04
2:4837893 T C 0.117639 -4.2396e-05
2:4845377 T C 1.288580 -3.2159e-05
2:4845931 C T 0.049511 4.5678e-05
2:4854307 T G 0.050368 -3.2365e-05
2:4863947 G A 0.754469 -3.7375e-05
2:4869541 A G 0.084247 1.5736e-05
2:4870334 G T 0.038981 7.1175e-05
2:4876887 T C 0.052140 -1.5459e-04
2:4884817 A G 0.091495 -3.1176e-05
2:4890753 T C 0.049524 3.4466e-05
2:4897214 T C 0.071754 -8.5047e-05
2:4897947 T G 0.356111 2.9330e-05
2:4904343 C T 0.031753 2.9223e-06
2:4905952 T C 0.037180 -1.7074e-05
2:4906765 T C 0.777276 -5.9566e-05
2:4907985 A C 0.405076 -1.6929e-04
2:4911160 G A 0.072526 6.5419e-05
2:4914750 C A 0.022110 -2.5824e-05
2:4915272 C T 0.396349 -1.1543e-05
2:4918069 T C 0.068803 6.1934e-05
2:4921182 G A 0.026904 3.5659e-06
2:4921444 A G 0.024486 -2.5245e-06
2:4922603 G A 0.588546 9.8355e-05
2:4934273 A C 1.017397 7.1950e-06
2:4939414 C T 0.035184 3.9994e-05
2:4944510 T C 0.047644 4.7869e-05
2:4949915 C T 1.285243 -1.6478e-05
2:4951850 T C 0.391331 -3.0930e-04
2:4951900 T C 1.752706 5.3866e-05
2:4959149 A G 0.535786 5.0524e-05
2:4960266 T C 0.435100 1.1526e-04
2:4963369 T C 1.878077 1.1035e-04
2:4971858 A G 0.442919 3.0451e-05
2:4972909 C T 0.311225 1.3998e-04
2:4973678 G C 1.846099 5.6890e-05
2:4974397 A G 1.018709 -4.8017e-05
2:4974948 C G 0.383762 -1.4473e-04
2:4981785 A G 1.337454 3.8347e-05
2:4984389 G A 0.388072 3.8625e-05
2:4990233 C G 0.081108 -1.5594e-05
2:4991533 G A 0.071975 7.8184e-05
2:4997979 G A 0.174258 -4.7021e-06
2:5003941 C T 0.025414 -5.8816e-05
2:5168312 A C 1.863182 4.4589e-05
2:5169466 T G 0.031010 -1.4198e-04
2:5172445 G A 1.865918 2.6821e-05
2:5173889 A G 0.163050 -7.2182e-05
2:5181086 T C 0.135325 -1.0353e-04
2:5184041 G C 0.053892 -1.1812e-05
2:5193083 T C 0.063344 -1.0113e-06
2:5195899 C T 0.150385 -7.2142e-05
2:5196902 C T 1.440114 4.0751e-05
2:5199067 G A 0.021659 -1.6497e-05
2:5214256 G A 0.149272 1.0948e-04
2:5222727 G T 0.439452 1.5744e-05
2:5224650 T C 0.068596 -4.5961e-05
2:5226917 C A 0.029358 -1.7893e-05
2:5229906 A G 0.074922 -3.4065e-05
2:5235127 G A 0.024609 -8.8604e-05
2:5237563 C T 0.561557 -3.5715e-06
2:5253759 A G 0.616277 1.4080e-04
2:5256677 A G 0.349107 -2.5790e-05
2:5257206 A G 0.574342 -5.5945e-05
2:5263798 T C 0.230224 -4.1689e-05
2:5268314 A G 0.638592 2.6745e-05
2:5269417 T C 0.937305 -1.5426e-05
2:5269823 A G 1.401717 1.1938e-05
2:5270432 C T 0.083056 2.2447e-06
2:5271928 T C 1.512939 -5.6089e-05
2:5274305 G A 0.051367 4.6700e-05
2:5274577 C T 0.022308 2.8362e-05
2:5276851 C T 0.154176 1.6556e-05
2:5285598 C T 1.230588 4.1676e-06
2:5289020 A G 0.150619 1.2585e-04
2:5291615 T C 0.053928 2.6220e-05
2:5294800 T C 0.237449 4.4632e-06
2:5295557 T C 0.329694 -4.8507e-05
2:5300104 A G 0.284354 7.0002e-05
2:5300804 C A 0.077973 1.9529e-05
2:5304015 T C 0.475116 2.2526e-06
2:5313758 A G 0.043616 -8.9693e-05
2:5314231 T C 0.087671 9.8727e-06
2:5326086 G T 0.051263 -1.0306e-05
2:5326155 C T 0.127808 -5.1415e-06
2:5326353 C G 0.062559 -5.9831e-05
2:5328561 C T 0.239355 -1.5918e-05
2:5331712 A G 0.840809 4.4594e-05
2:5340502 A G 1.019685 -5.4857e-05
2:5342872 C A 0.062036 -5.2152e-05
2:5343966 A C 0.137964 -5.1284e-05
2:5345278 C T 0.294094 1.5295e-05
2:5345732 G A 0.687093 1.0134e-04
2:5347350 A C 0.069813 2.1805e-06
2:5349128 A C 0.059969 2.6192e-05
2:5361397 A G 1.005261 -3.0171e-05
2:5366941 A G 0.194258 -3.9090e-05
2:5372402 C T 0.244723 9.6276e-06
2:5377647 T G 0.093591 6.5763e-06
2:5379187 G A 0.040802 1.9985e-05
2:5383434 T C 0.065597 8.5760e-06
2:5389987 G A 0.495058 -2.0557e-05
2:5405655 T C 0.089693 2.3754e-05
2:5416391 T C 0.060699 5.5407e-06
2:5429279 A G 1.221162 1.2748e-05
2:5431749 G A 0.861549 1.0409e-05
2:5435198 G T 0.180980 -3.1330e-05
2:5451280 G A 0.994800 7.7204e-06
2:5455596 A G 0.048044 -2.2202e-05
2:5464479 C T 0.380107 5.5530e-06
2:5467812 G A 0.143582 -4.4503e-05
2:5475784 T C 0.699333 1.8479e-05
2:5476411 C A 1.171720 2.1818e-05
2:5478043 G A 0.088713 -2.4917e-05
2:5483977 T C 0.021097 8.3559e-05
2:5484355 C A 0.330586 1.6580e-05
2:5488456 A G 0.746114 2.0572e-05
2:5488519 T C 0.338993 1.0659e-04
2:5490556 A G 0.076778 -2.1287e-05
2:5492584 A G 0.049835 4.6719e-05
2:5494291 G A 0.995858 8.1099e-06
2:5500302 A G 0.868937 2.9016e-05
2:5504114 C T 0.025531 -7.1022e-05
2:5505600 T C 0.056139 1.1373e-05
2:5505725 A G 0.037966 -3.9688e-05
2:5506827 G C 0.169561 1.9178e-05
2:5509885 G C 0.033334 -1.3519e-05
2:5516667 T C 1.094042 -2.6154e-05
2:5522223 C T 0.290316 -3.1789e-05
2:5528414 G C 0.287626 7.0113e-06
2:5528755 G A 0.048816 -2.6867e-05
2:5529462 A G 1.827378 1.7973e-04
2:5530536 T C 0.117951 -7.3143e-05
2:5532384 G C 0.066603 9.3995e-05
2:5532793 C T 1.290621 -1.9859e-05
2:5538237 C T 0.104854 1.8814e-04
2:5541674 T C 1.206371 8.3096e-06
2:5546290 G A 0.811568 -5.9337e-05
2:5553280 T C 0.183411 -7.5249e-07
2:5554466 C T 0.071475 3.0428e-05
2:5558511 A G 0.027303 -2.7313e-05
2:5558751 T C 0.106980 -5.9748e-05
2:5559013 G T 0.579500 2.0997e-05
2:5560145 A G 0.065444 -3.0560e-05
2:5560403 C T 0.470728 4.4623e-06
2:5564382 G A 0.649553 -3.4997e-05
2:5565530 G T 0.079904 1.9663e-05
2:5573939 A G 0.356887 -5.6079e-05
2:5576598 A G 0.080926 1.7347e-05
2:5579202 C T 0.736945 5.3117e-05
2:5580431 G T 0.027251 1.0787e-05
2:5583563 A G 0.133199 -3.0639e-06
2:5583743 T C 0.040822 2.0582e-05
2:5588753 C T 0.396462 4.0954e-05
2:5592022 G A 0.574881 2.0376e-05
2:5593302 G A 1.003840 2.5160e-05
2:5593978 A G 1.047605 -1.8572e-05
2:5594237 A G 0.073821 -2.5426e-05
2:5598966 A G 0.150103 -2.4231e-05
2:5600812 T C 1.335737 1.2090e-05
2:5601520 T C 0.121553 -1.1228e-04
2:5604584 A G 0.380396 -1.0925e-05
2:5610080 A G 0.698655 -5.5634e-05
2:5611821 T C 0.783012 5.5723e-05
2:5615785 T C 0.763511 2.3476e-05
2:5617698 C T 0.168406 2.4491e-05
2:5619127 G A 0.459579 1.8406e-05
2:5620016 T G 0.048044 7.5438e-05
2:5623627 A G 1.848712 6.8918e-05
2:5623698 C T 0.998822 9.7788e-05
2:5625500 A G 1.447369 1.6278e-06
2:5632158 C T 1.730284 9.9987e-05
2:5633626 T C 0.268839 6.8242e-05
2:5633972 C T 0.483575 -2.8480e-05
2:5641415 C G 0.069605 1.3358e-04
2:5643356 G A 0.056846 -1.0678e-05
2:5645379 T C 1.237274 5.8547e-06
2:5649197 T G 0.027479 2.9029e-05
2:5651543 A G 0.439050 2.2642e-05
2:5657979 G A 1.776536 -5.5027e-05
2:5661180 A G 0.029471 -1.5499e-05
2:5662656 G A 0.246083 -8.1310e-05
2:5663939 A C 1.766763 -6.6052e-06
2:5669156 A C 0.099586 -2.2665e-05
2:5671184 C G 1.517642 4.9622e-05
2:5673059 T C 0.020176 8.5184e-05
2:5675190 A G 0.206563 -1.2390e-05
2:5677914 T G 0.108489 3.5316e-06
2:5680539 A C 1.288398 9.7710e-05
2:5682733 C A 0.263315 1.7718e-04
2:5689487 C T 1.471919 -1.2043e-06
2:5693758 A G 0.026128 2.8191e-05
2:5693834 T C 0.201159 -9.0923e-05
2:5696463 T C 0.103098 -6.9373e-05
2:5696607 T G 0.065937 3.2017e-05
2:5702577 T C 1.246768 -3.2765e-05
2:5708764 C A 0.125231 -2.3418e-04
2:5710830 T C 0.020124 -1.0334e-05
2:5713809 C T 0.102676 1.3290e-04
2:5726422 C A 0.039244 -6.0173e-05
2:5727492 G A 0.929080 -1.4450e-04
2:5727922 A G 0.047372 8.0856e-05
2:5728210 T C 0.103361 5.8364e-05
2:5730904 T C 0.034360 1.0355e-04
2:5731318 A G 0.028751 -1.6046e-05
2:5735551 C T 0.349149 3.8230e-05
2:5738770 T C 0.334101 -9.8716e-06
2:5739987 T C 0.071046 -7.9446e-05
2:5741195 A G 0.022633 7.1160e-05
2:5742328 G A 0.432922 -7.0919e-06
2:5745390 C G 0.157757 -5.3090e-05
2:5747177 G T 0.259173 -1.6711e-06
2:5755801 G A 0.098418 2.5376e-05
2:5760123 A G 0.297765 -1.8392e-05
2:5760220 C T 0.139408 1.0584e-05
2:5763118 T G 0.276087 2.4013e-05
2:5766748 C T 0.135062 9.0084e-05
2:5787454 A G 0.092244 6.0369e-05
2:5799068 T C 0.042253 -2.6986e-06
2:5802718 G C 0.206196 1.5115e-06
2:5804661 T C 0.114033 -1.0917e-04
2:5808535 C T 0.471222 -6.2149e-05
2:5813397 T G 0.345179 -3.3659e-05
2:5814947 T G 0.358815 1.0563e-04
2:5819517 T C 1.168737 2.7492e-05
2:5819725 T C 0.132449 -3.2584e-05
2:5824060 A G 0.032276 -2.2439e-05
2:5829114 G A 1.133076 -4.6554e-05
2:5830599 A C 0.347110 1.7760e-04
2:5831892 T C 0.197374 5.2159e-04
2:5839811 C T 0.319681 7.1991e-05
2:5840143 A G 0.048212 -2.4398e-05
2:5842624 T C 0.094175 -5.0263e-05
2:5845050 C T 0.832837 1.6551e-05
2:5847746 A C 0.125929 -6.0887e-05
2:5848572 G A 0.298746 3.2420e-04
2:5855171 G A 0.102176 -1.4313e-05
2:5859264 A G 0.115081 5.8126e-05
2:5860129 T C 0.094890 1.0129e-04
2:5864849 A G 0.826638 -7.0830e-06
2:5870314 A G 0.098901 2.8188e-05
2:5870698 A G 0.549785 3.4703e-05
2:5874301 A G 0.275824 -2.8928e-05
2:5878122 C T 0.049524 8.5379e-05
2:5882563 A G 0.049264 2.7025e-05
2:5890171 T C 0.564511 2.0557e-05
2:5892202 G A 0.244223 -5.5446e-06
2:5892478 T C 0.034603 4.1858e-05
2:5892725 A G 0.020464 -1.0659e-05
2:5895032 G A 0.093848 2.9508e-05
2:5907880 C T 0.085104 3.8646e-05
2:5909120 C T 0.088823 9.9670e-06
2:5910032 G T 0.030166 -1.3320e-04
2:5913608 A G 0.050332 8.1515e-05
2:5918323 A G 1.307545 -1.5763e-05
2:5918416 T C 0.070261 -9.5682e-05
2:5925806 G A 0.578643 4.6856e-07
2:5928041 T C 1.890651 -3.1621e-05
2:5943436 A G 0.053626 -7.6092e-05
2:5958548 G A 0.474776 -6.6868e-05
2:5958774 G A 1.728282 6.0785e-06
2:5968812 T C 0.086256 -9.6243e-05
2:5975034 A G 0.913864 -8.1706e-06
2:5980856 T C 0.037988 -5.4204e-05
2:5983793 A G 0.143732 1.8070e-05
2:5985174 A G 0.871085 -2.7123e-05
2:5989177 C T 0.128029 -2.7920e-05
2:5989536 T G 0.288278 -1.0182e-04
2:5990888 A G 1.279216 -3.6146e-05
2:5991750 T C 0.074399 7.8129e-05
2:5991798 C T 0.149480 2.0025e-05
2:5991969 T C 0.809341 4.4377e-07
2:5992014 T C 0.086259 7.6237e-06
2:5992517 T G 0.152726 2.9259e-05
2:5994210 G A 0.153333 2.8691e-05
2:5995168 T C 0.125698 -5.3912e-06
2:5995326 T C 0.092819 1.3187e-04
2:6002055 G T 0.029381 -3.3338e-05
2:6002709 C T 0.684610 -1.4382e-05
2:6003411 C T 0.111339 -5.8012e-06
2:6005453 T G 0.149506 1.5828e-05
2:6008310 C T 0.186361 -7.2243e-05
2:6009457 G A 1.141810 -1.6306e-05
2:6009946 A C 0.093643 1.2765e-06
2:6017618 A G 0.893831 -8.1419e-05
2:6019045 G A 0.086512 5.1366e-05
2:6027046 G A 0.235648 -1.1347e-05
2:6027601 G A 0.094558 2.3160e-05
2:6028134 A G 1.967484 -1.4645e-04
2:6039191 T C 0.752008 -6.3126e-05
2:6042843 C T 0.980113 -6.9769e-05
2:6045544 A G 0.134140 -9.4611e-05
2:6051284 C T 0.071673 3.8237e-05
2:6052751 A G 1.711057 -9.1945e-06
2:6061425 T C 0.025232 -2.9150e-05
2:6061966 G A 0.348026 -1.0322e-04
2:6062558 T C 0.022902 -1.5341e-05
2:6066695 G T 1.706295 7.1161e-05
2:6068452 T C 0.277934 2.2221e-06
2:6070184 A T 0.047372 4.6194e-05
2:6077392 A G 0.310859 -5.7233e-06
2:6077613 A G 0.179951 -1.0190e-04
2:6079938 G A 0.424843 -3.0671e-05
2:6083765 A C 0.053006 1.2189e-04
2:6083982 A G 0.075155 -6.1173e-05
2:6084591 T G 0.139603 -1.6891e-04
2:6085229 G A 0.898398 1.3629e-04
2:6091222 A C 0.515916 -7.0395e-05
2:6107766 A G 0.923812 1.0862e-04
2:6112516 T C 0.182174 -5.7326e-06
2:6117767 G T 0.066801 1.0769e-04
2:6123492 C T 0.945955 -7.6663e-04
2:6125140 A G 0.145017 -9.0669e-07
2:6129307 C T 0.080352 -5.3136e-05
2:6134940 C T 0.106701 -1.5001e-05
2:6136219 C T 1.129600 -3.1522e-04
2:6136642 A G 0.162810 7.2757e-05
2:6140628 G A 0.643500 -4.1893e-04
2:6142126 G A 0.439079 -1.0467e-05
2:6145818 C T 0.046969 6.5594e-06
2:6147978 T C 0.056684 2.4090e-05
2:6149424 C T 0.097772 -8.1191e-05
2:6159942 C T 0.873312 -3.3533e-04
2:6160591 A G 0.551635 -7.7817e-05
2:6161710 G A 0.171733 1.5793e-05
2:6165562 A C 0.310391 -3.7325e-05
2:6176623 T C 0.079138 -1.7540e-05
2:6178626 T C 0.041380 4.0971e-06
2:6187107 A G 1.910145 -9.5580e-05
2:6195847 C T 0.587942 -2.8914e-05
2:6199008 A G 0.040484 2.6750e-06
2:6220141 C T 0.046989 -1.8192e-05
2:6225630 G C 0.052182 8.1544e-05
2:6228073 G A 0.593580 -1.6951e-06
2:6231750 G T 0.628400 -5.7611e-06
2:6232274 T C 0.150544 -1.9507e-05
2:6241968 A G 0.077697 8.6020e-05
2:6246380 T C 0.587017 5.5822e-06
2:6248166 A G 0.119697 9.5424e-06
2:6249528 G C 0.130207 3.3159e-05
2:6251750 T C 0.028465 -1.7238e-05
2:6251852 A G 0.095610 8.5690e-05
2:6252585 G A 0.296532 -1.2029e-05
2:6253275 A G 0.031244 -5.5139e-05
2:6255313 A C 0.163651 -7.6393e-05
2:6287205 C T 0.077707 1.2065e-05
2:6292719 T C 0.175592 -1.8731e-05
2:6297801 A G 0.109969 -1.3612e-05
2:6303494 T C 0.068962 -3.9853e-05
2:6303572 T G 0.085052 -1.7381e-05
2:6304638 G A 0.239618 -2.2242e-05
2:6306096 G T 0.052354 3.5434e-05
2:6308030 C T 0.047385 1.5355e-05
2:6319373 G A 0.365465 3.1634e-05
2:6322348 A G 0.025758 5.6052e-05
2:6329601 C T 0.262770 4.9240e-05
2:6330186 C T 0.059816 -1.2531e-05
2:6333398 A G 0.077606 -6.6258e-06
2:6339374 G A 0.025745 -4.1926e-05
2:6346506 A C 0.398169 3.7062e-05
2:6347524 T C 0.038952 -2.6548e-05
2:6352721 C G 0.496078 -5.5159e-05
2:6357931 C T 0.139386 6.2346e-05
2:6363082 C T 0.718902 5.9976e-06
2:6364866 G A 0.506766 4.8614e-06
2:6366418 C T 0.341547 -5.1680e-05
2:6371700 A G 0.247141 2.2380e-05
2:6373049 C T 0.473419 -1.5521e-06
2:6375704 A G 1.034707 -7.2151e-05
2:6376082 A G 0.086804 -1.1201e-05
2:6389676 G A 1.547958 3.7628e-05
2:6389710 T C 0.206982 -7.0285e-06
2:6395990 G A 1.587854 9.2073e-06
2:6396842 A C 0.206673 1.4548e-05
2:6399104 C T 0.440036 6.1590e-06
2:6411056 T C 0.065645 -1.0262e-05
2:6419939 G A 1.604460 -3.3002e-05
2:6421045 A G 1.072354 -1.0852e-05
2:6421280 T C 1.783671 -1.8238e-05
2:6421388 G A 1.339843 -1.5965e-05
2:6422321 C T 0.264451 -2.2324e-05
2:6429008 A G 0.169289 4.1608e-05
2:6431112 C T 0.200672 -2.2457e-05
2:6438016 C T 0.145189 5.0187e-05
2:6438180 G A 0.071075 -6.3613e-06
2:6438598 G T 1.167620 -2.4164e-05
2:6440370 C T 1.216982 1.6158e-05
2:6442648 G A 0.867999 8.4688e-06
2:6442746 T C 0.148253 1.9375e-05
2:6443759 A G 0.721018 -1.1687e-05
2:6457172 T C 0.229024 -3.8261e-05
2:6459001 A G 0.438887 -8.3810e-06
2:6478604 A C 0.027122 3.1388e-05
2:6486351 C T 0.105461 -1.1041e-05
2:6489189 A G 0.105756 3.0869e-05
2:6492395 G A 0.636242 -7.2079e-07
2:6496900 T C 0.093968 2.0627e-05
2:6506185 A G 0.096714 1.1561e-05
2:6512041 T C 0.050556 -1.0535e-05
2:6513646 T C 0.356974 4.0141e-06
2:6514932 G T 0.023295 3.0993e-05
2:6515823 A C 0.058109 -3.7532e-05
2:6520712 C T 0.591194 -3.1666e-06
2:6526507 A C 0.042945 3.0661e-05
2:6527353 G T 1.611266 2.2015e-05
2:6528382 G C 0.206910 -5.2617e-06
2:6537025 G C 0.177004 3.3356e-05
2:6553800 T C 0.421140 7.8976e-07
2:6556402 G A 0.504783 -2.3720e-06
2:6564775 A G 1.694919 2.5787e-05
2:6570662 C T 0.142472 2.1289e-05
2:6576255 A C 0.413087 -6.7918e-06
2:6577502 C T 0.026482 -6.2268e-06
2:6582775 T C 0.496941 1.4967e-05
2:6583165 C T 0.382184 -5.0498e-06
2:6583261 T C 0.209822 -4.2473e-06
2:6583354 A G 0.091189 -3.8121e-05
2:6583763 G A 0.097077 3.7013e-05
2:6589098 A C 0.048157 6.3884e-05
2:6595158 G A 0.804340 5.0006e-06
2:6597234 C T 0.024054 4.9711e-05
2:6598328 A G 0.291878 6.9528e-05
2:6600420 A G 0.472098 -1.0977e-04
2:6602798 A C 0.923783 6.3851e-05
2:6603285 T C 0.854834 -7.2087e-05
2:6618098 A G 0.156001 4.2716e-05
2:6621178 C T 0.078304 1.9924e-05
2:6626981 C T 0.054792 -7.7635e-05
2:6632420 T C 0.026602 3.4951e-05
2:6638427 A G 0.026050 3.1381e-05
2:6643264 A G 0.022944 -6.0208e-07
2:6646953 T C 0.528159 2.9770e-05
2:6650842 C T 0.231954 1.1795e-05
2:6651028 T G 0.046288 -1.7562e-05
2:6658248 G A 1.953492 2.0810e-05
2:6660497 C A 0.296100 -8.6585e-06
2:6661264 C A 0.176978 7.7650e-06
2:6664174 T C 0.092381 5.7609e-05
2:6665456 T C 0.347730 1.1310e-05
2:6669127 T C 0.156153 1.8421e-05
2:6671880 A G 0.053571 -8.2319e-05
2:6680802 G A 1.756825 -1.6426e-06
2:6681671 A G 1.664444 1.6443e-06
2:6682980 A G 0.099609 -3.3176e-06
2:6688120 C A 0.028533 -1.5881e-05
2:6697088 T C 0.634437 -3.0501e-05
2:6701864 C T 0.067411 1.2956e-05
2:6705333 T C 0.872695 7.6648e-05
2:6706000 T G 0.116350 1.1132e-05
2:6707346 T C 1.820929 9.3160e-07
2:6712374 G T 0.056875 5.8056e-05
2:6712568 A G 0.057654 -2.4294e-05
2:6714858 G T 0.271040 6.5919e-06
2:6717051 T G 0.623178 2.4405e-05
2:6720094 T C 0.089687 -2.7584e-05
2:6722493 G C 0.434207 -1.2879e-04
2:6723261 G T 0.075970 -4.1487e-06
2:6725225 C A 0.818011 4.8688e-05
2:6741489 C T 0.046288 1.1300e-04
2:6747503 A G 0.250053 -3.2473e-05
2:6768447 A G 0.096759 1.1260e-04
2:6769988 G A 1.768558 -1.4523e-05
2:6771565 C T 0.055596 1.6397e-04
2:6787531 T C 0.362768 -1.6331e-05
2:6794065 T C 0.026492 -1.4460e-05
2:6799048 C T 0.837722 1.2367e-05
2:6801389 T C 0.087492 2.4466e-05
2:6802056 A G 0.453279 1.5295e-05
2:6811690 A C 0.424992 5.3638e-05
2:6815984 C G 0.049193 -2.1456e-05
2:6835876 G A 0.810455 1.2983e-05
2:6837125 A G 0.084286 4.0784e-05
2:6842198 A G 0.093932 1.0671e-06
2:6844493 A C 0.080686 -3.8399e-05
2:6848391 G A 0.045976 -9.3471e-06
2:6850606 G A 0.109229 -2.9439e-05
2:6853387 C T 0.231802 -1.7390e-06
2:6865091 C G 0.048556 4.7322e-05
2:6869496 T C 0.977676 -1.2089e-05
2:6869649 A C 0.030676 -1.3833e-04
2:6871391 A G 0.111823 -8.2132e-06
2:6871849 C T 0.242844 2.8198e-05
2:6875693 T C 0.077512 3.1461e-05
2:6879930 G A 0.399351 -5.6215e-05
2:6885617 T C 0.104620 -6.1458e-06
2:6889605 T C 0.071433 -1.0812e-05
2:6894128 T G 0.069612 -1.1446e-05
2:6895049 C T 0.300982 -3.0883e-06
2:6897844 A G 0.197851 3.7969e-05
2:6900290 A G 0.050215 -3.7721e-05
2:6901839 T C 0.201759 -7.8112e-06
2:6903222 C T 0.225667 -6.3271e-06
2:6904791 C T 0.205265 4.6761e-05
2:6908612 G A 1.035327 2.8125e-05
2:6913020 G A 0.546750 1.8895e-05
2:6914255 G C 0.106782 3.4161e-05
2:6914714 G A 0.293627 -2.8648e-05
2:6915521 C T 0.261036 5.4924e-05
2:6916019 A G 0.586105 1.9775e-06
2:6917726 T C 0.033048 -4.3554e-05
2:6921653 T C 0.084020 -1.3251e-06
2:6925649 A C 1.053854 7.3863e-06
2:6926624 C T 0.842607 2.3834e-05
2:6927133 T C 0.032964 -2.9339e-05
2:6927279 A G 0.299281 9.0563e-05
2:6928693 C T 0.503423 -2.9350e-06
2:6929483 C T 0.199971 -3.9846e-05
2:6932523 T C 0.048667 -8.0628e-05
2:6933755 C T 0.356770 -4.8094e-04
2:6934920 C T 0.219377 6.3283e-05
2:6935973 C T 1.220796 2.7245e-06
2:6936085 A G 0.526532 2.6327e-05
2:6938144 G A 0.640510 -2.2329e-05
2:6941199 C T 0.058242 3.1656e-05
2:6944051 C G 1.200026 -1.7842e-05
2:6946945 T C 1.173434 -9.7897e-06
2:6954060 A C 0.114124 -6.2953e-05
2:6956866 G A 0.324887 2.6084e-07
2:6961142 A G 1.076116 1.7310e-05
2:6962382 T G 0.165809 3.8511e-06
2:6966583 A G 1.694481 -4.7105e-05
2:6967495 A C 0.546231 -2.1431e-04
2:6967943 G A 0.285048 -6.1692e-06
2:6969344 T C 0.062237 -1.5474e-05
2:6970690 T G 1.053584 -4.7706e-05
2:6971442 T C 0.365069 7.0139e-05
2:6980931 T G 0.083455 -6.2079e-05
2:6981990 G A 0.030000 2.8189e-05
2:6984091 A G 1.529470 -5.1314e-05
2:6986097 G T 0.119681 5.4130e-05
2:6988972 G T 0.082020 -7.9279e-05
2:6995009 C A 0.108499 5.3155e-05
2:6995564 G A 1.186543 -5.1312e-05
2:7003396 T C 0.185479 2.5709e-05
2:7007670 A G 1.852403 3.1677e-05
2:7010485 A C 0.035788 3.1792e-05
2:7017581 G A 0.152758 -8.2303e-07
2:7023052 C T 0.146422 -1.4193e-05
2:7025175 T C 1.643461 1.1362e-05
2:7028137 G A 0.242282 2.6633e-06
2:7029558 A C 0.100209 3.9821e-05
2:7032618 C T 1.417816 7.9909e-06
2:7036621 G A 0.213476 2.6317e-05
2:7036811 T C 1.235895 1.1828e-05
2:7038648 A G 0.061046 -9.4803e-05
2:7045959 C A 0.767916 1.2723e-05
2:7049184 T C 0.054869 1.2201e-05
2:7050020 C A 0.074802 -2.6942e-05
2:7050968 C T 0.395878 3.4498e-05
2:7051981 A G 0.515750 3.8949e-07
2:7058936 G A 0.034840 7.5814e-05
2:7061060 T C 0.068245 -3.2622e-05
2:7066563 T G 0.080488 -3.9219e-05
2:7067869 G A 1.852682 1.4945e-05
2:7071535 C A 1.083903 -1.5892e-05
2:7073342 A G 0.038748 5.2059e-05
2:7075233 G C 0.762940 1.9172e-05
2:7075439 G A 0.460718 -2.1321e-05
2:7081787 C T 1.916389 -4.4203e-05
2:7082079 G A 0.093260 4.3821e-05
2:7083178 G A 0.035538 7.1715e-05
2:7084923 G A 0.058657 5.0523e-05
2:7085393 T G 0.145131 -8.3018e-06
2:7087870 C T 1.662484 4.4090e-05
2:7093715 G T 1.706899 1.8761e-05
2:7096764 A G 0.026833 -1.4839e-05
2:7097161 G A 0.024226 4.9535e-05
2:7098715 G T 0.175534 -2.7439e-05
2:7100211 C T 0.217689 -1.7762e-05
2:7106213 G C 1.233172 -2.4833e-06
2:7106238 G T 0.426255 -2.2675e-05
2:7107455 A G 0.847758 3.7287e-04
2:7107469 A G 0.076051 1.9863e-04
2:7111504 T C 0.282293 7.6430e-05
2:7111737 A G 0.811847 -5.3504e-04
2:7113429 A G 0.072397 -8.4683e-05
2:7117463 C T 1.101839 -5.3009e-05
2:7118274 C A 0.078414 4.3649e-07
2:7129184 C G 0.144728 3.2605e-04
2:7130931 G A 0.585264 3.6038e-05
2:7135248 A G 0.140174 1.7079e-04
2:7137067 G A 1.592217 -8.1143e-05
2:7138665 T C 0.036836 3.0664e-05
2:7147955 T C 0.709456 -2.8861e-04
2:7150527 C T 1.285772 -8.4715e-05
2:7159436 T C 0.112676 -1.2648e-04
2:7160285 T C 0.101336 1.4880e-04
2:7163301 A G 0.044678 1.2764e-05
2:7168911 C A 0.168948 1.2555e-05
2:7170517 T G 0.160084 -4.3416e-05
2:7175410 T C 0.044538 -2.5167e-05
2:7176948 T C 0.029384 1.1480e-05
2:7177383 A G 0.908512 -7.7273e-05
2:7180717 T C 0.111641 -1.8125e-05
2:7183398 A G 0.022753 -2.4999e-05
2:7185545 A G 0.179574 3.0111e-05
2:7188238 A G 1.170847 -3.6776e-05
2:7190754 C T 0.032419 6.2373e-05
2:7195827 T C 0.084737 2.2428e-04
2:7207018 A G 0.696438 -1.3243e-04
2:7212375 A G 0.039063 2.8595e-05
2:7217012 T C 0.321268 -4.0760e-06
2:7221612 G A 0.096477 5.4372e-05
2:7223018 G A 1.938301 -3.6366e-05
2:7223388 A G 0.022285 7.9731e-05
2:7224374 A G 1.363362 -2.9240e-06
2:7229474 C T 0.101810 6.5699e-05
2:7235733 C G 0.027612 3.6000e-05
2:7238116 A G 0.321956 1.6559e-06
2:7240383 G A 0.065752 -5.0103e-05
2:7244036 A G 1.180152 3.0462e-05
2:7246115 T C 0.170928 -5.8555e-05
2:7246733 T C 0.023746 -2.6887e-06
2:7256134 G A 0.308551 8.1542e-05
2:7256797 T C 1.272659 -7.2186e-06
2:7262956 A G 0.303955 4.6905e-05
2:7263652 G A 0.301618 4.0085e-05
2:7271453 C A 0.323796 1.0525e-04
2:7279742 T C 0.585378 -3.4103e-05
2:7282964 C G 0.115361 5.8469e-06
2:7295543 A G 0.411289 -1.0244e-05
2:7295675 A G 0.080316 1.8874e-05
2:7310236 C G 1.741927 -2.0153e-05
2:7311632 A C 1.031526 1.3794e-05
2:7314641 C T 0.028813 -1.2939e-05
2:7320746 C T 0.431435 -3.5054e-05
2:7323994 C T 0.754147 2.8099e-05
2:7326628 G A 0.086217 -3.6426e-05
2:7360794 A G 0.405307 9.2282e-06
2:7361280 C T 0.640760 3.5987e-05
2:7361673 T C 0.064409 4.3180e-05
2:7371244 T G 0.040552 -9.3784e-05
2:7376006 C T 0.049689 5.5906e-06
2:7384957 T C 0.048135 2.1428e-04
2:7387868 T C 0.047229 -5.2018e-05
2:7392102 G T 0.893250 6.5314e-05
2:7398289 T C 0.023149 -1.0239e-05
2:7404511 G A 0.072426 -1.0771e-04
2:7405579 C T 1.683653 5.6926e-05
2:7405853 T C 0.054931 1.5228e-05
2:7406826 T G 0.055434 -1.2159e-05
2:7407069 G A 1.610438 3.2663e-05
2:7410194 C T 0.573414 -7.9013e-06
2:7415677 C T 0.681585 3.1673e-05
2:7415701 C A 0.067960 -2.8374e-05
2:7416358 A G 1.032688 1.7456e-05
2:7419702 T C 0.366121 -1.4774e-05
2:7425060 A G 0.185767 1.0322e-04
2:7427278 C T 0.064603 5.9215e-06
2:7434265 A G 1.381876 -2.9630e-05
2:7434772 T G 0.806339 -1.0308e-04
2:7452186 A C 0.094581 2.0323e-06
2:7461307 G A 1.936559 -5.5830e-06
2:7462197 A C 0.536153 -2.5237e-05
2:7468129 A G 0.042983 -2.1902e-05
2:7469896 C T 0.078930 -3.9867e-05
2:7474207 A G 1.297188 1.6627e-05
2:7476200 G A 0.983551 2.7523e-05
2:7476311 G A 0.147237 -2.2067e-05
2:7479444 A C 0.988523 1.9480e-05
2:7481090 T G 0.092780 4.8682e-05
2:7482389 G A 0.971859 3.3330e-05
2:7486662 T C 0.332307 2.8533e-05
2:7492951 T C 0.117574 -9.3337e-05
2:7496998 G T 0.054882 -3.5123e-05
2:7499284 A G 0.070335 -2.0747e-05
2:7501154 G A 0.087970 2.1797e-05
2:7511582 A G 0.041013 2.5397e-05
2:7512273 T C 0.045798 -2.2182e-05
2:7517231 A G 0.322618 -2.4988e-05
2:7517620 T C 0.617014 8.5895e-06
2:7519326 C T 0.339165 1.9544e-05
2:7520388 C T 1.030474 7.8710e-05
2:7520645 T C 0.446826 2.4073e-05
2:7520646 G A 1.076239 5.4824e-05
2:7522076 G A 0.883396 8.8847e-05
2:7522174 A G 0.024970 -1.9693e-05
2:7525664 G A 0.421717 1.9612e-05
2:7526841 A G 0.187546 5.7642e-05
2:7532500 C A 0.084094 -3.0838e-05
2:7533435 A G 1.144105 2.3458e-04
2:7539984 T C 1.242487 3.4910e-04
2:7543609 A G 0.041529 2.2727e-06
2:7547512 A G 1.056911 2.9518e-04
2:7561886 T C 1.669212 1.0053e-05
2:7562640 G A 0.051812 -8.1481e-05
2:7564293 G T 1.708762 7.2203e-06
2:7564768 T C 0.942748 -4.0463e-05
2:7567217 G T 0.033000 -5.9422e-06
2:7571859 C T 0.117026 2.8866e-04
2:7571998 A G 1.469657 3.0522e-05
2:7575187 T G 0.115425 -8.9869e-06
2:7581451 A G 0.248430 -2.8048e-05
2:7583311 C A 1.787436 -5.0114e-05
2:7583463 A G 0.037599 7.4820e-05
2:7584482 T C 0.190062 -1.5771e-04
2:7608681 G T 0.292569 -2.6110e-04
2:7612852 G A 0.077285 2.1925e-04
2:7612926 G A 0.398429 8.2474e-05
2:7625469 T G 0.185813 3.1175e-05
2:7630579 T C 0.697881 -1.7329e-06
2:7633310 C A 0.107542 1.3317e-04
2:7638287 T C 0.046099 6.4294e-05
2:7639643 A C 0.036148 1.9524e-05
2:7643003 T C 0.045132 -4.0046e-06
2:7646362 T G 0.308187 4.4673e-05
2:7653804 C T 0.264422 -3.7885e-06
2:7654144 T C 0.278314 3.7569e-05
2:7656440 C T 0.972285 -2.0257e-05
2:7661659 C T 0.067028 -3.8258e-05
2:7664359 T C 0.572470 1.2023e-05
2:7666433 G A 0.284321 1.1223e-04
2:7667042 G A 0.208686 4.2528e-06
2:7669203 T C 0.083568 -3.5281e-05
2:7669294 A G 0.039050 -5.2068e-06
2:7678449 T C 0.048190 -4.6228e-05
2:7678871 T C 0.087223 -3.3716e-05
2:7685284 C T 0.118739 -1.1806e-04
2:7686703 T C 0.748055 1.4751e-04
2:7690544 G T 0.052727 5.1647e-05
2:7692907 T C 0.063721 1.4203e-05
2:7697371 G A 0.732612 1.4405e-04
2:7704188 A G 0.020328 4.3765e-05
2:7704860 A G 0.052166 3.5818e-05
2:7704901 T C 0.102903 1.5290e-05
2:7708290 A G 0.053188 -6.3028e-05
2:7709885 C T 0.037323 1.6129e-05
2:7713240 T C 0.050660 6.3099e-05
2:7713288 A G 0.239053 9.8802e-05
2:7716244 A G 0.207089 -6.3262e-05
2:7718418 C T 1.221795 1.5822e-05
2:7734831 C T 0.947072 6.0958e-05
2:7742556 A G 0.138467 4.2490e-05
2:7743134 A G 0.942615 6.8023e-05
2:7749416 C T 0.076321 1.2758e-05
2:7754387 A G 0.034506 1.0655e-05
2:7765666 G A 0.051737 -1.2019e-04
2:7769632 A G 0.066161 -5.2276e-05
2:7769685 G A 0.052049 3.0552e-05
2:7769819 T C 0.100644 6.5259e-06
2:7772701 A G 0.938649 3.9239e-05
2:7778330 G A 0.042208 5.4396e-06
2:7794644 T C 0.107084 1.3438e-04
2:7796394 C A 0.072101 4.5494e-05
2:7797021 T C 0.063789 1.4992e-06
2:7798597 C T 0.031705 2.0850e-05
2:7804138 T C 0.078596 1.5287e-05
2:7812397 A C 0.093101 8.0208e-06
2:7816938 G A 0.456483 -1.8109e-05
2:7818742 A G 0.224551 -1.6229e-05
2:7819744 C T 0.342894 3.0903e-06
2:7819940 G A 0.028355 3.1422e-05
2:7825684 C T 0.103335 -1.1568e-05
2:7827377 G A 1.563102 -5.7011e-07
2:7828299 T G 0.258258 -1.0396e-05
2:7828382 A G 1.608877 -3.8027e-05
2:7836596 A G 1.315286 -5.0442e-06
2:7836636 T C 0.174534 -1.7619e-05
2:7844210 G A 1.955663 -6.5654e-06
2:7847067 C T 1.628816 4.7506e-05
2:7847192 T C 0.021159 2.0527e-05
2:7849665 A G 1.235473 -1.9572e-05
2:7850050 G C 0.025687 -5.6524e-05
2:7863938 C A 0.041549 3.0753e-06
2:7864160 T G 0.100239 1.4718e-05
2:7870034 C T 0.082338 -3.4431e-05
2:7871329 A G 0.025590 -1.3206e-04
2:7875249 C T 0.349785 1.0758e-05
2:7877473 C T 0.072802 1.8527e-05
2:7878022 T A 0.031922 -3.5733e-05
2:7882856 T C 0.127399 5.5054e-06
2:7884010 T C 1.767010 4.3580e-06
2:7890645 T C 1.255470 -6.7197e-05
2:7896899 A G 0.034558 3.0449e-05
2:7906105 T C 0.052490 -3.4770e-05
2:7915794 T C 0.157091 -1.8329e-05
2:7919547 C T 0.351908 -4.1131e-05
2:7926186 C T 0.023139 -1.9629e-05
2:7928969 A G 0.025323 -7.7105e-05
2:7929661 T C 0.076759 5.7537e-05
2:7930218 T C 0.052698 1.1187e-05
2:7933028 C T 0.151064 3.5969e-05
2:7937683 C A 0.312858 1.2214e-05
2:7940136 T C 0.308308 2.7056e-05
2:7943978 A G 0.306405 2.2782e-04
2:7945061 A G 0.088346 1.3293e-05
2:7955082 T C 0.029257 -4.2312e-05
2:7957911 T C 0.294750 3.2595e-05
2:7958572 G A 0.230870 6.5255e-05
2:7958628 C T 0.021399 6.8669e-05
2:7963185 A G 0.059316 8.5163e-05
2:7975111 T C 0.171220 1.7251e-04
2:7975317 T G 1.822646 3.3626e-05
2:7983657 G C 0.068307 -2.6372e-06
2:7988488 T C 0.080784 -1.0726e-04
2:7990214 T C 1.299966 -6.6171e-05
2:7990307 T C 0.069014 -1.2219e-04
2:7999885 G A 1.442279 6.8566e-06
2:8000631 T C 0.052932 5.8577e-05
2:8003686 T C 1.278109 -6.2518e-05
2:8019208 T C 1.271942 -1.4981e-05
2:8019496 A G 0.050072 -2.5359e-04
2:8026527 C A 1.287665 8.0025e-06
2:8029114 G A 0.145770 1.6992e-05
2:8030029 T G 0.035720 5.5088e-05
2:8038388 T C 0.640361 7.3050e-06
2:8039194 T C 1.347477 1.2315e-05
2:8046782 G A 1.634665 1.6600e-05
2:8049019 A C 0.025596 -4.3040e-05
2:8052138 G A 1.490690 7.0375e-06
2:8052162 C T 0.034752 1.5372e-05
2:8057096 T C 0.133423 2.9129e-05
2:8065966 T C 1.694250 6.0575e-05
2:8070689 G A 1.916409 -8.7600e-05
2:8079539 T C 0.240656 -2.6615e-04
2:8080775 T C 1.671121 5.6136e-05
2:8088520 C T 0.159620 3.2593e-06
2:8090771 T G 0.080654 -1.7763e-04
2:8096829 G A 1.464655 2.9121e-05
2:8097629 T G 1.527431 3.8165e-05
2:8099505 T G 1.916250 -1.4443e-05
2:8099758 A G 0.058807 2.3584e-05
2:8099923 C G 1.540801 5.6716e-05
2:8099955 C T 0.647472 1.6176e-04
2:8100132 C G 1.887139 -9.9825e-05
2:8100221 G A 1.940366 -4.6351e-05
2:8102347 C T 1.081478 6.7752e-06
2:8103874 T C 0.196637 4.7666e-05
2:8104323 C T 0.431717 -5.9212e-05
2:8107435 A G 1.130327 -7.9907e-05
2:8107520 A G 0.862192 -3.9615e-05
2:8107832 A G 0.037540 7.5917e-05
2:8116962 A G 0.088703 -8.1298e-05
2:8118171 A G 1.512287 -8.3101e-05
2:8122197 G T 0.116260 6.3512e-06
2:8123209 C T 0.082841 -1.1229e-05
2:8126454 T C 0.109080 3.5750e-05
2:8139341 C T 0.097282 -2.0769e-06
2:8142945 A C 0.105503 -3.2604e-05
2:8149627 A G 0.469079 -2.4934e-05
2:8153592 C T 0.178542 -8.4704e-05
2:8163587 G A 0.623678 -1.8008e-04
2:8166154 C G 0.159470 -5.9789e-05
2:8166889 C G 0.575404 -1.3222e-05
2:8167160 G A 0.666950 -3.2449e-05
2:8167387 C T 0.038907 1.3383e-04
2:8178735 G A 1.342122 4.5323e-06
2:8182243 T C 0.066269 -4.0141e-05
2:8188595 G A 1.070180 1.9572e-05
2:8193596 A G 0.235616 -2.4113e-07
2:8200042 T C 0.870423 -1.5538e-05
2:8204300 A C 0.585978 -5.9251e-06
2:8207090 C A 1.054587 7.6643e-06
2:8211379 C T 0.026086 -3.1037e-05
2:8212901 T C 0.064831 1.6311e-04
2:8221055 A G 0.996228 3.0206e-05
2:8224377 G T 0.070056 -1.2423e-04
2:8228596 A G 0.925685 7.3675e-05
2:8230485 C T 0.934439 1.3143e-04
2:8230798 C T 1.142261 -1.9317e-05
2:8230888 T C 0.039874 1.5223e-04
2:8237863 C T 0.341187 -1.4776e-04
2:8238559 A G 0.094266 3.7748e-05
2:8239200 A G 0.034811 -1.0938e-05
2:8242165 C T 0.087249 2.8304e-06
2:8244553 G T 0.030543 6.9744e-06
2:8245448 C T 0.024934 -7.0588e-05
2:8245802 C T 0.053467 3.5242e-05
2:8246441 T C 0.337354 -6.9109e-05
2:8248423 T G 0.021526 -2.1125e-05
2:8258919 T C 0.081942 -4.7433e-05
2:8262588 G A 0.348068 -9.5657e-05
2:8265016 A G 0.088839 -3.7397e-05
2:8265090 C T 0.058131 -9.6546e-06
2:8273020 C G 1.779305 2.9155e-05
2:8274449 A G 0.030409 -1.6632e-05
2:8281437 C T 0.111836 -3.6520e-05
2:8285148 T C 1.240156 1.7127e-04
2:8288322 T C 0.972917 7.2010e-06
2:8289264 T C 0.081660 3.0811e-05
2:8290719 T C 0.302426 -5.6222e-05
2:8296885 T G 0.029536 -4.1872e-05
2:8302971 C T 0.934929 -4.5828e-05
2:8308813 T C 0.911806 -2.9209e-05
2:8315610 G A 0.312988 -5.2468e-05
2:8320262 C A 0.328804 -5.2803e-05
2:8331203 G A 0.020464 1.7336e-05
2:8333345 C T 0.043402 -7.5345e-05
2:8337211 G A 0.104854 -1.1995e-04
2:8352944 T C 0.073643 4.2007e-05
2:8355837 C T 0.161019 -4.4879e-05
2:8356269 A G 0.065756 2.3045e-05
2:8358045 T C 0.036255 -2.4310e-05
2:8360730 A G 0.057833 -2.4558e-05
2:8365934 T C 0.169039 -3.0610e-05
2:8367268 C T 0.234197 -4.6057e-05
2:8371940 T A 0.047787 5.0629e-05
2:8374968 T C 0.144602 -7.1285e-06
2:8381283 T C 0.036219 5.6962e-05
2:8385320 G A 0.034382 3.0391e-05
2:8391187 C T 1.519382 2.8996e-05
2:8393985 C T 0.074769 2.0263e-04
2:8395447 G A 0.114805 -2.5620e-05
2:8398669 A G 1.398432 3.0020e-05
2:8408180 G A 0.126026 1.0279e-05
2:8409113 A G 0.166867 -2.1439e-04
2:8423057 C T 0.853623 9.1381e-05
2:8423440 T C 0.027342 4.8373e-05
2:8423922 A G 0.205047 1.5215e-05
2:8424214 A G 0.167017 5.7348e-06
2:8424848 C T 0.106814 2.3622e-05
2:8434185 C G 1.727986 -5.0156e-05
2:8436099 G A 0.319947 -6.4798e-05
2:8438693 T C 0.664470 -6.6750e-05
2:8439905 C T 0.722946 -2.3355e-04
2:8440769 T C 0.116425 -3.9845e-05
2:8441225 C T 1.540599 -6.5586e-05
2:8449676 A G 0.200750 6.5414e-06
2:8462628 A G 0.023610 1.8788e-05
2:8464867 G A 0.157698 -5.4980e-05
2:8472764 A C 0.566744 -4.9732e-05
2:8483590 T C 1.723037 -1.0778e-04
2:8485416 T C 0.039543 5.9202e-05
2:8492923 T C 0.573242 -2.9104e-07
2:8497312 C G 0.035333 -9.1564e-05
2:8498478 A G 0.087528 -3.6176e-05
2:8500748 G A 0.086457 -6.7338e-05
2:8501162 G C 1.712446 -9.8842e-05
2:8501908 T C 1.922608 -6.2660e-05
2:8502536 T C 0.085532 -3.0679e-05
2:8513288 G A 1.093231 -3.8094e-05
2:8520621 G A 0.627602 1.3434e-05
2:8522443 T C 0.420809 -3.2162e-05
2:8523725 C A 0.111193 -2.9670e-05
2:8529395 T G 0.580146 -5.0995e-06
2:8530256 A G 0.768046 2.0834e-05
2:8537949 T C 1.206011 3.4881e-05
2:8540491 T C 1.784070 -6.9534e-06
2:8543081 A G 1.317321 1.7636e-05
2:8548997 C T 0.653815 4.5920e-05
2:8549612 A G 0.040896 -8.3062e-05
2:8549862 C T 0.455282 -3.3844e-05
2:8549910 G A 0.189889 3.5183e-05
2:8555052 C A 0.382129 -1.4596e-05
2:8556084 G A 0.212649 -2.0495e-07
2:8557897 T C 0.118911 -3.6242e-06
2:8558523 A G 1.741969 1.0802e-05
2:8561301 A G 1.484205 3.8328e-05
2:8563029 A T 0.406988 2.0952e-05
2:8563326 C T 1.097424 2.8027e-05
2:8564829 C T 0.247988 -2.3168e-05
2:8564863 A G 0.054422 4.7739e-05
2:8567786 C T 0.110534 -1.7437e-05
2:8569040 T C 0.411522 -8.8861e-06
2:8572463 C T 0.228900 -4.8193e-05
2:8573988 T C 0.416933 -7.6834e-06
2:8573989 A G 0.035145 5.5117e-05
2:8574287 C T 1.334488 -3.9924e-05
2:8575874 C T 0.864474 -1.9301e-05
2:8577755 A G 0.191717 -1.1665e-04
2:8577932 G T 1.379925 6.5987e-05
2:8578953 T G 0.476084 -6.8920e-04
2:8579288 C G 0.050790 -1.7461e-05
2:8579305 A G 0.323442 -3.4108e-05
2:8580884 A G 0.897025 -1.0221e-04
2:8585800 C T 0.732118 1.4662e-05
2:8588314 G A 1.946744 1.0822e-04
2:8590768 A G 0.106389 3.6007e-05
2:8592026 A G 0.881410 7.3500e-06
2:8594806 A G 0.599331 -1.0217e-05
2:8599094 C T 0.270014 -8.4071e-05
2:8600827 A G 1.282423 -4.7891e-05
2:8602753 A C 0.124961 3.4549e-05
2:8607310 A C 0.034700 -4.7038e-05
2:8607370 A G 0.392074 3.9956e-06
2:8608770 T G 0.024778 -1.0297e-05
2:8611785 C A 1.252919 7.0082e-05
2:8616733 A G 0.022357 1.2040e-05
2:8617636 A G 0.385858 4.1538e-05
2:8618836 T C 1.379717 -1.5570e-06
2:8620059 G A 0.580120 -7.9202e-06
2:8622421 A G 0.039462 -3.7766e-05
2:8624281 A G 0.038637 1.3766e-04
2:8630849 G A 0.094718 7.8464e-05
2:8631984 C T 0.053337 -2.7923e-05
2:8638329 G A 0.043467 1.8346e-04
2:8642893 A C 0.026544 2.1598e-05
2:8643865 G T 0.182230 4.6441e-05
2:8644432 A C 0.365761 3.8575e-05
2:8644971 T C 0.116617 4.0181e-05
2:8645787 C T 0.047855 2.5846e-05
2:8649516 T C 0.039364 -3.6702e-05
2:8649517 A G 0.612782 -4.7421e-05
2:8654581 C T 0.895133 1.9781e-05
2:8656739 T C 1.644009 2.9964e-06
2:8660778 T G 0.058794 -7.7269e-06
2:8661727 A G 0.048147 -8.5062e-05
2:8663708 A G 0.098369 1.3626e-04
2:8666194 A G 0.063795 3.9581e-05
2:8666238 G A 1.426002 2.8986e-05
2:8673927 A G 1.098781 4.8909e-05
2:8677584 T C 1.173498 4.6309e-05
2:8678095 T C 0.021675 -5.7360e-05
2:8680240 A C 1.502864 2.8971e-05
2:8682939 C A 1.902803 1.3320e-04
2:8686354 C T 1.500073 4.8198e-05
2:8689849 T C 0.235249 3.7414e-06
2:8690925 G A 0.663497 -9.1433e-05
2:8691773 T C 0.068476 4.7734e-05
2:8693562 G A 0.024548 -4.5165e-05
2:8694937 A G 0.154715 -5.7050e-05
2:8695540 T C 1.833253 2.0384e-05
2:8696671 T C 0.211750 5.1729e-05
2:8698802 T C 0.124540 3.7715e-05
2:8702928 G A 1.505922 -5.7349e-05
2:8703910 G T 0.037239 8.9890e-06
2:8704057 C T 0.177900 -6.0545e-05
2:8707402 T C 0.275704 -3.6576e-05
2:8709703 C T 0.036307 -1.3883e-05
2:8714457 A G 0.102072 3.2950e-05
2:8720696 G A 0.561687 2.9532e-06
2:8724302 C T 0.945241 4.1510e-06
2:8727727 T C 0.034275 4.0384e-05
2:8730293 A G 0.362362 2.2434e-05
2:8730896 T C 0.323537 -1.3476e-05
2:8731437 C T 1.915649 2.5399e-05
2:8732919 T C 0.057051 6.1524e-05
2:8740388 T C 0.140953 2.7322e-05
2:8742989 C T 0.076087 -4.5346e-06
2:8745931 T C 0.245694 -2.0956e-05
2:8751377 C T 1.561522 -3.3976e-05
2:8753269 T C 1.196099 -7.4707e-06
2:8758339 G A 0.407124 5.1039e-05
2:8758486 A G 0.048547 4.8569e-05
2:8758693 A C 0.055817 -2.5221e-05
2:8763745 T C 0.069628 -2.4260e-05
2:8764261 G A 0.070443 8.9312e-05
2:8764963 G A 1.954034 -1.4923e-05
2:8767418 A G 0.034911 9.5191e-05
2:8767794 T C 1.235135 2.5547e-05
2:8769911 A G 0.810568 1.5201e-05
2:8769995 C A 1.920826 -2.2101e-05
2:8771785 T G 0.159548 6.8822e-06
2:8773555 G T 0.031377 -2.3182e-05
2:8774109 T C 1.337759 -4.7773e-05
2:8774710 T C 0.245973 6.0158e-05
2:8775344 G A 0.628488 4.1301e-06
2:8776102 T C 1.024811 -3.3131e-05
2:8776467 A G 0.109025 2.8475e-05
2:8776663 A C 0.045879 9.0518e-05
2:8777054 T C 0.794852 -3.4578e-04
2:8778780 T C 0.135903 3.0632e-05
2:8780177 A T 0.039111 -5.9311e-06
2:8780959 C G 1.081842 -9.7650e-05
2:8781831 A G 0.048602 -1.2570e-04
2:8786332 G A 1.109366 -4.1411e-05
2:8786568 T C 0.811422 -8.8775e-05
2:8787885 T G 0.020208 -2.4316e-05
2:8797105 G C 0.213285 -7.0888e-06
2:8798476 T G 0.151242 6.6755e-05
2:8801905 C G 0.122336 1.1210e-04
2:8804377 A G 0.140700 1.2847e-05
2:8804824 T C 1.859874 -1.3734e-05
2:8807468 C A 0.032587 -3.2887e-05
2:8811207 C T 0.073656 -3.6782e-05
2:8813285 T C 0.810081 1.4006e-05
2:8816196 C T 0.082757 6.4488e-05
2:8816879 T G 0.088531 5.3679e-05
2:8818628 T C 0.080170 -1.5846e-05
2:8818893 G T 0.173239 -2.0677e-06
2:8819789 T C 1.858128 6.2541e-06
2:8819813 T C 1.855145 -3.4942e-06
2:8819984 C T 0.073766 4.3353e-05
2:8822266 T C 0.113695 9.2824e-05
2:8824684 T C 0.123141 -1.1074e-05
2:8829828 A G 0.230387 -4.9272e-06
2:8832290 A C 0.061156 -7.1928e-05
2:8833947 G A 0.023061 -4.3007e-05
2:8834580 G T 1.913374 -5.8749e-05
2:8837981 A C 0.302874 1.1251e-06
2:8850817 A G 1.900787 8.0961e-06
2:8852462 G A 0.608832 6.9582e-05
2:8852507 A G 0.082082 -1.0734e-05
2:8860181 C T 0.079972 1.5432e-05
2:8865726 T C 0.097110 5.8708e-05
2:8871342 A C 0.529863 3.8944e-05
2:8876774 C T 0.052179 9.7682e-05
2:8887180 G A 0.200042 -2.6620e-05
2:8890179 A G 0.247102 -4.0219e-05
2:8917977 A G 1.197611 -2.7264e-06
2:8918384 A G 0.189750 3.9756e-05
2:8920178 C A 0.026703 -1.2544e-04
2:8929226 A G 1.963953 4.2725e-05
2:8940154 C A 0.131245 -2.9965e-05
2:8941634 A G 1.078570 -1.6030e-05
2:8949070 C T 0.536150 5.9395e-05
2:8949979 G C 0.533660 3.1849e-05
2:8961158 T C 0.143482 -9.0367e-06
2:8972318 G A 0.045892 -4.1767e-05
2:8978105 T C 0.551382 3.3801e-05
2:8979579 A G 0.364316 -3.6273e-05
2:8981126 G C 1.462257 -3.1038e-05
2:8981388 T C 0.049550 9.3290e-05
2:8982985 T C 1.296668 -9.4877e-06
2:8989184 T C 0.117954 -2.7183e-05
2:8990762 C A 0.401136 2.1205e-05
2:8992153 A G 0.111459 -2.4237e-06
2:8998871 C T 0.108658 1.0225e-04
2:9003380 C T 0.218485 2.0507e-07
2:9007708 A C 0.046560 2.3807e-05
2:9008904 G A 0.253010 2.9497e-05
2:9014947 C T 0.077093 6.4130e-05
2:9015768 C G 0.059540 6.2265e-05
2:9018411 G T 0.056372 3.2089e-05
2:9022101 G T 0.059439 -2.1233e-04
2:9022603 A G 0.029111 -8.8422e-06
2:9048089 T C 0.021785 -5.8898e-05
2:9063629 T G 0.074753 -1.5891e-05
2:9064395 T C 0.058917 -1.5254e-05
2:9085138 C T 0.039426 1.1988e-07
2:9099114 T G 0.154933 3.8482e-05
2:9113743 T G 1.681439 -4.5778e-06
2:9132834 T C 0.040199 -2.4500e-06
2:9138308 T C 0.086746 -1.1028e-04
2:9139679 A G 0.052883 7.3082e-06
2:9153771 A G 0.036239 1.8899e-06
2:9165288 A G 1.210838 -3.2148e-05
2:9166822 A G 0.072007 -5.1712e-05
2:9173947 G A 0.029712 -6.7495e-06
2:9174031 T C 0.118181 -3.8241e-05
2:9174203 C T 0.039017 1.1800e-05
2:9176387 C T 0.069803 -1.4414e-04
2:9187972 G A 0.110408 2.9743e-05
2:9193394 C T 0.070806 1.1717e-05
2:9201101 T G 1.056986 -1.5664e-05
2:9202434 C T 0.045918 7.2839e-06
2:9205042 C T 0.021604 -4.9226e-05
2:9207031 T C 0.116247 -2.8269e-05
2:9209681 A G 0.230880 -1.7884e-06
2:9214035 T C 0.180779 6.5045e-05
2:9215368 A G 0.082731 -1.3007e-04
2:9226348 G A 0.067148 -1.3359e-04
2:9234386 C T 1.565043 -2.1143e-05
2:9234754 A C 1.219685 -2.8424e-05
2:9239563 T C 0.305747 -3.6360e-06
2:9239635 T C 0.309872 7.4484e-05
2:9245536 G A 1.671514 -1.1726e-04
2:9250007 C T 0.188435 1.8600e-05
2:9250038 A C 0.506104 3.3814e-06
2:9250083 A G 0.037177 -4.3298e-05
2:9253906 C T 1.050945 2.5755e-05
2:9262896 G A 1.949814 1.0883e-05
2:9264510 C T 0.092426 -2.9481e-05
2:9264775 T C 0.045824 2.4169e-05
2:9265961 C T 0.050322 3.3991e-06
2:9269554 G A 1.363670 -6.5354e-06
2:9272732 T C 0.079118 -6.2888e-05
2:9272857 A G 1.256668 1.1770e-05
2:9280145 G T 1.455671 -7.8622e-07
2:9280156 T C 0.109726 -1.0309e-05
2:9292420 T C 0.077447 -1.4195e-04
2:9294188 T C 0.671686 -8.6726e-06
2:9305951 A G 0.022795 3.3007e-05
2:9311529 T C 0.056353 -5.2561e-05
2:9312189 C T 0.980678 -7.8038e-05
2:9316160 C T 0.171090 3.5946e-05
2:9317179 C A 0.053464 -7.2868e-05
2:9319858 A G 0.107668 -4.6828e-05
2:9321623 C T 0.255569 -1.3724e-05
2:9327462 A G 0.048547 -3.0560e-05
2:9328737 A G 0.756562 -2.9217e-05
2:9328776 T C 0.531190 -2.3481e-05
2:9334117 T C 0.110641 1.0159e-05
2:9334199 A G 0.044623 4.8112e-05
2:9334378 T G 0.027219 -6.7865e-05
2:9338942 G A 0.787105 -4.6598e-07
2:9348667 A G 0.589857 -2.0547e-06
2:9352517 A G 0.120005 -3.8628e-06
2:9353028 T G 0.053938 4.0158e-06
2:9356070 A G 0.423428 1.3525e-05
2:9371709 T C 0.114422 -5.0904e-05
2:9374373 C T 0.030471 1.6071e-06
2:9388057 G A 0.150525 -3.2204e-05
2:9396514 G A 0.992528 -4.7309e-05
2:9396948 A G 0.118493 -1.7661e-05
2:9398451 A G 0.065989 4.3442e-05
2:9401068 A G 0.055746 2.0980e-06
2:9403105 A C 0.039653 4.5594e-05
2:9403925 G A 0.064308 -6.5010e-05
2:9405587 C T 0.055129 4.0551e-05
2:9409242 T C 0.428280 -2.7605e-06
2:9417301 T A 0.032785 8.0845e-05
2:9419411 A G 1.821792 4.2587e-05
2:9419583 A G 0.174758 -4.0179e-05
2:9422765 C G 0.026287 -1.1264e-05
2:9432074 A G 0.035184 4.9700e-05
2:9441543 G A 0.029170 -2.3580e-06
2:9443843 G A 0.737331 -1.2538e-04
2:9455325 G C 0.022707 -9.7614e-06
2:9459353 A G 0.050825 1.3192e-04
2:9460600 A G 0.038235 2.1177e-04
2:9460990 T C 0.429546 5.4178e-06
2:9485380 T C 0.066940 -9.9445e-05
2:9485625 A G 0.105221 -4.8378e-05
2:9487277 T C 0.056226 -5.0004e-06
2:9498481 T C 0.026998 -3.3050e-05
2:9499377 C T 0.639423 1.6016e-06
2:9522617 A G 0.043620 -4.2062e-05
2:9528226 T C 0.209614 7.5697e-05
2:9528536 C G 0.664120 3.6629e-05
2:9530268 T C 0.060757 1.3434e-05
2:9540849 T C 0.222587 -1.2666e-05
2:9542286 A G 0.223532 -1.9234e-05
2:9559503 G A 0.108668 -2.6254e-05
2:9561990 G T 0.421286 8.2205e-05
2:9574715 T C 0.027920 2.8816e-05
2:9583922 G A 1.190081 -7.8811e-06
2:9591277 A G 0.396193 6.1984e-05
2:9593314 T C 0.055739 -8.9699e-07
2:9597171 C T 0.109226 -4.2352e-05
2:9597711 G A 1.175235 8.2907e-06
2:9614523 A G 1.237631 1.5355e-06
2:9616161 G C 0.063276 -6.6557e-06
2:9620730 T C 0.169415 -4.3636e-05
2:9620747 C A 0.069784 3.1836e-06
2:9621322 T C 0.027005 3.2027e-04
2:9624643 T C 0.046158 -6.4043e-06
2:9625968 T C 0.024700 2.0417e-05
2:9628596 G A 0.064493 -6.0938e-06
2:9628663 G A 0.077992 -2.1769e-04
2:9637331 G A 0.027417 -5.6640e-06
2:9662210 A G 1.343595 5.0043e-05
2:9684176 T C 0.319574 7.2416e-05
2:9687300 A G 0.043837 -2.4029e-05
2:9691320 A G 0.609458 -9.5623e-05
2:9692052 A G 0.041296 7.0808e-05
2:9692850 T C 0.066246 4.3349e-06
2:9694778 C A 0.416836 1.7087e-04
2:9695906 G A 1.342381 4.0743e-05
2:9703439 C T 0.204787 2.2109e-05
2:9705899 G A 0.547857 5.2873e-05
2:9711055 A G 0.222181 -8.8681e-07
2:9719800 G C 1.065762 -1.7479e-05
2:9719892 T C 0.419199 -2.1962e-04
2:9721339 C G 0.050588 -2.3788e-05
2:9721896 A C 1.096681 -2.3952e-05
2:9728577 T G 0.070202 -7.2690e-05
2:9730208 G A 0.412013 5.8915e-05
2:9734937 C T 0.064996 2.0698e-05
2:9738884 T C 0.097470 -2.1685e-05
2:9741192 A G 0.045986 2.5381e-05
2:9748518 C T 0.222000 2.3464e-05
2:9755144 G A 0.126730 5.8794e-05
2:9760041 C T 0.033013 1.1291e-04
2:9769244 C G 0.068359 -3.6601e-05
2:9769521 C T 0.053604 -1.0409e-06
2:9769591 G C 0.086950 7.9586e-05
2:9773678 G A 0.129324 4.9269e-05
2:9777229 G A 0.832451 3.8027e-05
2:9780744 T C 0.653354 1.0840e-05
2:9782132 A C 1.002593 5.1981e-05
2:9783635 T C 0.108392 2.4891e-05
2:9784356 A G 0.288934 3.5983e-05
2:9784741 T C 0.143900 4.2880e-05
2:9786995 T G 0.662111 1.8994e-05
2:9788315 T C 0.169139 3.2499e-05
2:9794115 C T 0.453454 5.2446e-05
2:9795825 C G 0.086490 -5.7790e-05
2:9796791 A G 0.875110 3.9049e-05
2:9797196 C T 0.084049 4.3473e-05
2:9800964 T C 0.021058 -5.6870e-05
2:9801778 C T 1.124559 2.4616e-04
2:9802226 C T 0.152080 3.3924e-04
2:9804994 T C 0.048832 4.1724e-05
2:9806825 C A 1.294698 2.7886e-05
2:9808309 T C 0.151064 2.1583e-04
2:9809129 T C 0.434009 -1.0048e-04
2:9814994 G A 0.161408 -4.8367e-05
2:9815491 T C 0.021260 -9.1724e-05
2:9820799 G T 0.144543 8.9611e-06
2:9821640 T C 0.089382 1.1114e-04
2:9824863 G T 0.119489 -1.8166e-04
2:9825269 T C 0.049173 1.8733e-05
2:9825969 T C 0.757695 4.2872e-05
2:9830625 G A 0.029699 -4.1701e-05
2:9831131 G A 1.761687 -9.0669e-05
2:9833565 C T 0.039053 1.5658e-05
2:9834071 A G 0.063841 -8.7149e-05
2:9841218 G A 0.533780 -1.4964e-05
2:9841449 C T 1.204216 5.0750e-06
2:9841670 C T 1.737016 -6.8713e-06
2:9841831 A G 0.590065 3.6001e-05
2:9844178 G A 1.359967 -1.1278e-05
2:9845113 T C 0.025096 2.8732e-04
2:9852283 C G 0.750846 -1.6569e-04
2:9852501 G T 0.312365 -1.2849e-05
2:9859483 T C 0.306130 -1.1214e-05
2:9868574 C T 1.128035 3.0273e-05
2:9870060 G A 1.430789 2.1245e-05
2:9872256 T C 1.429501 2.2463e-05
2:9877532 G C 0.734877 -4.9307e-05
2:9879683 C T 0.021796 7.0532e-05
2:9883670 G A 1.420211 7.1725e-06
2:9885058 T C 1.444947 1.2336e-06
2:9887584 A G 1.484000 -1.7585e-06
2:9889937 A G 0.048083 -1.1220e-05
2:9890717 G T 1.494338 -2.2046e-06
2:9893454 C T 0.299865 -1.3319e-05
2:9895018 C T 1.790675 -1.9871e-05
2:9902056 T C 1.755264 2.5104e-05
2:9906145 C T 1.655496 1.3254e-05
2:9907624 T C 0.058135 4.5072e-05
2:9908010 T C 1.151330 1.1264e-05
2:9908901 C T 0.627160 5.1795e-05
2:9909114 T C 1.512754 4.2141e-05
2:9909683 A G 0.103267 1.4899e-05
2:9910191 C G 1.100245 -4.7874e-06
2:9910336 A C 0.029267 -1.3945e-05
2:9912089 G A 0.260683 3.1061e-05
2:9912496 G T 0.052195 -5.8659e-05
2:9912728 G A 0.343657 4.9769e-05
2:9914663 A G 0.097564 1.4735e-05
2:9914751 T C 1.147867 1.5644e-05
2:9918583 C T 0.819802 -1.5140e-06
2:9921637 T C 0.028916 5.3308e-05
2:9922257 A G 0.467297 -9.3794e-06
2:9924223 G A 0.410753 1.4482e-05
2:9924387 G A 1.287171 -2.0892e-05
2:9930834 T C 0.355897 -1.1581e-05
2:9931987 T G 0.284406 9.3176e-06
2:9935529 T C 0.567627 4.0120e-05
2:9938259 C A 0.261007 1.2384e-04
2:9939354 A G 0.237969 9.0906e-06
2:9942159 A G 0.189886 -1.3112e-04
2:9948334 A G 0.409753 1.2590e-05
2:9948424 G A 0.228946 -6.9941e-05
2:9948622 A G 0.034295 4.9544e-05
2:9949028 T G 0.076045 9.1834e-06
2:9950003 G A 0.214242 -4.8735e-05
2:9952199 C T 0.807332 -5.2962e-06
2:9952392 C T 1.969902 9.4072e-06
2:9952744 C T 1.842662 6.2878e-05
2:9953486 A G 0.551301 3.9988e-05
2:9955929 G A 0.158516 4.1937e-05
2:9956536 G T 1.075370 1.2483e-04
2:9962275 T C 0.092329 1.8789e-05
2:9964298 T C 0.073919 7.4670e-05
2:9966781 T C 0.040166 -1.0706e-05
2:9971366 A G 1.556796 5.6105e-05
2:9996623 T C 0.303666 -4.3566e-04
2:10007823 C T 1.447226 -4.2766e-06
2:10010768 C T 0.925322 -6.8731e-06
2:10011617 A G 0.121106 -2.4922e-04
2:10014407 G T 0.629471 1.2522e-04
2:10033277 G A 0.732985 -8.7244e-06
2:10036266 G A 0.479368 5.6340e-05
2:10038299 C T 0.186975 -6.7500e-05
2:10039450 T C 0.104387 6.7184e-06
2:10044999 G C 0.049774 -1.2683e-04
2:10045014 T C 1.876084 2.5150e-04
2:10045474 G A 0.062228 -6.1193e-06
2:10049382 A G 0.053873 -9.2926e-05
2:10050960 G A 1.351684 8.2238e-05
2:10052135 C T 0.026313 -2.3511e-05
2:10055911 G T 0.050968 5.9106e-05
2:10059770 T G 1.359457 8.8935e-05
2:10059844 T C 0.240737 -8.8417e-05
2:10060579 T C 0.349516 1.0046e-04
2:10064577 G A 1.353907 6.1089e-05
2:10075255 T C 0.147286 2.3871e-05
2:10078995 T C 0.977922 2.0676e-05
2:10080456 T C 0.060309 -2.4508e-05
2:10083009 G A 0.624408 8.4068e-07
2:10083949 G A 0.106996 -1.8360e-04
2:10085631 G A 0.448199 9.0121e-06
2:10085722 A G 1.009439 1.0447e-05
2:10085957 A G 0.079456 -2.3453e-06
2:10086506 T G 1.742459 -9.6871e-05
2:10086709 T C 0.219173 -1.0929e-06
2:10086802 T C 0.649391 -1.1042e-06
2:10087581 C A 0.129681 -3.6170e-06
2:10088024 A G 0.183914 -1.4934e-04
2:10089722 A G 0.226716 -4.2848e-05
2:10090591 C A 0.418910 -4.4281e-05
2:10094992 G A 1.132557 -4.2848e-05
2:10099635 G A 0.657411 -5.7225e-05
2:10101468 G A 0.254590 4.3313e-05
2:10102735 C T 0.145923 4.3684e-05
2:10113504 C G 0.651633 -2.7550e-05
2:10117122 T C 0.389857 -7.0919e-05
2:10119879 T C 0.858901 -2.0063e-05
2:10119910 T C 0.470209 2.0646e-05
2:10121902 G A 1.536886 -1.8697e-04
2:10123041 A G 0.058070 7.1005e-05
2:10126330 A G 0.386537 -1.0314e-05
2:10126416 G A 0.838433 -2.3889e-05
2:10137215 C T 0.213820 -1.3643e-05
2:10141173 T C 0.044100 -8.5408e-05
2:10143901 G A 0.631890 -1.0198e-04
2:10147944 G T 0.812094 -1.2281e-05
2:10148800 C T 0.280822 -5.8594e-05
2:10150461 A C 0.058271 6.7204e-05
2:10157074 T C 0.028790 -8.3490e-06
2:10157304 T C 0.044798 -7.5495e-05
2:10157350 A G 0.039358 1.0599e-05
2:10160358 G A 1.710154 -3.2821e-06
2:10161891 T C 0.628465 4.4204e-05
2:10163832 C T 0.297269 -5.8025e-04
2:10167212 G A 1.120044 7.4153e-05
2:10169300 C G 0.348879 1.4179e-04
2:10172391 T C 0.059569 5.5176e-05
2:10174392 A G 0.234973 1.5781e-04
2:10174952 A C 0.206167 2.0183e-06
2:10177158 G A 0.520180 -1.1267e-04
2:10178236 G A 1.580003 -3.8267e-05
2:10186419 G A 0.243065 -1.5442e-04
2:10190115 G A 1.153933 1.6046e-05
2:10194487 C T 1.027057 2.5238e-05
2:10198538 G C 0.244726 -1.2534e-04
2:10206551 T C 0.073081 9.5643e-05
2:10209918 A G 0.729681 1.9714e-05
2:10209933 G A 0.217530 1.8836e-05
2:10215975 C T 0.607280 4.8500e-05
2:10217952 A G 0.520460 -9.9240e-06
2:10218843 A G 0.181895 5.1658e-05
2:10225649 G A 0.061484 -1.6548e-05
2:10227594 T C 0.199146 1.6823e-04
2:10228190 C T 0.023778 -4.7869e-05
2:10229911 A G 1.057450 -1.2031e-05
2:10233928 A G 0.071825 -1.0087e-04
2:10234386 G A 0.325409 3.1901e-05
2:10236372 G A 1.641153 1.2958e-04
2:10237585 A G 0.134494 5.8832e-06
2:10237864 C T 0.030121 -7.9369e-05
2:10241797 T C 0.072478 4.9828e-05
2:10241915 G T 1.687921 1.0552e-05
2:10242239 G A 1.109758 1.3822e-04
2:10244438 G C 0.848865 -8.6766e-05
2:10252723 A G 0.406352 -8.0414e-05
2:10260519 G A 0.248881 8.6996e-05
2:10262036 T C 0.091212 -2.1273e-05
2:10262920 G T 1.462250 -4.8905e-05
2:10265144 G A 0.323335 -4.9572e-05
2:10266602 T C 0.087996 5.8528e-05
2:10268326 C T 0.097207 2.2227e-05
2:10280694 T C 0.210455 1.1442e-04
2:10281514 T C 0.142891 -1.3544e-04
2:10284674 G A 1.332281 -1.2007e-06
2:10289148 G A 1.476155 -5.1666e-05
2:10297610 T C 0.114851 -1.9591e-05
2:10299524 G A 0.270790 -1.1710e-04
2:10305741 G A 0.674792 3.4382e-05
2:10309001 G C 0.155777 1.3760e-05
2:10322839 G A 0.343553 -2.8797e-05
2:10326656 C A 0.395936 -8.4114e-05
2:10328083 T C 0.878141 -5.4855e-06
2:10332057 G A 0.607787 1.4615e-05
2:10333025 A G 0.033697 3.3886e-05
2:10334249 C T 0.082630 -3.1376e-05
2:10335027 C T 1.907681 -3.5535e-05
2:10338121 T C 0.421844 -1.7665e-04
2:10338185 T C 0.619643 1.2876e-04
2:10338368 G A 0.079362 -2.0214e-05
2:10341468 G T 0.969905 7.4974e-06
2:10346534 A C 0.114017 -8.2564e-05
2:10350599 C G 0.173703 5.4351e-05
2:10364704 T C 0.031649 1.2989e-04
2:10365152 C A 1.549360 -9.4946e-05
2:10371990 A G 0.098044 -1.0757e-04
2:10375422 T C 0.147808 2.6538e-05
2:10376692 A G 0.381003 8.5896e-05
2:10377318 G A 0.604719 -6.1802e-06
2:10383144 A G 0.142599 -7.0536e-05
2:10384723 T C 0.202230 -1.7760e-04
2:10385064 T C 0.717646 2.9795e-05
2:10385815 A G 1.936929 -5.0485e-05
2:10390329 C T 1.153595 -3.4142e-07
2:10392798 T C 0.195157 -7.1416e-08
2:10394558 C T 1.535997 -1.0054e-06
2:10397352 T C 0.193632 3.0981e-05
2:10398865 C T 0.164530 2.3000e-05
2:10402314 G T 0.046181 2.2135e-05
2:10402841 G T 0.414340 -1.8305e-04
2:10404742 A G 0.637599 1.5739e-05
2:10407577 G A 1.561194 -1.6683e-06
2:10408604 A G 1.455892 -1.8869e-05
2:10409785 A G 0.715276 -3.1597e-05
2:10411647 G A 0.211500 -2.7730e-04
2:10411918 T C 0.042792 -6.6948e-05
2:10412471 C T 1.446479 -9.3682e-05
2:10412774 A G 1.013506 -5.5132e-06
2:10413391 C A 0.030114 8.2721e-06
2:10414169 T C 0.189098 2.9789e-05
2:10414680 G T 0.049887 -3.1216e-05
2:10416553 T C 0.039261 7.9481e-05
2:10418173 T C 0.176004 5.2270e-05
2:10419484 G A 0.201428 -3.2362e-05
2:10419651 G T 0.870348 1.2067e-05
2:10422502 C T 0.266931 -2.5787e-05
2:10422939 T C 0.346773 1.0415e-04
2:10424767 G A 1.420867 -3.3695e-05
2:10429727 G C 1.533751 -1.7925e-05
2:10430793 A G 0.122933 -4.1342e-06
2:10431062 C A 0.293510 -1.8468e-05
2:10436842 T C 0.272260 2.5097e-05
2:10437640 T C 0.087002 5.4383e-06
2:10440743 A G 0.104130 3.1886e-05
2:10443340 G A 1.359207 -3.7227e-05
2:10445532 T G 0.175384 -3.1757e-05
2:10446571 T C 0.074260 1.5268e-04
2:10453830 G A 0.047446 7.9911e-05
2:10455625 A G 1.477580 2.1446e-05
2:10462852 T C 0.181717 2.7210e-05
2:10466227 C T 1.255606 -4.4125e-06
2:10469044 G A 1.297775 5.1512e-06
2:10469516 G A 0.211496 -1.6603e-05
2:10470288 C T 0.142872 -5.5128e-06
2:10470623 A G 0.196504 1.5798e-04
2:10471160 C T 0.475048 -1.9142e-04
2:10473794 G A 0.061812 5.1002e-06
2:10476651 T C 0.376614 1.5213e-05
2:10477964 C T 0.312832 2.5909e-06
2:10478936 G A 0.801000 -4.5313e-05
2:10483299 G A 0.060371 -2.3994e-07
2:10484041 C T 0.524783 -4.9199e-05
2:10491004 G T 0.816440 -2.0391e-05
2:10491985 T G 0.363489 2.0529e-05
2:10501681 T G 1.505825 -3.3355e-05
2:10502869 T C 0.220510 -4.8137e-05
2:10503495 G C 0.413730 -1.7931e-05
2:10507924 T C 0.090686 1.0980e-05
2:10510040 G A 1.071936 -2.7886e-05
2:10513682 C T 0.865064 -2.7874e-05
2:10515219 G C 0.091546 -1.4785e-05
2:10516402 A G 0.026472 -7.6591e-05
2:10517508 T G 0.118934 6.1312e-08
2:10519847 A G 0.033256 3.0372e-05
2:10520993 C T 0.240582 -1.0880e-04
2:10524139 A G 0.910586 6.0111e-05
2:10526124 T G 0.291962 1.3789e-03
2:10528748 C T 0.062279 -5.4485e-05
2:10529988 T G 1.186598 2.0066e-05
2:10530325 T G 0.166679 -2.2263e-05
2:10530550 G A 0.392970 6.8962e-05
2:10533341 C G 0.020490 -6.3819e-05
2:10534652 T C 0.049222 8.3742e-06
2:10535355 T C 0.799432 5.6179e-06
2:10548826 C T 0.979617 -9.5788e-06
2:10549807 C A 0.559490 -3.1897e-05
2:10551918 T C 0.044447 -2.8417e-07
2:10561383 G A 1.113777 -4.0406e-05
2:10562047 T C 0.366604 -4.0817e-06
2:10566033 G A 0.607780 -2.0128e-05
2:10570041 G A 0.029238 2.0961e-05
2:10574296 T C 1.143732 -5.9734e-06
2:10575101 T C 0.030598 -2.7201e-05
2:10575917 C T 0.368010 -1.7823e-05
2:10577645 T C 0.362083 -1.0529e-05
2:10582790 C T 0.191915 5.8320e-05
2:10584022 C T 0.067388 1.3375e-06
2:10585303 C T 0.082663 1.0296e-04
2:10592103 T C 0.393116 5.0131e-06
2:10592172 G A 0.159941 5.1325e-05
2:10595578 C T 0.423343 -2.0969e-04
2:10605875 G A 0.412973 -1.9544e-04
2:10607427 C T 1.417702 -2.1319e-05
2:10607675 C T 0.124166 1.2694e-04
2:10609936 A G 0.111199 -7.6414e-06
2:10609970 A G 0.515627 1.1530e-05
2:10611211 G A 0.579899 -4.7149e-05
2:10612121 C T 0.657339 -3.1373e-05
2:10612488 T C 0.029153 -4.1762e-05
2:10614726 A G 0.062724 2.5415e-04
2:10616124 T C 0.653208 -4.3530e-05
2:10616755 T G 0.047495 -7.5093e-06
2:10618693 C T 0.178828 -1.4217e-06
2:10619283 A G 0.237758 -1.2169e-05
2:10619702 T C 0.245905 -8.4886e-06
2:10620090 G C 0.184203 4.2442e-06
2:10621691 G A 1.095454 -4.7312e-06
2:10625156 C A 0.843603 -9.3125e-07
2:10627105 A G 0.217212 3.4319e-05
2:10640018 T G 0.127714 -5.0454e-05
2:10643637 A G 0.855136 -3.6805e-06
2:10644579 A G 0.437794 -2.8229e-05
2:10645865 G A 1.298096 -1.7166e-05
2:10647855 A G 0.205855 2.9833e-05
2:10651822 G A 0.045596 1.7070e-05
2:10652053 G A 0.281400 1.2311e-04
2:10657347 T C 0.056976 -4.0685e-05
2:10659691 T C 0.408653 -9.2938e-06
2:10662107 A G 1.048651 4.6216e-05
2:10663995 T C 0.266158 -3.3198e-05
2:10665612 T C 0.072848 3.6601e-06
2:10665979 T C 0.505704 5.9485e-05
2:10666520 A C 0.023360 1.0298e-05
2:10668114 C G 0.109590 7.0271e-06
2:10671184 G A 1.045103 1.0551e-05
2:10673316 A C 0.248186 1.5612e-05
2:10673767 A G 0.024681 -1.4836e-05
2:10674949 A G 0.103247 1.3413e-05
2:10679839 T C 0.037310 -2.4339e-05
2:10682449 T C 0.655905 5.3026e-07
2:10687741 G T 0.870839 -2.4404e-05
2:10689608 C T 0.100729 2.1625e-05
2:10696788 C T 0.859650 -5.2963e-05
2:10698364 T C 0.607942 -4.4282e-07
2:10714367 T C 0.221217 -3.3970e-05
2:10717806 T C 0.606813 -2.0865e-05
2:10728102 C A 0.057716 -4.8198e-05
2:10731474 T C 0.820396 -2.4461e-06
2:10750957 C T 0.043194 -2.7327e-05
2:10757479 C T 1.041562 -2.1816e-05
2:10761985 T C 1.934241 -3.6054e-05
2:10764843 G A 0.038618 3.9630e-05
2:10782094 A G 0.102264 6.1003e-06
2:10784491 G A 0.221039 -3.3672e-05
2:10792834 A T 0.032097 1.2222e-05
2:10800347 C T 0.114491 2.3439e-05
2:10805460 T C 0.199935 -3.1137e-05
2:10805974 C T 1.115523 3.2904e-05
2:10813933 C T 0.257167 4.0857e-05
2:10814565 C T 0.160911 -1.2461e-07
2:10817443 A G 0.037855 -2.5650e-05
2:10821698 G C 0.196339 9.6060e-06
2:10822466 C T 0.027196 -2.4737e-05
2:10824859 G A 0.061588 1.9843e-05
2:10824988 T C 0.663127 -1.4104e-05
2:10838070 G T 0.501141 3.1860e-05
2:10840326 G A 0.055551 -4.3599e-05
2:10841403 C T 0.049709 9.1487e-05
2:10849226 T C 0.059534 -4.3423e-06
2:10854033 A G 0.062279 -1.8832e-05
2:10860245 G A 0.576952 -3.1214e-06
2:10874512 A G 0.430465 9.7798e-06
2:10874671 A G 0.468135 -2.2773e-06
2:10875009 G T 0.036638 -6.1471e-05
2:10881867 T C 0.969474 4.6180e-06
2:10883120 C T 0.042516 -4.0750e-05
2:10885968 G C 1.771470 1.2237e-04
2:10886098 T C 1.236635 1.7739e-05
2:10890298 T C 0.035213 1.2155e-05
2:10891631 T C 0.439614 -4.8359e-05
2:10897512 G A 0.429887 -1.1450e-04
2:10898410 G C 0.534816 3.3018e-05
2:10902170 G A 0.758474 -1.5189e-05
2:10905154 A C 0.079287 -5.5757e-05
2:10908011 T C 0.055655 5.3519e-05
2:10908893 G A 0.714601 4.4942e-06
2:10910851 C T 0.970493 -7.2620e-06
2:10911552 A G 0.328756 -1.3467e-05
2:10913224 T C 0.083374 2.0110e-04
2:10915342 A G 0.091206 -4.0012e-05
2:10915752 G A 0.620857 5.1220e-05
2:10918932 T C 0.062990 -1.3059e-06
2:10919927 T C 0.162281 -8.9021e-06
2:10923106 G A 0.063461 -6.4563e-05
2:10927020 T G 0.031240 -4.5916e-05
2:10930903 C T 0.529155 1.0352e-05
2:10932207 A C 1.118360 6.5262e-05
2:10933249 T C 0.957516 8.9999e-05
2:10935139 A G 0.076467 2.2481e-05
2:10940638 C T 0.124974 -1.3278e-05
2:10940672 G A 0.088294 1.9148e-05
2:10957981 T C 0.034278 3.6564e-05
2:10959475 C G 0.353927 1.5286e-04
2:10959591 C T 0.046453 -1.6025e-05
2:10961184 G A 0.666038 1.9675e-05
2:10966450 G A 1.185073 9.6765e-05
2:10969640 A G 0.160785 -1.3991e-05
2:10969662 T C 0.080313 -1.0205e-04
2:10970160 G A 1.641257 -6.5057e-05
2:10972738 G C 0.318165 6.4841e-06
2:10974036 G T 0.073831 4.7587e-05
2:10975238 A G 0.059011 -3.3251e-05
2:10982038 C T 1.382934 1.0492e-04
2:10983037 G A 0.583116 2.6384e-05
2:10985927 A G 0.057275 -6.7636e-06
2:10987059 A G 0.045957 1.1153e-05
2:10990178 G A 0.038358 -2.6027e-05
2:10990653 G A 1.417598 7.0238e-05
2:10991540 T C 0.207829 -5.6807e-06
2:10992480 G A 1.754001 -1.1500e-05
2:10993094 T C 0.626128 2.1026e-05
2:10994910 T C 0.048190 -3.6965e-05
2:11000922 T C 0.854006 -1.1781e-06
2:11001183 T C 0.117740 5.2689e-06
2:11003104 C T 0.466512 -2.5440e-05
2:11003395 T C 0.047424 -2.8282e-05
2:11004758 T C 0.037131 -2.9063e-04
2:11005485 C T 0.640205 -1.1283e-05
2:11009362 G A 0.161518 -2.4754e-05
2:11009610 T C 0.994093 1.6583e-05
2:11010640 A G 0.032328 5.4578e-05
2:11013682 G A 0.781749 -1.4702e-05
2:11014153 A G 0.354955 1.3950e-05
2:11014738 T G 0.740632 1.6860e-04
2:11018649 A G 1.382775 9.4545e-06
2:11020995 T C 0.221750 1.3086e-05
2:11021336 C T 0.404654 -8.1999e-05
2:11023297 T C 0.067742 -2.0586e-05
2:11024492 C A 0.089732 -1.3581e-04
2:11024620 A G 0.146072 -1.4164e-05
2:11025731 A C 1.764728 -5.5154e-06
2:11026108 G A 0.349048 1.0858e-05
2:11028585 G A 0.287499 1.4110e-05
2:11039823 A G 0.060968 3.8089e-06
2:11040736 G T 0.151976 -2.8694e-05
2:11041536 A G 0.062065 1.6819e-05
2:11044187 G A 0.031390 -4.6785e-05
2:11045277 A G 1.320804 -4.9154e-06
2:11048622 A G 0.124108 -4.1510e-05
2:11050238 T C 0.075172 -2.6057e-05
2:11053020 G A 1.664785 -6.3574e-05
2:11053740 T C 1.315039 -1.5950e-06
2:11054827 A C 0.021007 -2.5450e-05
2:11054858 G A 0.062598 -9.5141e-06
2:11055652 T C 0.082591 -1.6348e-05
2:11056609 T C 0.043048 4.0940e-05
2:11056828 A G 0.321154 -3.0398e-05
2:11057296 T C 0.048414 4.3976e-05
2:11066008 A G 0.051345 2.5443e-05
2:11069054 C G 0.194463 4.6678e-05
2:11074511 C T 0.559035 4.6952e-05
2:11074642 G A 1.885516 3.8746e-05
2:11079468 C T 0.061471 6.8273e-06
2:11083259 A G 1.285652 4.3785e-05
2:11083409 A C 0.147279 2.3718e-05
2:11083550 A G 1.764758 1.1850e-04
2:11084495 A G 0.133595 -2.5040e-05
2:11085744 G A 0.482390 4.7129e-06
2:11088833 A G 0.105266 -4.7719e-05
2:11091364 A G 0.165709 9.5746e-05
2:11091991 A G 0.037690 -2.3623e-05
2:11093677 C T 0.752297 -2.9271e-05
2:11096786 C T 0.054944 1.2124e-04
2:11097392 C T 0.082322 7.6649e-05
2:11097615 T C 0.252724 2.8936e-06
2:11097777 A G 0.485305 -7.5350e-05
2:11099059 G A 0.844136 -5.8279e-05
2:11104883 A G 0.181077 3.9505e-05
2:11107062 A G 0.176403 4.8700e-06
2:11107245 A G 1.604430 2.0394e-04
2:11109330 A C 0.042062 -5.5818e-06
2:11110270 A G 0.082488 -7.8659e-05
2:11111546 G A 0.084588 -3.3399e-05
2:11111580 C T 0.043876 -1.9568e-05
2:11113291 T C 0.097580 3.6317e-05
2:11115499 A G 0.116305 -7.2064e-05
2:11118039 C T 0.030098 -1.0816e-05
2:11118836 T C 0.102118 2.8092e-06
2:11120801 G A 0.319616 3.5822e-05
2:11126753 T C 0.821318 -8.8190e-06
2:11127132 A C 0.033795 -9.5108e-05
2:11130153 A G 0.035333 6.3297e-05
2:11130708 C T 0.066522 2.6765e-06
2:11132802 C A 0.026622 8.4135e-05
2:11134136 C T 0.051968 -5.3199e-06
2:11134604 A C 1.364482 -6.9551e-05
2:11144183 G T 0.743456 -1.1666e-05
2:11144824 T A 0.027083 -1.2276e-04
2:11147253 C T 0.158344 -5.2531e-04
2:11150975 G A 0.968993 3.1700e-05
2:11152503 A G 0.865733 -6.9608e-06
2:11156851 A G 0.141586 6.7718e-06
2:11158072 A G 1.158909 -7.7484e-05
2:11162791 A G 0.041507 2.8379e-05
2:11163329 T C 0.028793 1.2687e-04
2:11164241 G A 0.591207 -5.7320e-05
2:11164514 A G 1.861267 -6.6115e-06
2:11169454 A G 0.022376 1.5943e-04
2:11180113 A C 1.613525 -2.2490e-05
2:11182412 A G 0.104835 -1.3370e-05
2:11183616 T C 0.232808 1.4110e-06
2:11184914 T C 0.995647 -3.0034e-06
2:11192591 G T 0.164433 -2.3457e-04
2:11193087 C T 1.976793 1.5903e-05
2:11195623 G T 0.176173 -4.9496e-05
2:11200347 A G 0.970051 2.1431e-05
2:11201405 T C 0.063889 -1.1175e-04
2:11207683 T C 0.126039 -7.4170e-05
2:11208413 G C 0.205135 4.4068e-05
2:11208796 A G 0.052997 -9.2965e-05
2:11210870 T C 1.093805 -7.2136e-06
2:11220562 G A 0.530658 -5.8242e-05
2:11222430 A C 0.024119 5.5148e-06
2:11225028 C T 0.181528 4.5146e-05
2:11225932 C T 0.191727 8.3254e-05
2:11226507 A G 1.683383 2.0549e-05
2:11230386 A G 0.156280 -3.3046e-05
2:11232879 C G 0.223019 2.1228e-05
2:11233016 C T 0.081984 7.2294e-05
2:11233323 C T 1.216784 -1.8038e-06
2:11235712 A G 0.033960 -6.5316e-05
2:11238149 T C 0.839150 2.8023e-07
2:11238382 T G 0.066139 8.3639e-05
2:11240607 T C 0.160295 2.6301e-06
2:11242204 G A 0.803392 -9.6224e-06
2:11243387 G A 0.669219 -3.8140e-05
2:11245368 A C 0.093289 5.3296e-05
2:11245864 T C 0.294020 -2.2781e-05
2:11246238 A G 0.547558 -1.3619e-05
2:11252031 C T 0.685724 -2.4623e-05
2:11252094 C T 1.619436 -6.7540e-05
2:11257040 C A 0.048371 -1.1496e-05
2:11257915 A G 0.040841 -9.2498e-07
2:11260635 C T 0.184385 1.9478e-05
2:11264193 A C 0.065223 4.9428e-05
2:11264444 G A 1.694429 -3.3310e-05
2:11264486 T C 0.227466 3.1592e-06
2:11264830 A G 1.277859 -3.9046e-07
2:11265972 G T 1.038689 9.5579e-06
2:11272576 G A 0.412412 -9.4273e-06
2:11277727 G A 0.034424 1.8110e-05
2:11281009 A G 0.035220 -8.7069e-06
2:11284415 G A 0.033805 3.2342e-05
2:11288577 T C 0.463987 1.1826e-05
2:11291036 T C 0.894305 -2.7306e-05
2:11299074 G A 1.813879 -1.5667e-05
2:11299856 G A 0.523072 -3.5592e-05
2:11299997 A G 0.367854 3.8903e-05
2:11317756 G T 0.059154 1.4411e-05
2:11319850 C T 0.103332 -1.0910e-05
2:11323276 C T 0.981561 -5.7514e-05
2:11325331 C T 0.657869 2.7770e-05
2:11327132 A G 0.036878 9.0433e-05
2:11330412 C T 0.097898 4.9624e-05
2:11344746 C A 1.748013 -3.2202e-05
2:11345010 A G 0.026086 -3.4032e-05
2:11352718 G A 1.959775 -2.6895e-05
2:11359120 T G 1.073766 -5.1125e-05
2:11372223 C T 0.079660 -8.1908e-06
2:11377917 C A 0.095230 9.9051e-06
2:11385834 G A 1.126292 -1.0125e-04
2:11387253 C T 0.070296 6.2596e-05
2:11394353 T C 0.104617 -2.5677e-06
2:11402367 G A 0.096379 1.2241e-05
2:11422044 A G 0.077450 -3.0437e-05
2:11422786 C T 1.640390 -4.5562e-05
2:11426734 C T 0.094065 1.7298e-05
2:11431159 A G 0.307311 -1.2016e-05
2:11432209 G T 0.038884 1.2256e-05
2:11448102 T C 0.094088 1.0056e-05
2:11451984 T C 1.733744 -4.3525e-05
2:11461191 A G 0.057576 5.5593e-06
2:11485457 A G 1.657865 -2.2176e-05
2:11490158 C T 0.987205 -6.7699e-05
2:11494852 A G 0.549392 1.4404e-05
2:11502772 C T 0.094409 1.8862e-05
2:11503405 T G 0.062662 1.9564e-05
2:11504805 A G 0.121969 2.8952e-05
2:11505640 A G 1.453555 -2.6191e-05
2:11509537 G A 0.148879 9.3973e-05
2:11510070 A G 0.035220 1.0744e-04
2:11510948 G A 1.714299 1.5749e-05
2:11511919 C T 0.257800 4.1789e-05
2:11515347 C T 0.106951 -1.2115e-05
2:11516451 A G 1.379708 -3.7438e-05
2:11522054 T C 1.842536 -8.6568e-04
2:11522391 A G 0.408384 -5.0428e-05
2:11522561 A C 1.918155 1.0509e-04
2:11522644 T C 0.309444 -2.5647e-04
2:11522837 T C 0.034379 -6.1311e-06
2:11529067 C T 1.783992 -2.6675e-05
2:11530005 C T 0.088943 3.5246e-05
2:11530313 T C 0.431721 9.1787e-06
2:11532127 G A 0.902553 1.3524e-05
2:11534418 T C 0.814836 2.9209e-05
2:11534985 A G 0.290148 1.1661e-05
2:11535523 T G 1.452877 -1.3318e-05
2:11536186 C T 0.701521 -7.6545e-06
2:11537452 C T 1.252484 -3.3669e-05
2:11537941 T C 0.476373 -2.0909e-05
2:11538076 C T 0.040092 1.1183e-04
2:11540150 C T 0.353002 -3.1338e-05
2:11541509 T C 0.104990 9.1643e-06
2:11546096 C T 0.807433 -1.4963e-05
2:11546173 C T 1.585735 -2.0056e-05
2:11547267 G T 0.035018 5.9260e-05
2:11547749 T C 1.964300 2.5026e-05
2:11548607 C T 0.828686 -1.4736e-05
2:11550190 A G 0.500540 -7.5650e-06
2:11553930 T C 0.029056 -1.0635e-05
2:11555748 G A 0.569811 1.1584e-05
2:11560194 A C 1.278635 7.8277e-05
2:11561276 A G 0.030640 -3.2876e-05
2:11568158 T C 0.741969 3.3904e-05
2:11575780 T C 0.132225 3.4267e-05
2:11593260 A G 0.409906 -5.2334e-05
2:11602048 G A 0.045272 -9.8051e-05
2:11608015 A G 1.222743 5.3155e-05
2:11617838 G A 0.815210 6.4321e-05
2:11618069 T G 1.258475 -7.4978e-06
2:11620917 G A 0.077437 3.0801e-05
2:11622497 C A 1.055483 2.0583e-06
2:11624343 T C 0.026807 -5.2237e-05
2:11625776 A C 0.053107 3.8066e-05
2:11641853 G T 1.062997 1.9474e-05
2:11651712 A G 0.034457 1.0117e-04
2:11652795 G T 1.070975 1.5434e-05
2:11656908 G A 0.278369 -1.2761e-04
2:11664349 T C 1.457843 2.6147e-06
2:11664977 C T 0.036696 -1.1792e-04
2:11674034 G A 0.272487 -9.7411e-05
2:11675472 T C 0.278612 -1.6582e-05
2:11678007 G A 0.057521 -8.5857e-05
2:11679579 A G 0.036852 -5.0897e-06
2:11683423 T G 1.423937 1.9698e-06
2:11688942 C T 0.032753 -6.8797e-06
2:11690990 T C 0.154345 -8.6279e-05
2:11692106 C A 0.051202 5.3446e-04
2:11692236 T C 1.177153 2.6068e-05
2:11693817 C T 0.185761 -1.1289e-04
2:11696806 T C 0.033772 -1.0567e-06
2:11701319 T C 0.040254 2.8931e-04
2:11703569 C T 0.080267 5.5858e-05
2:11705739 C T 0.193781 -4.2546e-05
2:11706493 T C 0.035924 -5.0561e-05
2:11706672 T C 0.036761 3.4884e-05
2:11706693 C T 0.194051 -5.0232e-05
2:11708833 C G 1.307957 -4.0735e-05
2:11718838 A G 0.062873 -6.8957e-05
2:11720986 A G 0.264844 -3.0301e-05
2:11724580 T G 0.679871 1.6505e-05
2:11725947 C T 0.282712 -6.9043e-06
2:11726414 C T 0.283111 -6.9060e-06
2:11727507 A G 0.957659 1.0862e-06
2:11736305 A G 0.281803 -1.4176e-05
2:11738951 T C 0.110998 -2.8391e-04
2:11740961 T C 0.088271 6.8938e-05
2:11744232 T C 1.618553 -3.9607e-05
2:11746003 A G 0.887054 -2.7865e-05
2:11749251 A G 0.088450 3.3031e-05
2:11757023 T C 1.039923 1.8733e-04
2:11758429 A G 0.033467 -6.6436e-07
2:11762550 G A 0.468472 5.8541e-05
2:11765034 T C 0.037239 9.5560e-05
2:11766120 C T 0.085042 8.2889e-05
2:11766405 A G 0.034373 -5.3911e-06
2:11767382 G T 0.573508 -2.2823e-06
2:11768872 T G 0.115718 3.0677e-05
2:11769286 C T 0.419153 -1.3908e-04
2:11771496 G A 0.079268 -6.6882e-06
2:11774324 A G 1.029290 -4.0877e-06
2:11775098 A G 0.035619 -3.0566e-05
2:11783306 A G 1.485266 7.5234e-05
2:11783775 G A 0.090488 1.5767e-05
2:11786832 C T 1.332258 5.8050e-05
2:11787239 C A 0.437907 -9.5952e-07
2:11788056 C T 0.476678 6.1243e-05
2:11789985 G C 0.259138 -2.5055e-05
2:11791754 T C 1.388296 3.5234e-07
2:11792303 C T 1.699437 3.3811e-06
2:11794095 G C 0.115370 -3.8841e-05
2:11794196 G A 0.301216 -4.0520e-05
2:11794733 G A 1.864905 4.8228e-06
2:11795138 A C 1.637456 3.4501e-05
2:11795246 A G 0.357192 -2.5057e-05
2:11800037 A G 0.074094 7.1732e-05
2:11801647 C A 0.146536 1.3210e-06
2:11806031 A G 0.074315 -7.5260e-05
2:11807945 A C 0.168153 2.0656e-05
2:11807999 G T 0.031935 -4.5727e-05
2:11808864 T C 1.087580 2.0674e-07
2:11810671 C A 0.104851 -2.0669e-05
2:11811983 G C 0.156565 -1.5718e-05
2:11815790 A G 0.036473 -1.1421e-05
2:11816044 T C 0.403590 1.6098e-05
2:11817474 A C 0.027332 -1.0453e-04
2:11818129 A G 0.072828 4.3798e-05
2:11818963 C G 0.237725 1.2480e-05
2:11820954 A G 0.154017 -4.4982e-06
2:11821356 C T 0.208660 4.9321e-05
2:11822356 A C 0.797004 3.9059e-06
2:11823354 T C 0.802960 5.7002e-06
2:11823437 C A 0.056470 5.5942e-07
2:11834574 A C 0.025930 -1.5692e-04
2:11839661 T C 0.057242 1.3583e-04
2:11843726 A G 0.459439 1.3699e-04
2:11843883 T C 1.029614 1.3746e-05
2:11848582 T C 0.249309 -7.6998e-05
2:11850090 G T 0.467852 1.1940e-04
2:11851080 A G 0.024976 -1.1496e-04
2:11854677 T C 0.072724 1.6309e-05
2:11854851 T C 0.087729 -2.3894e-05
2:11862774 G A 0.201678 -4.7400e-05
2:11865652 C A 0.978377 -3.6307e-05
2:11866376 C T 0.405667 -1.3925e-06
2:11866895 A G 0.092796 1.1540e-06
2:11881039 G A 0.913809 -1.0673e-05
2:11883399 G T 0.032276 5.6116e-05
2:11890428 G C 1.001717 -4.9112e-05
2:11892190 A G 0.854376 4.4972e-05
2:11893516 A G 0.091322 -9.9481e-05
2:11894060 T C 0.057654 -1.3746e-05
2:11901856 A G 0.696837 4.0433e-05
2:11908789 G A 0.104630 5.2221e-05
2:11924950 C T 1.250514 -1.2282e-04
2:11925335 G A 0.670835 -6.6878e-05
2:11928423 T C 0.081277 1.2126e-05
2:11932173 T G 1.241335 -3.2797e-04
2:11933386 G A 0.267035 3.7373e-05
2:11934756 T C 0.026037 -6.2270e-06
2:11939435 T C 0.022516 2.1420e-05
2:11940819 A G 0.531657 2.3464e-05
2:11942491 C T 0.040673 3.2083e-05
2:11943082 T C 0.107353 -8.2152e-05
2:11945533 A C 0.363635 -6.0868e-05
2:11955603 T C 0.120002 -8.8382e-05
2:11958193 A G 0.187488 -5.1710e-05
2:11959905 C T 0.285006 -2.1441e-05
2:11964129 T G 0.028134 5.8845e-06
2:11965541 G A 1.595352 -3.0026e-05
2:11968029 G A 0.106480 1.0992e-04
2:11973841 T C 0.163287 -1.0109e-04
2:11974582 T C 0.072724 1.0249e-04
2:11978602 A G 0.024369 4.4235e-05
2:11978810 C T 1.160726 2.6616e-05
2:11981163 C T 0.216618 -2.8424e-06
2:11981653 A C 0.076840 -8.2522e-05
2:11981744 T C 0.564790 -7.9250e-06
2:11987544 T A 0.039147 4.3381e-05
2:11989363 T C 0.062224 -1.1807e-06
2:11989805 G A 0.437527 2.5858e-05
2:11991192 G A 0.236560 9.7330e-05
2:11991840 A C 0.038592 -1.9797e-05
2:11992128 C A 0.436229 -2.9415e-05
2:11992830 G A 0.168497 2.3414e-05
2:11993112 C A 0.334689 6.1467e-05
2:11993363 T G 0.443866 2.9924e-05
2:11993544 C G 0.211912 4.3125e-06
2:11993848 C T 0.639300 2.9589e-04
2:11996680 A G 0.711875 -3.9940e-05
2:12001391 G T 0.055402 1.3143e-04
2:12002071 A C 0.046476 2.6994e-05
2:12004077 T G 0.038352 1.2153e-06
2:12005063 T C 1.165092 -3.4329e-05
2:12005646 A G 0.089816 8.9102e-06
2:12010336 T C 0.089232 1.9871e-04
2:12011260 C T 0.058164 1.2860e-04
2:12011955 G T 0.041435 -3.5729e-05
2:12015763 A G 0.665210 -3.0428e-05
2:12016643 G A 0.558240 3.8675e-05
2:12017824 C T 0.106214 -1.8974e-05
2:12031541 C T 0.147065 9.1062e-06
2:12031918 C T 0.190519 7.7985e-05
2:12034322 T C 0.067781 1.0181e-04
2:12037179 T C 0.090138 3.5192e-05
2:12037492 A G 1.090774 -1.9447e-05
2:12038026 C T 0.208540 2.9561e-05
2:12038123 C T 0.602736 6.0925e-05
2:12039694 C T 1.792918 -4.8721e-05
2:12047212 C A 0.491751 -2.4822e-04
2:12048160 T C 0.126941 -1.3089e-05
2:12051063 T G 0.031497 -4.1439e-05
2:12061251 C T 0.084130 2.8010e-06
2:12068770 A G 0.115549 8.0342e-05
2:12074453 G A 0.265191 -3.2064e-05
2:12076892 G A 1.522501 -2.4313e-05
2:12078710 G A 0.751272 -2.5590e-05
2:12081737 C G 0.069203 7.4177e-05
2:12083549 G A 0.048420 1.0170e-04
2:12083891 G C 0.324663 -2.6467e-05
2:12084358 C T 0.173619 8.0961e-05
2:12085768 C A 0.105104 1.5888e-05
2:12090137 G A 0.082614 4.1269e-05
2:12093170 T C 0.113235 2.1491e-05
2:12094418 G A 0.051004 -8.8951e-05
2:12108100 T C 0.288398 2.0444e-05
2:12119236 G T 0.020448 1.0333e-06
2:12119686 A G 1.546140 -4.5226e-05
2:12127265 C T 0.729762 1.9127e-05
2:12128492 G T 0.297866 1.6713e-05
2:12128827 G T 0.055996 2.9800e-05
2:12132214 A G 0.089898 -6.3629e-05
2:12140957 G T 1.649030 -7.1153e-05
2:12142278 C T 0.103673 1.9399e-05
2:12143402 G A 0.262880 -6.3732e-06
2:12149445 T C 0.289625 -2.2170e-04
2:12155278 G T 0.035963 -1.0122e-04
2:12158289 C T 0.031987 -7.4976e-06
2:12162370 T G 1.725825 -3.6593e-05
2:12174147 G A 0.241091 -6.3930e-06
2:12174548 T C 0.055950 -9.5447e-05
2:12177253 A G 0.403398 -3.7065e-05
2:12183995 T C 1.486941 -6.8544e-06
2:12192295 C T 0.255571 -3.9952e-05
2:12199466 T C 0.027761 -6.1420e-05
2:12200752 G T 0.539048 -2.8398e-05
2:12208315 T G 1.226008 -6.5694e-05
2:12209218 A G 0.230208 -2.9539e-06
2:12212445 G A 0.060757 -2.5544e-05
2:12213292 A G 0.058440 1.0347e-05
2:12214108 G T 0.905954 2.7459e-05
2:12214403 C A 0.027683 -2.2078e-05
2:12222279 G C 1.552804 -1.0439e-05
2:12233806 A C 0.428118 -5.7178e-05
2:12237428 A C 0.076522 -5.9219e-05
2:12238157 T C 0.205365 4.0575e-07
2:12239684 A G 0.081160 5.7638e-05
2:12243919 C A 0.369578 -6.7491e-06
2:12248849 C T 0.553547 -4.5016e-05
2:12251313 C A 0.223275 3.1510e-05
2:12251459 C T 0.276019 5.6591e-05
2:12261488 A G 0.072481 -1.9381e-05
2:12264317 A G 0.112407 7.3607e-06
2:12265210 A C 1.450101 2.9472e-05
2:12269747 G A 0.426547 9.5316e-05
2:12271145 G A 0.034928 1.1702e-05
2:12273177 G A 0.079823 2.1864e-06
2:12279879 A C 0.666444 5.7504e-06
2:12279894 A G 0.088609 -3.7941e-05
2:12280242 A G 1.145351 -8.4365e-07
2:12280396 C T 1.569146 5.7425e-05
2:12282613 A G 1.173125 -1.0459e-05
2:12289588 C T 0.169675 -2.7015e-05
2:12289869 A G 0.227654 2.8800e-04
2:12292046 G T 0.912637 2.6159e-05
2:12294746 C T 0.157714 -6.6665e-05
2:12296582 A G 1.611263 2.0819e-06
2:12296638 T C 1.087210 -8.7027e-05
2:12301931 T C 0.061705 1.1383e-05
2:12305337 G A 0.034152 1.1586e-04
2:12307399 A G 0.080222 -1.5964e-04
2:12314898 A G 0.859715 1.1896e-05
2:12315686 T C 0.142514 -5.1783e-05
2:12321039 T C 0.058067 1.0622e-04
2:12325112 C A 0.080449 -1.9403e-05
2:12325212 T C 0.033084 -1.4300e-06
2:12328528 T C 0.029471 4.9618e-05
2:12334868 C T 0.132001 -1.6002e-04
2:12341231 C T 0.307499 -5.7943e-05
2:12342290 G C 0.214077 7.0077e-05
2:12342614 G A 0.185251 1.7484e-05
2:12346638 G A 0.562719 1.1141e-04
2:12365236 A C 0.168208 -3.9268e-04
2:12372589 G A 0.324410 -1.2233e-04
2:12381269 A C 1.059138 5.6133e-05
2:12384110 G C 0.043740 -7.6819e-08
2:12385865 G A 0.207572 -2.9457e-05
2:12390818 A G 0.088421 -7.6874e-05
2:12393885 C G 0.053772 6.0167e-05
2:12394412 C A 1.816329 -9.7944e-05
2:12403248 G A 0.024502 5.4116e-05
2:12406806 C T 0.532394 -1.4062e-05
2:12411096 A C 1.199520 4.3621e-05
2:12415960 C T 0.074844 2.4220e-05
2:12417589 A G 0.096366 -1.5589e-04
2:12418130 G A 0.854136 -5.3279e-05
2:12418532 T C 1.829238 -1.9147e-04
2:12428198 A G 0.597261 -7.9974e-05
2:12431440 C T 1.232772 2.0494e-05
2:12431557 T C 0.109450 7.4345e-06
2:12433784 A G 0.043555 -3.3790e-05
2:12440991 G A 0.044804 5.2049e-05
2:12450473 A G 0.137010 9.6942e-05
2:12458124 A G 0.032753 -7.4242e-05
2:12461724 T C 0.026219 -3.9357e-05
2:12475387 C T 1.940574 -7.5429e-05
2:12476138 T C 0.050900 1.5348e-05
2:12486257 G T 1.559727 -4.9444e-05
2:12488813 C T 0.376533 1.6923e-05
2:12492431 T C 0.117977 3.4516e-05
2:12504350 G A 1.941739 -3.4664e-05
2:12509020 T C 1.870303 -2.7653e-05
2:12509606 C A 0.428705 -2.1248e-05
2:12518004 T C 0.119106 5.3469e-05
2:12518749 T C 0.054175 5.6257e-05
2:12527254 T C 0.308963 1.2535e-05
2:12530012 C A 0.087652 6.2470e-05
2:12531255 G A 0.563654 -4.0755e-06
2:12540737 C T 0.108330 2.7323e-05
2:12546256 A G 0.821263 -2.0312e-05
2:12553355 A G 0.101969 1.0704e-04
2:12554246 C T 0.319804 -2.6976e-05
2:12557449 C G 0.104367 -4.2304e-06
2:12568996 A G 1.755650 -5.4381e-05
2:12571169 A G 0.201149 -2.9184e-05
2:12576672 G T 0.631406 -9.2372e-06
2:12578683 C T 1.615615 -1.3729e-04
2:12579966 A G 0.093546 1.4724e-05
2:12590744 C T 0.166867 -2.6417e-05
2:12596529 A C 0.131485 4.2211e-05
2:12597603 A C 0.046275 7.3792e-05
2:12599787 A G 0.982035 1.1726e-05
2:12601987 C T 1.685701 1.6168e-05
2:12603211 T G 1.887898 -2.3913e-05
2:12603216 T C 1.884578 -3.0579e-06
2:12603314 T C 1.582389 -1.2825e-05
2:12606309 G T 0.652159 -6.7640e-05
2:12610377 A G 0.440241 -4.6708e-06
2:12610975 T C 0.042617 -2.7193e-05
2:12611100 A G 1.769811 -7.9837e-05
2:12611549 C T 0.294179 -1.1458e-05
2:12614118 A G 0.276577 -3.7626e-05
2:12614388 C T 0.048443 5.3986e-05
2:12617959 C T 1.202911 -3.9846e-05
2:12619109 G A 1.604658 -1.0982e-04
2:12621757 G A 0.859491 2.3088e-05
2:12625143 A C 0.246132 3.1516e-05
2:12627522 G A 1.800341 -3.5231e-05
2:12629055 A C 0.038079 6.2135e-05
2:12629462 C T 0.065340 7.0704e-05
2:12631328 C T 0.218407 6.4655e-05
2:12633389 G C 0.117675 5.3223e-05
2:12635877 G A 0.135718 -5.0581e-05
2:12639904 A G 0.073442 -3.5699e-05
2:12640741 A G 1.070728 -4.3854e-06
2:12643258 C T 0.068628 7.8771e-05
2:12651822 T C 0.944228 -1.8911e-05
2:12653176 T G 0.027673 1.2075e-05
2:12658995 A G 0.055561 -1.2417e-04
2:12659520 C T 0.231425 1.0345e-04
2:12672833 G A 0.039235 1.0225e-06
2:12676608 T C 0.894068 5.9793e-05
2:12676752 A G 1.311027 -8.9739e-06
2:12680709 A C 1.293676 -2.9406e-05
2:12681678 C G 0.063130 -1.3702e-05
2:12681835 T C 0.034223 1.5669e-05
2:12682572 C T 0.070952 5.1719e-05
2:12683065 A G 0.620331 -2.9288e-04
2:12687174 T C 0.033055 -3.5874e-05
2:12687416 C T 0.039485 -4.5992e-05
2:12688887 C T 0.182625 -3.4219e-05
2:12697227 T C 0.074078 4.8807e-05
2:12700857 T C 0.454019 -1.7072e-05
2:12702226 T G 1.084818 -2.3624e-04
2:12708295 G T 0.023717 -4.5135e-05
2:12720311 C T 1.198358 -7.8974e-05
2:12720328 A G 0.027027 4.4880e-06
2:12720452 T C 0.192668 9.8607e-04
2:12722977 A G 0.103731 7.0007e-05
2:12723136 G A 0.059222 7.6697e-05
2:12724662 T C 0.023827 -5.4979e-06
2:12725251 C T 0.689469 -2.5763e-05
2:12725402 T G 0.310229 3.7819e-05
2:12725913 C T 0.081290 7.6623e-05
2:12726543 C T 0.237826 2.1406e-05
2:12729769 C T 0.440069 6.0645e-05
2:12734013 C T 0.117548 2.2974e-05
2:12735614 G A 0.189812 1.0525e-04
2:12736138 T C 1.807030 1.4388e-05
2:12737725 C T 0.238780 -2.2716e-06
2:12738260 G A 1.975355 2.8666e-05
2:12746690 G A 0.886973 1.6640e-04
2:12758620 C T 0.119002 -2.7756e-05
2:12765256 T C 0.057651 -3.5657e-05
2:12776396 C T 0.042506 -2.5845e-05
2:12778345 C T 1.648978 -3.5080e-05
2:12780488 T C 0.237745 1.1809e-05
2:12790328 T C 0.184547 2.5388e-05
2:12801788 T G 0.589185 -1.6477e-05
2:12801935 C T 0.075688 -7.7088e-05
2:12804436 T C 0.207322 5.6719e-05
2:12805163 T C 0.147347 -2.5763e-05
2:12807644 T C 0.022762 -2.3625e-05
2:12818278 C T 0.423538 -1.6132e-05
2:12819623 A G 1.143001 -8.8943e-05
2:12821875 A T 0.878859 1.8748e-05
2:12827884 T C 0.083364 -3.7184e-05
2:12831405 T G 0.969470 3.1211e-05
2:12837495 A G 0.719869 -2.4419e-06
2:12839250 G A 0.209267 7.1445e-05
2:12846748 G A 0.039984 -1.8372e-05
2:12848518 C T 0.221045 4.7491e-05
2:12851219 C T 0.071676 9.5236e-06
2:12858444 G A 0.038582 1.8539e-05
2:12862905 C T 0.560035 -7.6523e-05
2:12864766 T C 0.397494 -3.7209e-05
2:12869661 G T 0.090505 -3.5981e-06
2:12875601 T C 0.339373 2.9301e-05
2:12881485 T C 0.041013 2.2676e-05
2:12888962 C T 0.191126 -7.5886e-06
2:12895432 A G 0.022113 2.5233e-05
2:12902117 A G 0.243545 -1.0789e-04
2:12913072 G A 0.111784 -8.7325e-05
2:12915686 A G 0.050916 2.9707e-05
2:12916677 T G 0.067651 3.7167e-05
2:12917172 A G 0.736857 -2.1365e-05
2:12939418 T C 0.038465 -1.4695e-04
2:12947495 T C 0.028809 1.1125e-04
2:12950679 C T 0.086613 -6.6010e-05
2:12955770 C A 0.985699 -4.7200e-05
2:12964497 G A 1.062620 -6.5044e-05
2:12964510 T C 0.405703 4.7859e-05
2:12967289 C T 0.062471 -3.9192e-04
2:12968900 G A 0.167341 -2.7144e-05
2:12969771 T C 0.070469 -1.3664e-04
2:12970687 A G 0.104516 -3.1625e-06
2:12980643 C T 0.063461 9.0615e-05
2:12985750 A G 0.072328 -3.9769e-05
2:12997528 C T 1.957393 -9.3567e-05
2:12999107 G T 0.063860 8.3660e-05
2:13009278 A G 0.024567 7.9506e-05
2:13022260 G A 1.033499 -1.9769e-05
2:13027184 C A 0.042724 -5.9331e-05
2:13033041 T G 0.082669 -1.1681e-04
2:13039321 G A 0.184245 -9.4566e-06
2:13051379 G A 0.658024 -2.6815e-05
2:13054930 T C 0.091248 1.3479e-06
2:13056989 T C 0.229744 8.3751e-06
2:13061998 G A 0.033120 1.1603e-05
2:13066520 T C 1.150252 3.4801e-06
2:13069079 T C 0.991522 3.2122e-05
2:13069140 A G 1.292618 -1.7419e-05
2:13069143 G A 1.087596 3.2024e-06
2:13069331 A G 0.038611 2.0916e-05
2:13069683 A G 0.053941 6.7011e-05
2:13069863 G A 0.074954 -1.7255e-05
2:13070427 C T 0.042305 1.0566e-05
2:13075444 T G 0.432870 -3.4866e-05
2:13080607 G A 1.767757 -6.1778e-05
2:13080866 C T 0.263545 -6.9144e-05
2:13086160 T G 0.244113 4.2378e-05
2:13087424 A C 0.141015 -1.1953e-04
2:13089072 G A 0.690664 -4.4485e-07
2:13089714 T C 0.424301 -9.2288e-06
2:13090930 C T 0.141473 5.1216e-05
2:13095692 G T 0.074471 -2.8141e-05
2:13108454 A C 0.024535 -8.1678e-05
2:13108712 C G 1.574154 -2.7060e-05
2:13114473 G A 1.499843 4.7214e-06
2:13114805 C T 0.073893 -2.9542e-05
2:13117100 A C 0.234282 -1.3728e-05
2:13118651 T C 0.729333 1.8094e-04
2:13118908 G T 0.036638 2.7157e-05
2:13120337 T C 0.023564 7.9566e-05
2:13121908 A G 0.257239 -9.2056e-05
2:13127562 T C 0.140174 -4.9316e-06
2:13131277 G A 1.587374 -4.9852e-06
2:13132152 C T 0.547143 -1.3781e-04
2:13132786 A G 0.387254 -6.8723e-05
2:13132977 C A 0.843629 -4.1457e-05
2:13135218 A G 0.750204 2.2224e-05
2:13137013 C T 0.395355 -1.4874e-04
2:13139515 C T 0.324715 2.1923e-04
2:13144095 G A 0.041685 1.2924e-05
2:13147807 G A 0.760918 -3.6447e-05
2:13162309 C T 0.279265 -6.8173e-05
2:13169031 C T 0.847992 -2.8641e-05
2:13187948 A G 0.035590 2.3109e-05
2:13194895 G A 0.064701 -3.9615e-05
2:13209159 T G 0.048800 7.6213e-05
2:13209245 A C 0.222876 -4.5506e-06
2:13209268 T C 0.277596 1.7341e-04
2:13221864 T C 0.207608 -1.8053e-04
2:13230033 C T 0.375926 -1.2741e-04
2:13242708 C G 0.059384 1.3669e-06
2:13244035 A G 0.071196 -3.5427e-05
2:13248188 A G 0.080962 -3.8603e-05
2:13251154 A G 0.047745 4.9869e-05
2:13253971 A G 0.167705 -1.2065e-05
2:13255826 C T 0.200406 -1.4971e-05
2:13262526 G A 0.037303 1.2995e-04
2:13264946 A G 0.219400 2.9673e-06
2:13278658 A G 0.262955 1.4176e-04
2:13284991 T C 0.034778 1.3787e-04
2:13299198 C T 0.269582 -1.0130e-04
2:13319484 T C 0.397686 -7.1388e-05
2:13323306 G A 0.060945 1.4744e-05
2:13329711 G C 0.085662 3.0539e-05
2:13329782 C T 0.097960 -1.0493e-04
2:13330342 T G 0.066009 -1.1168e-05
2:13330848 A G 0.443162 5.6507e-05
2:13331180 T C 0.041825 -2.9587e-05
2:13334955 A C 0.124832 -3.9803e-05
2:13338190 G T 0.194586 2.9116e-05
2:13360138 T C 1.259978 4.3603e-05
2:13367913 A G 0.080537 -1.9162e-05
2:13376200 T C 0.413661 -3.7384e-05
2:13396622 A G 0.041529 3.7358e-05
2:13397912 G T 0.366851 3.4222e-05
2:13401094 C T 0.128996 -9.7553e-06
2:13418157 A G 0.071400 3.3742e-05
2:13447965 C T 1.484831 4.4685e-05
2:13466545 A G 0.044470 -4.8247e-05
2:13468626 T C 0.042977 -6.7823e-05
2:13469967 A C 0.083575 1.3146e-05
2:13470524 T C 0.136039 -1.4868e-05
2:13476369 G A 0.114750 1.0704e-05
2:13476443 C G 0.033415 1.5529e-04
2:13494019 C T 0.104867 -1.0237e-05
2:13498588 A G 0.076243 -2.8569e-05
2:13508535 T C 0.094477 -6.7587e-05
2:13517456 A G 0.922323 3.9036e-05
2:13530025 A G 0.224106 -7.8929e-05
2:13531684 T C 0.216238 -8.8838e-05
2:13583375 G A 0.135909 1.5375e-05
2:13598023 C T 0.118321 -3.3548e-05
2:13603416 A G 0.426226 9.4780e-05
2:13610655 C T 0.043805 -6.8510e-05
2:13614899 G A 0.437858 1.3517e-04
2:13619424 G A 0.174709 -1.2064e-04
2:13620259 G A 0.094114 -5.8587e-05
2:13623160 C T 0.808416 2.3592e-05
2:13623232 A G 0.040793 8.9064e-05
2:13623831 A G 0.080092 6.6688e-06
2:13627989 G A 1.741810 -3.1487e-05
2:13628772 C T 1.287665 1.1915e-06
2:13631214 A G 0.118590 -9.6080e-05
2:13637218 G A 0.270180 -1.3657e-05
2:13638987 T C 1.904734 -3.3969e-05
2:13662959 C T 0.170597 -4.0342e-05
2:13667654 A C 0.171554 -4.8195e-05
2:13668996 A G 0.056797 2.6146e-05
2:13673437 T C 1.095506 -1.0364e-05
2:13674575 G A 1.757091 -2.8098e-05
2:13677300 A G 1.637709 -9.5611e-05
2:13680524 C T 0.056457 2.4544e-06
2:13681764 A G 1.952667 8.9170e-06
2:13681862 G A 1.406440 -1.0366e-05
2:13688430 G A 1.085490 -1.8215e-05
2:13689097 T C 0.074772 1.7103e-05
2:13690053 G C 0.505926 -4.4990e-05
2:13691129 T C 0.365608 -9.9714e-06
2:13694717 C T 1.827651 -3.5238e-05
2:13699662 C T 0.058213 -1.6021e-05
2:13709034 A G 0.049358 5.4068e-05
2:13712410 G A 1.851718 -3.0141e-05
2:13715127 A G 0.207277 4.9184e-05
2:13718039 A G 0.095023 8.5137e-05
2:13719087 A G 0.351489 1.3282e-04
2:13719570 T C 1.459368 -1.5276e-05
2:13722317 C T 0.046375 2.1834e-05
2:13722921 A G 0.045567 -4.2501e-05
2:13728048 C T 1.923309 -1.3007e-05
2:13731513 C T 1.569276 -1.6547e-04
2:13736401 A C 1.514776 -4.3836e-05
2:13753343 T G 0.062364 2.0632e-05
2:13764657 A G 0.050270 -6.0852e-05
2:13764697 A G 0.053831 1.5025e-04
2:13766469 T C 0.044688 -2.6975e-05
2:13768668 G A 0.053058 -4.2490e-05
2:13768809 C T 0.038495 2.0440e-05
2:13771264 T G 0.079177 -3.2981e-05
2:13771878 C T 1.488048 -3.0837e-05
2:13780221 C T 1.829462 3.5235e-05
2:13791858 T C 0.052104 6.9826e-05
2:13797482 G C 0.337545 3.2336e-05
2:13804459 C T 0.022685 3.2334e-06
2:13804472 T C 0.022045 4.8557e-05
2:13806941 C A 0.288651 2.0754e-05
2:13811246 T C 0.051741 -6.9037e-05
2:13822880 A G 0.329833 1.6063e-05
2:13833583 T C 0.051208 1.3322e-04
2:13842033 C T 0.048751 -2.9335e-05
2:13842576 G A 1.529613 -1.1169e-05
2:13843418 T C 0.594041 -4.7333e-05
2:13845832 G A 0.070452 -1.2982e-05
2:13845978 A C 0.042192 3.3607e-05
2:13848467 G A 0.035648 3.4317e-05
2:13858526 T G 0.276600 2.9954e-05
2:13862742 A G 0.043629 2.2876e-05
2:13863284 A G 1.861968 6.3662e-06
2:13866530 A C 0.053042 4.5111e-06
2:13866617 A G 0.020380 2.8631e-05
2:13896966 A G 0.067418 -1.0627e-04
2:13897844 A G 1.457852 -1.1344e-05
2:13898316 C T 0.167328 4.1029e-05
2:13898616 T C 0.106581 -2.0065e-05
2:13900468 A G 0.045457 -4.8719e-05
2:13909719 G A 0.057537 -4.5992e-06
2:13913476 T G 0.042032 1.0230e-05
2:13916789 C T 0.223840 2.8700e-05
2:13917388 T C 0.064305 3.1351e-05
2:13920338 T C 1.472384 -5.6009e-05
2:13922190 T G 0.104818 1.8249e-05
2:13926579 G A 1.376660 -3.9056e-05
2:13928500 T C 0.201824 2.2184e-04
2:13929673 C T 0.089920 3.0852e-08
2:13930518 A G 1.368854 3.4435e-05
2:13931770 A G 0.252571 -3.8415e-05
2:13932903 A G 0.041270 -7.6904e-06
2:13934384 C A 1.291855 2.6632e-05
2:13940522 T C 0.058041 -9.2832e-06
2:13946987 T C 0.059994 -1.3942e-04
2:13950956 G A 0.092484 1.0541e-06
2:13951718 A G 0.040351 4.2716e-05
2:13956662 C T 0.594576 -1.3075e-05
2:13961651 C T 1.885685 -4.1122e-05
2:13962000 T G 0.081173 4.9691e-05
2:13973859 G A 0.061014 7.6487e-06
2:13977246 T C 0.238332 2.4943e-05
2:13977515 T C 0.021542 2.4590e-06
2:13997437 A G 0.088310 -1.0252e-04
2:14000698 C T 0.681903 1.2179e-05
2:14003866 G T 0.063188 -5.7232e-05
2:14009468 T C 0.093426 -1.0015e-04
2:14021989 G A 0.096652 1.2519e-04
2:14022062 G A 0.109447 -5.6033e-05
2:14030514 G A 0.055509 -4.6076e-06
2:14039209 A G 0.874980 2.2891e-06
2:14041017 T C 0.201649 4.2822e-05
2:14053239 A G 0.155517 -5.0682e-05
2:14060984 G A 0.072504 -5.8011e-05
2:14061216 A G 0.109573 -5.8186e-05
2:14062902 T C 0.149165 4.7715e-05
2:14063359 G A 0.507431 -9.3874e-06
2:14072183 C T 0.121878 7.7011e-06
2:14074908 T C 0.047463 6.4245e-05
2:14076334 G T 0.062445 -3.7427e-05
2:14081586 C T 0.322939 -3.5645e-05
2:14081943 C T 0.074451 1.7196e-05
2:14082017 C T 0.921099 8.2692e-08
2:14082018 C A 0.496000 1.4899e-04
2:14093277 G A 0.095769 -1.1477e-05
2:14096162 G T 0.047579 1.4491e-05
2:14103115 A G 0.107314 1.9729e-05
2:14110872 C T 0.051646 -2.1197e-04
2:14111157 C T 0.059891 2.3811e-05
2:14116115 C T 0.026628 5.1573e-05
2:14136461 A G 0.064616 -5.9726e-05
2:14139203 T C 0.078304 2.0781e-05
2:14139374 T C 0.035194 2.1641e-05
2:14139730 C T 1.658096 3.5986e-05
2:14141289 C T 0.529976 2.2857e-05
2:14142544 A G 0.208455 -3.8124e-05
2:14146985 A G 0.070722 -8.8285e-06
2:14151157 A T 0.267775 -3.4068e-05
2:14159284 G A 0.033425 -2.4144e-06
2:14163068 C G 0.057430 2.0894e-05
2:14167685 T G 0.057307 -2.8380e-06
2:14175637 A G 0.043840 -2.0420e-05
2:14176442 A G 0.085344 -2.5357e-05
2:14177691 T C 0.038994 -1.4421e-04
2:14180089 C A 0.058005 1.0998e-04
2:14183518 A G 0.083578 2.3436e-04
2:14206216 C T 0.045895 2.2769e-05
2:14206727 C T 0.469612 -1.2052e-05
2:14227970 A G 0.937490 1.7517e-05
2:14236023 T C 0.377484 5.3212e-07
2:14237262 C T 0.179581 -1.6607e-05
2:14262362 G A 0.031484 -6.3700e-05
2:14274175 T C 0.386059 -1.8067e-06
2:14283223 A G 0.304555 1.4602e-05
2:14291599 A G 0.196530 1.2495e-05
2:14295775 C T 0.104799 2.3116e-04
2:14306051 C T 1.603161 2.0540e-06
2:14317807 C T 1.319733 7.5617e-05
2:14327573 T C 0.053113 2.5210e-05
2:14332239 G A 0.546237 2.1079e-07
2:14334195 T C 0.519324 3.8499e-05
2:14340289 T C 1.243136 -5.4014e-05
2:14340982 T C 0.120823 -1.9256e-05
2:14345718 C T 0.100050 -1.4560e-05
2:14353337 A G 0.174167 -7.6407e-05
2:14356381 A G 0.146426 -9.6563e-07
2:14356719 C T 0.055308 4.0175e-05
2:14364011 A G 0.023262 1.8971e-05
2:14366206 C T 0.069115 1.7369e-05
2:14366658 A C 0.869206 -4.2646e-06
2:14381141 C G 0.046976 3.6039e-05
2:14383206 C A 0.056518 -8.4725e-05
2:14386908 T C 0.192859 9.5462e-05
2:14390023 T C 0.020864 1.2233e-05
2:14399084 C T 0.080329 7.6348e-06
2:14410648 G A 1.047839 7.5263e-05
2:14426752 T C 0.043600 -2.5970e-06
2:14429519 A C 0.297889 -5.2857e-05
2:14441886 T C 0.061455 -7.2963e-06
2:14444035 A C 0.101472 -9.7181e-06
2:14452287 A G 0.061562 7.5104e-06
2:14455552 C T 0.076028 -5.7691e-06
2:14460501 C T 0.179344 3.1074e-04
2:14489277 T G 0.020796 -8.5214e-05
2:14491367 T C 1.437842 8.5177e-06
2:14491450 C G 0.042497 2.7641e-05
2:14493706 G A 0.212120 8.4911e-05
2:14524785 G T 1.600127 -2.8821e-06
2:14532983 T G 0.101910 -1.6473e-05
2:14533194 T C 0.034077 5.5365e-05
2:14534137 A G 0.025174 -4.9495e-05
2:14540197 G A 0.120437 1.8496e-04
2:14567453 C T 0.315750 -6.5228e-05
2:14570973 T C 0.028271 -8.7812e-05
2:14574737 T C 0.037884 5.7476e-05
2:14580815 G C 1.091754 7.0624e-05
2:14585561 A G 0.046294 -2.2194e-05
2:14589436 T C 0.821555 7.9082e-05
2:14590882 G T 0.101362 -2.0373e-05
2:14590951 C T 0.119350 -2.0534e-05
2:14603381 A G 0.195677 -3.4025e-05
2:14615613 A G 0.092540 6.6614e-05
2:14616312 T C 0.049702 -1.5474e-05
2:14635503 A C 0.031724 1.0283e-06
2:14639916 A G 1.144657 -1.2392e-05
2:14640349 C T 0.927402 -2.5742e-05
2:14648721 A C 0.213820 -1.6766e-05
2:14649031 A G 0.080738 2.6193e-05
2:14650536 G A 0.061961 -2.7088e-05
2:14650971 G A 0.131602 -4.7337e-06
2:14651181 C T 1.120528 6.1005e-06
2:14651888 A G 1.178834 1.2360e-06
2:14652352 G A 1.537350 -4.6191e-05
2:14655021 C A 0.123157 2.4980e-05
2:14655336 T C 0.313653 -9.8458e-05
2:14658051 A G 0.074032 3.0467e-05
2:14661788 T C 0.166153 1.3644e-05
2:14663557 G A 0.159139 7.6981e-06
2:14664491 G A 0.090865 -6.8279e-05
2:14664859 A G 1.101352 4.4907e-06
2:14673337 G A 0.099129 3.8731e-05
2:14674474 G A 0.160240 5.6983e-05
2:14677085 C T 0.132297 1.8693e-05
2:14678135 A G 0.034032 -7.9664e-05
2:14684097 T C 0.134913 1.0076e-04
2:14686828 A C 0.087187 -5.6096e-05
2:14688048 T C 0.626196 7.2274e-05
2:14693095 T G 1.184661 8.1833e-06
2:14695412 C T 0.326312 4.1645e-05
2:14699817 T C 0.325903 1.0425e-04
2:14717005 T G 0.558516 2.1966e-04
2:14725102 G A 0.204145 -1.4900e-05
2:14725961 A G 0.068518 8.7598e-05
2:14726687 A G 0.046249 -2.2839e-05
2:14730078 G C 0.415171 -3.0964e-05
2:14745038 T C 0.156461 -4.0162e-05
2:14746168 G T 0.435723 -5.2529e-05
2:14749628 T C 0.022009 8.9391e-06
2:14751229 T C 0.212071 2.9230e-05
2:14766160 T C 0.033081 -7.7190e-06
2:14766814 T C 0.147429 8.4833e-05
2:14771124 A G 0.059586 5.4031e-05
2:14774094 T C 0.048063 -1.7905e-05
2:14781200 A G 0.196034 -5.7006e-05
2:14782332 C G 0.031338 1.3175e-05
2:14791178 C T 0.741499 2.8710e-05
2:14798196 C T 0.034622 -3.3493e-05
2:14801501 A G 0.265535 -1.2702e-04
2:14805595 C T 0.050283 -8.4331e-06
2:14809277 C T 0.314046 4.9844e-05
2:14809317 G A 0.168347 6.1127e-06
2:14819046 T C 0.042669 -7.2973e-05
2:14825598 T C 0.098723 -1.1673e-04
2:14828904 G A 0.030828 1.1029e-06
2:14835114 C T 1.778146 2.8025e-05
2:14837933 T C 0.032010 5.1479e-05
2:14841444 C G 0.126740 3.6258e-05
2:14844006 T C 0.048751 -7.6100e-06
2:14844707 C T 0.087184 -7.2314e-05
2:14864643 T C 0.096412 -1.1175e-04
2:14869018 A G 0.529918 4.5457e-05
2:14871015 A C 0.044545 3.1980e-05
2:14874981 G A 0.711268 2.1718e-04
2:14877123 C A 0.100200 1.9926e-05
2:14877344 C G 0.032269 1.0170e-05
2:14886998 G A 0.089073 3.3315e-05
2:14889151 G A 0.031188 1.7501e-05
2:14899643 G A 0.619471 8.8618e-05
2:14909505 C T 0.032088 1.4661e-05
2:14951093 C T 0.055577 -1.5257e-04
2:14951660 T C 0.677869 6.2531e-05
2:14956085 T C 0.919953 6.4147e-05
2:14956721 A G 0.121505 5.8573e-05
2:14958250 C A 1.964151 -8.8974e-05
2:14958858 A G 0.120369 3.4512e-05
2:14965044 T C 0.028056 3.2815e-05
2:14969399 G A 0.156595 8.5068e-05
2:14983540 A C 0.242756 4.6804e-07
2:14983619 C T 0.054519 -1.8794e-05
2:15004818 A G 0.047700 -5.7301e-05
2:15008865 G T 0.246843 1.7105e-05
2:15025936 C T 0.067956 -3.8865e-05
2:15028162 G A 0.889690 5.3336e-05
2:15032805 C T 0.063383 -1.1114e-05
2:15034477 A G 0.104370 5.3345e-05
2:15039047 C T 0.062390 1.0583e-05
2:15040482 C T 0.545166 1.3452e-05
2:15043046 G A 1.070793 6.9391e-05
2:15046102 C T 0.227907 -7.6295e-06
2:15051742 A G 0.023451 -2.0042e-04
2:15056905 C A 0.201931 1.4888e-05
2:15068206 T C 0.027868 -5.9205e-05
2:15069050 T G 0.178591 1.3945e-05
2:15070498 A G 0.066246 -1.3550e-05
2:15070704 C T 0.044340 -7.7005e-05
2:15072226 C T 0.687174 3.4708e-05
2:15077706 C T 0.128285 2.3148e-06
2:15085059 T C 0.441435 -3.2943e-06
2:15094374 G A 0.276139 -4.4281e-05
2:15098268 C T 0.026148 -1.6214e-06
2:15100574 G A 0.937623 -1.5569e-05
2:15102695 A G 0.047128 2.8857e-06
2:15108652 T C 0.021906 -2.9214e-05
2:15112124 C T 0.205232 4.7659e-05
2:15113212 G A 0.032308 5.1022e-06
2:15116431 G C 0.114974 3.7558e-05
2:15116501 A G 0.564628 -6.2137e-06
2:15119582 A G 0.024337 -4.2940e-05
2:15123783 C G 0.091728 3.2760e-05
2:15124722 T C 0.067963 2.2026e-05
2:15132043 G A 0.184359 4.3377e-05
2:15137975 A G 0.042253 -2.2655e-04
2:15140042 A G 0.029734 3.7108e-05
2:15145400 A G 0.851536 1.7516e-05
2:15151209 A G 0.020451 3.6869e-05
2:15152040 A T 0.115104 6.3446e-06
2:15171074 C T 0.279044 -6.7694e-05
2:15175166 A G 0.294412 -1.7481e-05
2:15177110 A G 1.466460 -5.9957e-05
2:15188137 A C 0.035168 -1.0470e-04
2:15188689 C T 0.053834 4.4561e-06
2:15191646 A G 0.140609 -3.5183e-05
2:15192605 A G 0.774505 -1.4514e-05
2:15193819 C G 0.489495 1.0040e-05
2:15194928 G A 0.041072 1.1481e-05
2:15195978 C T 0.128950 -2.9748e-05
2:15198973 T C 0.050413 6.6003e-05
2:15201341 T C 0.066827 -8.9819e-06
2:15217710 G T 1.034872 -2.5928e-05
2:15218152 G A 0.543936 -4.0556e-07
2:15218339 T C 0.036794 -1.9524e-05
2:15230964 G A 0.031708 -6.5891e-05
2:15232825 T C 1.828271 6.4080e-05
2:15253215 C T 0.072965 -8.7766e-05
2:15253866 A G 0.040692 7.5091e-05
2:15255336 G A 0.202616 -5.0370e-06
2:15257896 A G 0.615645 -1.8393e-05
2:15258417 C A 1.916665 2.1606e-05
2:15264003 C T 1.132914 2.1052e-05
2:15268131 C T 0.345510 -6.6995e-05
2:15270750 G A 0.074782 -3.8382e-05
2:15275016 A G 0.076950 4.9736e-05
2:15277831 T C 0.606735 -3.6459e-05
2:15278561 G A 1.072134 1.4312e-05
2:15280265 T C 0.067937 1.2079e-04
2:15281048 C A 0.114981 2.5642e-05
2:15288020 G A 0.870533 6.8204e-06
2:15289229 G A 0.386430 4.3311e-05
2:15293720 T C 0.955536 -4.3362e-05
2:15294491 A G 0.195430 5.6649e-05
2:15297306 T G 0.601253 1.3881e-05
2:15297593 T C 0.032068 1.7388e-05
2:15301955 C T 0.149321 2.4402e-05
2:15303504 G A 0.347422 -1.8665e-04
2:15303781 T C 0.381366 3.4316e-05
2:15306125 T C 0.031844 8.2051e-06
2:15306861 C G 0.908009 -6.5954e-06
2:15310671 G A 0.121975 6.0349e-05
2:15316104 A G 0.297853 -3.4484e-05
2:15323906 A G 0.070595 6.3234e-05
2:15328444 A G 0.123705 -1.7733e-05
2:15329526 T C 0.499589 -1.4877e-05
2:15334204 G A 0.026164 -7.1940e-05
2:15338861 C T 0.044051 -5.3600e-05
2:15356201 T C 0.043675 -6.7066e-05
2:15365003 A G 0.062260 -1.5244e-04
2:15372562 T C 0.123566 7.4130e-05
2:15378381 C T 0.178938 3.3810e-06
2:15384880 A G 0.167432 -9.3764e-05
2:15393316 C T 0.916143 -8.6000e-05
2:15400663 A G 0.025956 3.1355e-05
2:15402818 T C 0.033561 -3.3286e-05
2:15404577 T C 0.118681 4.9147e-05
2:15413179 A G 0.883546 -8.4557e-05
2:15422348 T C 0.075616 -5.7819e-05
2:15435623 C T 0.038780 -7.7196e-07
2:15442241 A G 0.113910 4.7330e-07
2:15451774 C A 0.359967 -1.6811e-05
2:15471000 T C 0.022237 5.3359e-05
2:15471323 G A 0.066564 -8.5043e-05
2:15472019 C T 0.153654 -1.5585e-04
2:15489040 G A 0.042876 3.5262e-05
2:15496708 T G 0.099401 -2.0231e-05
2:15509503 G A 0.123884 6.6758e-05
2:15519924 T C 0.054191 1.0091e-05
2:15542352 T C 0.101089 -1.9235e-05
2:15543514 A C 0.072685 9.6985e-05
2:15546654 T C 0.070933 8.8556e-05
2:15553189 T C 0.055064 5.1458e-06
2:15593035 C T 1.356666 1.1379e-04
2:15593748 T C 0.100693 -2.1011e-05
2:15594755 T C 0.057343 -5.9876e-05
2:15596096 G A 0.040186 -8.5532e-05
2:15618404 G C 0.027216 -7.5529e-05
2:15624316 A G 0.038673 -9.7336e-05
2:15628223 C T 0.154199 1.6183e-05
2:15643670 C T 0.087668 1.2875e-04
2:15648219 G A 1.231334 4.4324e-05
2:15659283 A T 0.095107 6.0399e-05
2:15664756 T C 1.853139 1.0871e-05
2:15664988 A G 0.038170 -1.1605e-04
2:15674686 C T 1.354180 9.2654e-05
2:15677336 G C 0.078888 3.4441e-05
2:15699660 T A 1.355670 9.1835e-05
2:15705678 C G 0.038839 1.5159e-05
2:15714958 T C 1.345264 6.8323e-05
2:15720775 C T 0.123488 -1.1863e-04
2:15722503 G A 1.049420 -4.5588e-05
2:15722629 A G 0.357390 3.2629e-04
2:15729820 G T 0.294370 5.7889e-05
2:15733626 G A 0.032698 -1.0481e-04
2:15742570 A G 0.117026 5.9988e-06
2:15745839 G A 1.151849 -2.0181e-05
2:15763097 G A 0.052617 -7.7752e-06
2:15770703 A G 0.048225 -9.2689e-06
2:15771615 T C 0.305016 5.2051e-05
2:15772892 T C 0.040929 -2.5459e-05
2:15773651 A G 0.046512 -4.8560e-05
2:15773972 T C 1.215904 -1.4104e-05
2:15774830 T C 0.066772 -2.9393e-05
2:15775805 C T 0.110050 1.6323e-05
2:15778252 C A 0.054811 1.1497e-05
2:15778300 G A 0.409075 -4.4772e-05
2:15781221 T G 0.109771 -5.5802e-05
2:15783051 A G 0.500696 -2.1990e-05
2:15785070 A G 0.106681 2.5780e-05
2:15792518 C T 0.729061 5.5151e-06
2:15806608 A G 0.082358 -2.9008e-05
2:15808935 A G 0.195034 3.3129e-05
2:15811520 C T 0.050069 -7.4119e-06
2:15812683 A C 0.352979 -2.9585e-05
2:15815427 T C 0.054529 8.8394e-05
2:15818626 C T 0.397140 6.9051e-06
2:15821601 A G 0.163729 -2.9227e-05
2:15824458 A G 0.057748 1.4452e-05
2:15825062 T C 0.076353 1.7989e-06
2:15826450 T C 1.390698 4.8279e-06
2:15826700 C T 0.192574 2.7814e-05
2:15831182 G A 0.248897 6.6748e-06
2:15831268 T C 0.243642 1.0941e-05
2:15834052 G A 0.207098 -1.7600e-04
2:15839424 A G 1.288411 1.1251e-05
2:15842803 T C 0.028001 -5.5054e-05
2:15845588 A G 0.063286 -1.2157e-05
2:15847305 C A 0.173742 -6.8126e-05
2:15855950 A G 0.076616 7.6496e-05
2:15857661 T G 0.079433 -2.9359e-05
2:15861605 G A 0.028731 1.6341e-05
2:15862330 A C 1.015106 -8.8622e-05
2:15863002 T C 1.871975 -7.5673e-06
2:15863154 T C 0.095016 -1.3062e-04
2:15863354 G T 0.099690 -3.8635e-05
2:15872796 C A 1.497048 -4.5541e-05
2:15873092 G A 0.323381 5.8854e-05
2:15882894 T G 0.041065 2.2234e-05
2:15885286 C T 0.581710 -1.3818e-05
2:15887726 T C 0.814849 -5.0326e-05
2:15889140 C T 0.835453 -3.3512e-05
2:15891558 T C 0.583116 -3.7220e-06
2:15892797 T G 0.111300 5.5207e-05
2:15895594 T G 0.049605 1.7599e-05
2:15898212 A C 0.151752 3.7943e-05
2:15898691 A G 0.116789 1.9889e-05
2:15900788 G A 1.313725 1.1815e-05
2:15902679 C T 1.248401 2.2515e-05
2:15904041 G A 1.032811 3.6436e-05
2:15904447 A G 0.035090 5.1254e-05
2:15904734 A G 1.230036 2.8574e-05
2:15905167 T C 0.072909 -1.0462e-04
2:15909981 T C 0.026359 5.6427e-05
2:15912926 G A 1.028248 1.7314e-05
2:15923472 T C 0.069728 -4.8779e-05
2:15924704 T C 1.058375 -4.1749e-06
2:15926168 C T 1.324650 7.8377e-05
2:15927399 G C 1.060709 -2.7094e-06
2:15930951 T C 1.704452 -1.0663e-04
2:15931309 A G 0.036950 2.4297e-05
2:15931387 C T 0.809938 -9.4104e-06
2:15933501 T G 0.041124 -1.7421e-05
2:15934372 A G 1.054152 1.2801e-05
2:15935838 C T 1.847810 3.3680e-05
2:15940948 C T 0.249384 -3.6226e-05
2:15941360 T C 0.025359 6.8939e-05
2:15943024 G A 0.789844 -2.6694e-05
2:15947105 A G 0.792655 -3.3004e-05
2:15952057 A C 0.729551 -4.4628e-05
2:15952424 A G 0.061059 -8.8585e-06
2:15955963 T C 0.068664 2.1519e-05
2:15957549 G A 1.721333 5.2195e-06
2:15957820 A G 0.086506 -1.4000e-05
2:15960631 C G 0.045853 -1.6115e-04
2:15961194 A G 0.052954 8.4645e-06
2:15961599 C G 1.676382 1.9115e-05
2:15963874 A C 0.085091 -6.0491e-05
2:15965899 C T 1.260715 -4.3591e-05
2:15966159 T C 0.598163 1.3130e-06
2:15966906 T G 0.061273 6.9890e-05
2:15970339 A G 1.544485 -2.9656e-06
2:15973048 C T 0.088606 2.3296e-05
2:15976021 T C 0.232091 -2.9051e-05
2:15977818 T C 0.028728 -4.0813e-05
2:15981983 C T 1.549999 -2.1635e-05
2:15983519 G A 0.324049 3.7690e-05
2:15983664 T C 0.621088 1.3842e-04
2:15984111 A G 0.087697 -2.7108e-05
2:15984215 G A 1.175881 1.7707e-05
2:15984500 T C 0.476856 -5.9180e-05
2:15987324 T C 0.921440 4.2204e-06
2:15991403 T C 0.112900 -2.2921e-05
2:16008695 A G 0.168448 -2.0930e-04
2:16010785 G T 0.039923 -1.2871e-05
2:16011126 C T 0.035849 -3.7810e-06
2:16011511 C A 0.295870 -1.0604e-06
2:16012630 G A 1.662020 1.5881e-05
2:16021097 C T 0.732852 2.6383e-05
2:16025538 A G 0.579857 1.2496e-04
2:16028125 A G 0.031792 -1.5317e-04
2:16031132 T C 0.022230 -1.8044e-05
2:16035160 C T 0.021153 1.2326e-04
2:16036368 C T 0.648761 1.4846e-05
2:16045662 T C 0.101534 8.3586e-06
2:16051929 A G 0.981223 -8.3743e-06
2:16052497 T C 0.062601 -2.8441e-05
2:16059499 C T 1.013658 4.9762e-06
2:16060989 T C 0.030153 1.1455e-05
2:16061469 G A 0.035525 -2.8679e-04
2:16063734 A C 0.060845 3.1817e-06
2:16067799 T C 0.036453 8.3876e-05
2:16071523 C G 0.059865 3.5961e-05
2:16072393 T C 0.696938 1.7588e-05
2:16072584 A G 0.023379 6.4911e-05
2:16077736 C T 1.282374 -1.2248e-05
2:16084417 T C 0.071540 5.6572e-05
2:16084879 G A 0.029666 -5.6982e-05
2:16088880 C A 0.608754 6.3130e-05
2:16089457 A G 0.069618 3.3049e-05
2:16095890 G A 0.441507 2.7064e-04
2:16096853 G A 0.029712 2.7976e-05
2:16105492 A G 0.051150 -7.8536e-07
2:16108891 A G 1.243649 2.7271e-06
2:16109108 C T 1.909054 1.5299e-05
2:16114755 T C 0.392775 1.1701e-04
2:16120506 C T 0.215765 1.7484e-04
2:16121864 T C 1.107584 -2.2602e-04
2:16123081 C G 0.121190 3.2969e-05
2:16126694 T C 1.146130 5.9101e-05
2:16127607 C T 0.182294 1.6545e-05
2:16128823 C A 1.120486 -7.5912e-06
2:16129982 T C 0.112160 -5.3143e-05
2:16136029 T C 0.050605 -4.9029e-05
2:16137102 G A 0.259845 -5.4881e-05
2:16137237 A G 1.150541 1.1499e-05
2:16137611 T C 1.752985 -4.7522e-06
2:16137873 G A 0.078612 -5.9358e-05
2:16142903 A G 0.857998 1.6381e-05
2:16148543 T C 0.338227 -3.6418e-05
2:16151891 T C 0.070774 -7.5382e-05
2:16153159 T C 0.182174 -8.2403e-05
2:16156989 A C 0.122488 1.2461e-04
2:16160841 T C 0.071108 -1.3497e-04
2:16161064 T C 1.432227 -3.5776e-05
2:16164016 A G 0.092527 -5.9840e-06
2:16164996 A G 0.080459 3.2014e-06
2:16165307 T C 0.082143 -3.2573e-05
2:16166362 A G 0.051465 -9.7808e-05
2:16169076 A G 0.139201 4.4296e-05
2:16169258 T C 1.750953 -3.7485e-05
2:16169507 C T 0.042750 -1.7488e-05
2:16169933 G T 0.073857 -1.0404e-05
2:16171398 G A 0.098853 -1.5046e-05
2:16174249 G A 1.953891 1.9453e-05
2:16178743 C G 0.298002 -5.4137e-06
2:16180000 T C 0.249491 -2.8814e-05
2:16181683 A G 0.122761 -1.0179e-04
2:16182273 G A 1.696993 -3.8319e-05
2:16182802 T C 1.456489 -1.2090e-05
2:16186454 A G 1.368902 2.8836e-05
2:16186723 C T 0.830663 -6.0748e-05
2:16189942 G A 0.323942 -2.0668e-05
2:16190518 G A 0.084033 1.2828e-04
2:16194325 A G 0.040932 6.6969e-05
2:16195030 G A 0.676236 -1.3633e-04
2:16198091 C T 0.363852 7.1105e-06
2:16199265 A G 0.434282 1.7053e-04
2:16199568 G A 1.186072 3.9313e-05
2:16202336 A G 0.300274 4.5847e-05
2:16206608 T C 0.026203 1.8836e-07
2:16207499 G T 0.026515 9.3118e-07
2:16211334 C T 0.601850 1.4477e-06
2:16218402 A C 0.032782 6.3628e-05
2:16218710 T G 0.363015 1.2444e-05
2:16218750 C A 0.096198 3.2442e-05
2:16220763 G A 0.415284 5.8935e-05
2:16226985 G A 0.204982 -3.1972e-05
2:16231069 T G 1.355715 -1.3876e-05
2:16231346 C A 1.166718 -1.1608e-05
2:16233701 A G 0.119755 1.8899e-04
2:16236367 G C 0.070579 -1.8267e-04
2:16240705 T G 1.362336 1.1867e-05
2:16240781 T G 0.020805 -1.6601e-05
2:16241035 T C 0.450196 3.6519e-06
2:16242161 A G 0.434772 3.0493e-06
2:16243967 T C 0.255554 1.8707e-05
2:16245273 G A 0.115172 -1.3743e-04
2:16249159 G A 1.636041 -5.4301e-05
2:16249563 C A 0.504033 -7.5504e-06
2:16249901 G A 0.057421 -4.6410e-05
2:16251025 G A 0.155095 -3.8869e-04
2:16252390 C G 0.213236 4.7286e-05
2:16252603 A G 0.477733 -1.6580e-04
2:16252614 A G 1.156173 3.0197e-05
2:16359203 C T 0.128146 -1.3667e-05
2:16361009 A G 0.274471 8.0495e-06
2:16362345 A G 0.210231 4.7753e-05
2:16362701 T C 0.196160 -1.0644e-04
2:16368576 G A 1.935997 -3.3888e-05
2:16369102 T C 0.759055 -8.0221e-05
2:16370175 G A 0.495510 2.6408e-05
2:16370830 G C 0.304688 3.0051e-06
2:16371759 G A 0.054801 -4.3873e-08
2:16372553 G A 0.033032 3.9722e-05
2:16376697 A G 0.506123 1.5513e-05
2:16378885 T C 0.124306 1.1892e-05
2:16380485 G A 1.625099 -1.7248e-05
2:16381716 G A 0.325296 -9.5455e-05
2:16381942 A G 0.354842 -1.0538e-05
2:16382215 G T 0.098184 -4.8138e-05
2:16382345 C T 0.033259 -1.6486e-05
2:16388830 A G 0.195501 1.5578e-05
2:16390699 A G 1.455210 -3.1756e-05
2:16393486 T C 0.237641 7.9211e-05
2:16395528 G C 1.685616 -2.9422e-05
2:16405889 A G 0.332011 4.0961e-05
2:16408909 A G 1.854860 -6.3196e-06
2:16408983 T G 0.153128 -7.3443e-05
2:16409982 G C 0.080031 6.4641e-05
2:16410452 C A 0.246615 5.1703e-05
2:16410707 C T 0.033996 2.8617e-05
2:16418647 G A 0.038413 4.9446e-05
2:16419751 A G 0.139610 -1.2387e-06
2:16425046 T C 0.038813 -2.3552e-05
2:16425286 C T 0.128548 3.5407e-05
2:16427549 A G 0.036940 2.4228e-05
2:16434240 A G 0.029754 -3.6801e-05
2:16438041 T G 0.653701 2.5998e-05
2:16438049 A G 0.022814 -1.1416e-05
2:16438076 G A 0.191915 3.8974e-05
2:16446215 C G 0.057648 -9.2126e-05
2:16446833 C T 0.951129 4.5055e-04
2:16449608 T G 0.210503 4.5491e-06
2:16453034 G A 0.067469 -2.1508e-05
2:16459130 A C 0.891082 2.8606e-04
2:16460999 A G 0.108415 1.0633e-04
2:16461517 A G 0.096493 -1.0707e-04
2:16463955 C T 0.051724 -2.2066e-04
2:16465931 A G 1.885996 2.2574e-05
2:16467187 C T 0.202285 4.5981e-06
2:16470730 C T 0.041753 -1.9558e-04
2:16471134 T G 0.049942 -1.2439e-05
2:16472340 A G 0.093786 -1.9408e-05
2:16476237 T C 0.208403 6.5983e-05
2:16484265 C T 0.051033 -1.2897e-04
2:16485114 T C 0.283880 -6.0201e-06
2:16485774 C T 0.134556 -5.3569e-05
2:16488267 T C 1.710469 9.2758e-05
2:16492603 C T 1.051231 2.4633e-05
2:16493067 T C 0.790389 9.3056e-05
2:16493690 T A 0.107344 2.9727e-05
2:16507015 T C 0.064834 -3.8009e-06
2:16515006 T C 1.455230 7.6713e-05
2:16516310 A G 0.251205 -5.4864e-05
2:16519513 T G 0.036239 3.2847e-05
2:16527526 C T 1.496869 1.2325e-04
2:16529285 A G 0.040092 2.2582e-05
2:16535610 T C 0.042893 -1.6784e-05
2:16540480 G A 0.834363 1.2296e-04
2:16543233 G T 0.254386 -8.5739e-05
2:16544056 A G 1.215862 5.1728e-04
2:16549005 T C 0.026498 -1.3700e-05
2:16549538 G A 0.251594 -7.4900e-05
2:16555022 C T 1.844882 -6.9514e-06
2:16559585 G A 0.160697 5.7496e-05
2:16565414 A G 0.022805 -1.2754e-04
2:16565749 A C 1.813730 1.6219e-05
2:16566761 C G 1.337263 -1.8592e-05
2:16569224 T A 1.575780 4.5648e-06
2:16570281 C T 0.148844 -6.3098e-05
2:16570708 A G 1.788260 -5.9781e-05
2:16579208 T C 0.042769 -7.9705e-05
2:16585431 G T 0.041938 -8.9471e-05
2:16586057 A G 0.080602 -1.5014e-04
2:16587642 T C 0.092903 8.1981e-05
2:16591167 G A 1.660533 -5.1734e-06
2:16593423 C T 1.455045 1.7045e-05
2:16597819 C T 0.028858 -4.0582e-07
2:16608730 A C 1.979613 -6.5806e-05
2:16613558 G T 1.594800 4.3356e-05
2:16613889 T C 1.493143 4.3757e-06
2:16615755 G T 0.033827 -1.2524e-05
2:16625149 A G 0.038858 4.5194e-05
2:16631289 T C 1.405437 4.4059e-04
2:16641316 C T 0.035921 1.8019e-05
2:16648888 A G 1.453503 3.2368e-04
2:16656766 A G 0.036430 -3.0323e-05
2:16657833 A G 0.044908 6.9532e-05
2:16663741 T C 0.133981 8.1018e-05
2:16672375 G A 0.040166 -1.1252e-04
2:16693225 C T 0.078495 -2.8581e-05
2:16700388 A G 1.269336 1.4057e-04
2:16704408 T C 0.103023 -1.4811e-05
2:16704843 A G 0.091806 -2.8473e-05
2:16708674 A C 0.089700 -2.2358e-04
2:16711661 A G 0.094539 -6.4653e-05
2:16712732 G A 0.043587 1.7703e-04
2:16715408 G A 0.576400 -4.2962e-04
2:16740367 C T 0.858229 3.1670e-07
2:16744931 T C 0.097269 -2.9944e-05
2:16769687 A G 0.050394 -2.4317e-07
2:16772924 A G 0.042474 8.1585e-06
2:16773622 G A 0.250585 1.5621e-04
2:16773760 C T 0.162015 2.6584e-05
2:16782588 A G 0.069891 -3.9579e-05
2:16786486 G A 0.275399 -6.7436e-08
2:16790722 C T 0.101874 -9.6309e-06
2:16794900 G T 0.078833 -3.0613e-04
2:16795418 G A 0.788270 1.9603e-05
2:16795553 A G 0.742589 1.1488e-05
2:16795567 G A 0.310998 -1.6547e-04
2:16796740 T C 0.471682 4.0463e-04
2:16797659 T C 0.030945 -3.8277e-05
2:16798505 T G 0.862088 1.8666e-05
2:16802388 C A 1.268472 -1.0615e-05
2:16803767 T C 1.936909 2.9840e-06
2:16804948 G C 0.041234 -2.3553e-04
2:16805318 A G 0.787764 1.9988e-05
2:16806129 A G 0.076210 3.8839e-06
2:16807318 T C 0.264746 2.2394e-06
2:16808210 C T 0.276450 -3.3592e-05
2:16809949 T G 0.867619 3.1962e-06
2:16811331 G A 0.149129 2.9246e-05
2:16812033 C A 0.237966 -7.7606e-05
2:16814608 T C 0.036219 4.2701e-05
2:16815684 C T 0.718762 3.6982e-05
2:16816171 A G 0.043490 -2.5123e-05
2:16818484 C G 0.120586 -2.4384e-05
2:16819584 G A 0.129116 -1.3401e-04
2:16822035 G A 0.077252 -2.0799e-04
2:16822736 T C 0.144605 2.8273e-04
2:16823098 A G 0.791827 -3.4264e-05
2:16825671 T C 0.781343 2.0453e-05
2:16826807 C T 0.028722 1.3753e-05
2:16827506 C A 0.031081 2.0803e-05
2:16829764 C T 0.254882 6.3003e-05
2:16841451 A G 0.343803 -2.6835e-05
2:16845834 C T 0.427264 1.1398e-04
2:16849892 T C 0.030507 -2.0789e-05
2:16851208 T C 0.098388 -3.0331e-05
2:16856436 T C 0.072065 -4.6906e-05
2:16857383 T G 0.075399 7.3095e-05
2:16867615 A G 0.097993 3.6161e-05
2:16905381 G A 0.077216 -4.2150e-06
2:16907892 A C 1.842987 -1.7909e-05
2:16910200 C T 0.142936 5.1220e-06
2:16913537 C T 0.118249 6.4607e-05
2:16920309 A G 0.058096 4.8550e-05
2:16936078 C T 0.031188 -1.2004e-06
2:16937318 T G 1.074643 1.8670e-06
2:16937518 T C 0.124046 1.1721e-05
2:16938415 A G 0.283049 -5.2257e-05
2:16938456 C G 0.100599 4.2268e-05
2:16948319 G C 0.107902 4.6543e-05
2:16949426 A C 0.028916 -2.8453e-05
2:16949922 T C 0.324776 -1.9971e-05
2:16957430 G A 0.126357 2.1238e-05
2:16961044 A G 0.042269 -3.2122e-05
2:16961490 A G 0.868232 4.0558e-05
2:16966630 C T 0.131482 6.5994e-05
2:16967656 T G 0.059407 -8.6370e-05
2:16972697 A G 0.866648 -5.0689e-05
2:16979823 A G 0.032162 3.2413e-05
2:16989009 T C 1.183817 -1.4576e-04
2:17009244 T C 0.026648 -7.1600e-06
2:17009381 A C 0.291245 1.6372e-05
2:17012142 A C 0.042571 -6.8366e-05
2:17014726 A C 0.130151 -6.5827e-05
2:17017209 C T 0.090164 3.5830e-05
2:17024097 A C 0.273838 1.6375e-05
2:17032098 T C 0.032006 1.1152e-05
2:17053902 G A 1.961694 3.1223e-05
2:17055946 G A 0.467700 3.6002e-05
2:17065899 T C 0.036372 -3.9382e-05
2:17070661 C T 0.034928 -2.2589e-05
2:17082561 A C 0.403921 -3.1803e-06
2:17083467 G A 0.478989 -1.2226e-05
2:17092612 A T 0.174303 -2.8565e-06
2:17101394 A C 0.111501 1.2304e-05
2:17102861 T C 0.035687 2.7780e-05
2:17105145 T C 0.028105 6.3308e-05
2:17114537 C T 0.099735 1.6772e-06
2:17117170 T C 0.111475 4.2505e-06
2:17128085 A C 0.058742 -3.4760e-05
2:17129876 G A 0.044330 1.1119e-04
2:17132435 C T 0.395865 1.8053e-05
2:17137284 C A 0.059329 -2.3640e-05
2:17140887 G A 0.060962 6.3334e-05
2:17142461 G T 0.428147 2.4122e-04
2:17142497 A G 0.033055 -2.2039e-05
2:17142542 G T 1.086311 -3.3060e-04
2:17153548 C T 0.049056 -3.5867e-05
2:17155039 A C 0.041146 -4.9838e-05
2:17181389 G T 0.360872 1.5387e-04
2:17182314 C T 0.055496 1.2827e-06
2:17183780 C T 0.048547 -2.3203e-05
2:17205435 T G 0.119184 -8.5662e-05
2:17205998 C T 1.343676 -1.1508e-05
2:17210901 C T 0.707220 9.0005e-05
2:17214496 C A 0.042769 5.7094e-05
2:17214536 T C 0.047132 -2.4536e-04
2:17216874 A G 0.083708 4.5300e-05
2:17242507 G A 0.068128 6.9497e-05
2:17244397 A C 0.318291 -6.0495e-06
2:17256517 T C 1.122556 3.9368e-05
2:17262830 A C 0.689966 3.5147e-05
2:17263078 C T 0.059021 8.4667e-05
2:17263578 G T 0.349619 1.3531e-05
2:17266821 T C 1.359039 2.0578e-05
2:17282911 T C 0.031114 -2.3939e-05
2:17289705 A G 0.041046 5.0716e-06
2:17304255 C T 0.033253 7.7461e-05
2:17304945 A G 0.073078 -7.9302e-06
2:17319437 A G 0.928516 -1.0224e-05
2:17321152 C A 0.538902 7.6267e-05
2:17330569 G T 0.034798 -5.6412e-05
2:17337409 G T 0.037897 1.0908e-05
2:17367475 T C 0.038735 -5.3209e-05
2:17371575 A G 0.036683 2.1571e-05
2:17379657 G A 0.105192 -5.2036e-05
2:17384738 A C 0.057817 -5.4890e-06
2:17400681 G A 0.075107 6.2465e-05
2:17401741 T G 1.370882 2.4742e-05
2:17405910 A G 0.086262 -1.1019e-05
2:17419837 C A 0.025216 2.7832e-05
2:17427585 A G 0.023100 -7.7584e-05
2:17427861 A G 0.555572 6.8560e-06
2:17428853 G T 0.053266 2.2050e-04
2:17433407 A G 0.110219 -6.3045e-06
2:17440214 G A 0.293069 -1.4302e-05
2:17447099 G T 0.046807 2.5571e-04
2:17453228 A C 0.057709 2.5769e-05
2:17458789 A G 0.798111 -9.3722e-06
2:17466709 T C 0.525283 1.9940e-06
2:17474445 C T 0.244116 2.7478e-06
2:17493429 C T 0.038280 -2.4529e-05
2:17494809 T C 1.503747 3.9525e-05
2:17502004 T C 0.524319 -1.1242e-05
2:17508094 G A 0.127798 1.3063e-05
2:17516099 G A 0.038491 -2.3833e-04
2:17539755 G A 0.206079 1.6549e-04
2:17540092 T C 0.036563 3.8816e-05
2:17557962 A G 0.882231 2.7771e-05
2:17559846 G C 0.961301 1.2178e-05
2:17580852 A G 0.039608 3.6446e-05
2:17581404 A G 1.415742 6.6155e-05
2:17581491 G A 0.417832 6.4020e-05
2:17594283 A G 0.896120 -1.5743e-05
2:17609239 A T 0.521501 1.3647e-04
2:17611005 T C 0.064480 3.5632e-05
2:17627510 A C 0.031468 7.8435e-05
2:17654248 A G 0.166157 -1.6685e-05
2:17658728 A G 0.134254 -2.9483e-05
2:17662826 G A 0.701800 1.1206e-04
2:17667480 G C 0.068109 9.9586e-05
2:17696573 T C 1.251822 4.1709e-05
2:17696620 G C 0.060764 2.5084e-05
2:17698213 G C 0.067060 5.1531e-05
2:17698220 A G 0.066441 5.8881e-05
2:17714693 C T 0.030163 4.2047e-05
2:17716842 T C 0.025736 -1.0570e-04
2:17717633 A G 0.028124 5.0075e-05
2:17718822 T C 0.713549 -6.6000e-05
2:17722119 C T 0.066580 3.4367e-05
2:17738199 T C 0.554407 -3.4271e-05
2:17743103 C T 0.188169 6.4912e-05
2:17751603 T C 0.035038 6.2625e-05
2:17752621 C T 0.065503 4.4746e-05
2:17758743 G A 0.032201 -3.0939e-06
2:17765579 A G 0.082140 1.9093e-05
2:17767016 C T 0.095600 1.8866e-05
2:17770582 C A 0.050806 -8.3327e-06
2:17770746 T C 0.085324 -8.0242e-05
2:17775032 G A 0.160726 5.1437e-05
2:17777724 T C 1.263058 2.2703e-05
2:17780483 A G 0.132436 2.8102e-05
2:17784986 T C 0.717577 1.0061e-04
2:17787453 T C 0.061345 1.1831e-05
2:17789728 A G 0.020432 -1.8176e-05
2:17795609 T C 0.227732 -1.2197e-05
2:17808551 T C 0.573174 -4.3295e-05
2:17826031 G A 0.111907 -5.4017e-05
2:17843463 A G 0.164868 4.6021e-05
2:17858443 T G 0.032311 6.3390e-05
2:17872205 T C 0.083468 3.1169e-05
2:17884495 T C 0.653659 -2.6252e-04
2:17888457 A G 0.866126 -1.4318e-04
2:17897488 C T 0.523949 -1.0098e-04
2:17901372 C T 0.125091 3.7438e-06
2:17901485 A G 0.103202 -3.2270e-05
2:17918232 C T 0.055528 -4.4464e-05
2:17927266 C T 0.032454 2.9094e-05
2:17942775 A T 1.263588 2.4848e-04
2:17947886 A G 0.040156 -4.7824e-05
2:17948215 G A 0.204745 1.4360e-05
2:17955204 C T 0.040351 -4.0412e-05
2:17955957 A G 0.029319 -2.1926e-05
2:17962518 T C 1.261611 2.9272e-04
2:17963123 G A 0.062935 -1.1686e-04
2:17963171 T C 0.022386 -1.1153e-05
2:17972145 C T 0.050871 1.1096e-04
2:17972397 C T 1.263435 1.7070e-04
2:17981072 T G 0.021613 -2.4906e-05
2:17984027 T C 0.678632 8.2878e-05
2:17984103 T C 0.023395 -1.8247e-05
2:17992298 T C 0.052941 3.3419e-05
2:17993836 C T 0.091725 5.0179e-05
2:17994986 A G 1.895844 1.6676e-04
2:17995017 A G 0.099599 -9.9312e-06
2:17997752 G A 0.052542 3.2046e-04
2:17998095 T C 1.153576 1.1306e-05
2:17998836 T C 0.023447 -3.0153e-06
2:18002540 A G 0.025132 7.0219e-06
2:18002691 G A 0.297025 -2.2487e-05
2:18018766 G A 0.948360 1.4443e-05
2:18019680 T C 0.027741 -4.1421e-05
2:18022841 A G 0.349509 1.2659e-04
2:18027849 G A 0.169039 -2.1091e-04
2:18031816 C T 0.026368 3.4625e-06
2:18034828 C T 0.063967 -7.5214e-06
2:18036252 A G 1.799516 3.3688e-05
2:18038652 A G 0.062185 -8.8143e-06
2:18039508 C T 0.958860 -3.9598e-05
2:18057615 A G 1.729869 1.1531e-05
2:18058068 T C 0.051231 4.6405e-05
2:18059105 T C 0.138344 6.2995e-05
2:18060442 A G 0.670261 -5.7901e-06
2:18062642 A G 0.456002 -4.5332e-05
2:18063457 A G 0.567098 -1.2219e-05
2:18077007 C T 0.288297 -7.0364e-05
2:18077188 C T 0.092137 2.0983e-05
2:18080029 G A 0.035333 -1.6446e-04
2:18083850 A G 1.212149 -5.0116e-05
2:18084071 G C 0.116704 5.6214e-05
2:18092609 G T 1.883880 -1.6817e-05
2:18099205 A G 0.300352 -2.1357e-05
2:18100271 T C 0.076321 9.4587e-06
2:18105256 T C 0.038767 6.5647e-05
2:18112314 T C 0.059602 3.1994e-05
2:18112473 A G 1.939863 -3.4829e-05
2:18113508 A G 0.301151 -2.0830e-05
2:18113623 G A 1.229867 -6.5748e-04
2:18117874 A G 0.124916 -4.9517e-05
2:18123111 T C 0.055571 -2.1544e-06
2:18132754 C T 1.044175 -1.6538e-05
2:18138234 A G 0.037112 2.4346e-05
2:18141542 T C 0.050160 -4.1823e-05
2:18143082 C A 0.068622 -5.7865e-05
2:18143239 C T 0.127607 6.2824e-05
2:18143572 A G 0.659164 -3.1092e-05
2:18147454 T G 0.096162 1.3756e-05
2:18149846 T C 0.099330 -2.8348e-05
2:18151088 C T 1.877986 -1.1268e-05
2:18152380 T C 0.342816 1.6534e-05
2:18152925 T C 0.035077 -1.4701e-05
2:18152961 G A 0.470378 -3.3753e-05
2:18173932 T C 0.377883 3.4510e-05
2:18177575 A G 0.047693 1.9201e-05
2:18185366 C T 1.064837 3.6808e-05
2:18192732 T C 0.173375 -7.8957e-05
2:18207635 C T 0.034580 -2.8659e-05
2:18209764 C A 0.956887 1.1628e-04
2:18210281 C T 0.288080 3.4122e-05
2:18215163 G A 0.204369 -3.7037e-05
2:18216695 T C 0.172164 -2.6785e-05
2:18230810 A G 0.048096 -6.3509e-06
2:18233252 A G 0.489369 4.0588e-05
2:18233933 A G 0.070358 -1.1447e-05
2:18234446 A C 0.372479 9.1684e-05
2:18239336 G A 0.054506 3.5861e-05
2:18241887 T C 0.230452 -4.7951e-05
2:18243534 C A 0.934988 -1.7371e-06
2:18243554 G A 0.025817 -1.2443e-04
2:18258518 T C 0.777098 2.6533e-05
2:18259116 G A 0.071088 -2.9111e-05
2:18259314 T G 0.196981 -2.3531e-05
2:18264838 T C 0.736208 1.0881e-05
2:18270965 A G 0.251241 -4.0169e-05
2:18271680 G A 0.275454 -1.2285e-05
2:18274470 G A 0.041429 2.4755e-05
2:18275153 T G 0.910966 -3.5330e-05
2:18275312 A G 0.025599 6.6880e-05
2:18276177 C T 0.619354 -3.0346e-05
2:18280772 A G 0.123475 5.1239e-05
2:18281404 A C 0.024298 6.7623e-05
2:18282815 C T 0.354319 8.7191e-05
2:18283354 C T 0.728142 -4.5802e-06
2:18285953 C G 0.051792 6.6525e-06
2:18288096 A G 0.194297 -3.1484e-05
2:18290109 G A 0.464347 -1.7916e-05
2:18291613 T C 0.147886 -2.0205e-05
2:18292201 T G 0.464386 -2.7565e-05
2:18292748 A G 0.440053 -1.3134e-05
2:18305098 G A 0.038670 1.3755e-05
2:18310086 G T 0.401087 4.8902e-05
2:18311390 G A 0.213366 5.2982e-05
2:18315928 A G 0.069914 1.9256e-05
2:18316641 G A 0.600305 -1.6308e-05
2:18334690 A C 0.109495 -1.2401e-05
2:18335344 A G 0.167656 2.6582e-05
2:18335489 G A 0.848027 7.5631e-06
2:18339276 C T 0.180652 -5.5539e-05
2:18343240 T C 0.106279 -6.1577e-06
2:18350505 G C 0.115617 2.9745e-05
2:18350916 C A 0.389990 3.0756e-05
2:18351537 G A 0.516769 -1.4121e-06
2:18352492 A G 0.051854 -2.1013e-05
2:18355149 C T 1.810536 6.8583e-05
2:18364622 G A 0.070254 -1.5267e-04
2:18368304 A G 0.032396 -6.9696e-06
2:18371055 T C 0.029056 -1.9982e-05
2:18374031 C T 0.088891 5.8076e-05
2:18375769 G A 1.546247 -3.4995e-05
2:18380860 G A 0.114004 -7.3194e-05
2:18383367 G A 0.117386 1.7225e-04
2:18389624 G A 1.899596 -2.7961e-05
2:18390599 C T 1.584917 -3.2858e-05
2:18392642 T C 0.039426 3.3845e-05
2:18402656 G C 0.035924 1.9502e-04
2:18418412 T C 1.546140 -1.9727e-05
2:18418440 A G 0.150596 3.8254e-05
2:18420872 G A 0.035151 -7.4962e-06
2:18421320 C T 0.027722 3.7394e-05
2:18429258 A G 0.131644 -3.1046e-05
2:18429449 G A 1.968344 -1.8066e-04
2:18430432 A G 0.071984 2.8619e-05
2:18440033 C T 0.047226 2.4212e-05
2:18444491 A G 0.113261 -6.1015e-05
2:18445225 G A 0.204518 2.0813e-05
2:18445434 G A 1.313556 -1.7824e-05
2:18445837 T C 0.129376 5.8683e-05
2:18447131 C A 0.088317 1.2145e-04
2:18450613 C T 0.435567 -2.1067e-06
2:18454707 C T 0.131722 4.4659e-06
2:18456351 C A 0.097798 1.0574e-05
2:18473323 A C 0.100008 -8.2075e-05
2:18474283 G A 0.074779 2.5157e-05
2:18474341 T C 0.307503 -4.3388e-05
2:18481704 C G 0.116419 -6.6786e-07
2:18482106 C T 0.051043 -9.6426e-06
2:18482371 A C 0.039319 2.1712e-05
2:18483950 G A 0.099953 -7.6253e-05
2:18485535 C T 0.126529 -3.5571e-06
2:18485678 G T 0.459611 -6.4472e-07
2:18485907 C T 0.062672 7.7234e-06
2:18491824 G A 0.042815 3.6369e-05
2:18496694 T C 0.752190 -4.7974e-06
2:18497349 G A 0.612538 -1.2979e-05
2:18497843 G T 0.150204 2.5598e-05
2:18498682 G A 1.868648 -5.1599e-05
2:18502136 C T 0.024944 1.0998e-04
2:18505733 T C 0.085743 -5.6441e-05
2:18512640 A G 0.020263 -1.5693e-05
2:18514095 A G 0.076743 -8.4100e-05
2:18516044 A G 0.833019 -5.2715e-05
2:18516124 G T 0.023061 1.8175e-04
2:18516326 A G 0.088356 -7.3389e-05
2:18517489 T G 0.036395 4.4137e-05
2:18518995 C T 0.797799 4.0977e-05
2:18519734 G A 0.718408 3.1324e-05
2:18521402 A G 0.230173 -3.9610e-05
2:18528390 T C 0.148048 9.5680e-05
2:18535880 T G 0.136182 1.5863e-05
2:18540192 G A 1.051481 -6.0732e-05
2:18540644 G A 0.828916 -1.4312e-05
2:18541864 G A 0.197105 3.7702e-05
2:18543805 C T 0.164654 -4.5068e-05
2:18544096 A G 0.026550 1.2940e-05
2:18546501 T A 0.134686 3.6642e-06
2:18547360 A G 0.096152 -7.8150e-06
2:18551125 T C 0.079196 -4.3725e-05
2:18551989 T C 1.150814 7.9443e-06
2:18555207 T G 0.252481 1.9333e-05
2:18556336 A G 0.066687 -6.7443e-06
2:18557961 G T 0.724215 1.3682e-06
2:18560719 C T 1.301462 1.2311e-05
2:18565886 C T 1.466690 3.9188e-05
2:18570805 T G 0.022240 -5.3667e-06
2:18586616 T C 0.295711 1.2317e-05
2:18607430 G A 0.365955 2.7421e-05
2:18610105 A C 0.030481 2.3687e-06
2:18612821 A G 0.075519 3.3544e-05
2:18615638 G A 0.043318 6.1344e-05
2:18618500 C T 0.070978 3.1936e-05
2:18619500 A G 0.084461 -1.2270e-05
2:18621953 C T 0.251776 2.4119e-05
2:18623588 A T 0.031656 1.7843e-05
2:18625985 T G 0.161794 2.3111e-05
2:18633546 G A 0.041228 -5.2260e-05
2:18646822 A G 0.193752 2.3197e-05
2:18647868 T C 0.725669 2.9081e-05
2:18648838 C T 1.714539 3.1464e-05
2:18650623 A G 1.762142 3.7574e-05
2:18652195 C T 0.068343 4.9199e-05
2:18662253 G A 0.079385 4.7892e-05
2:18663154 T G 0.062809 -1.3070e-05
2:18663811 A G 0.446904 -4.4242e-05
2:18671795 A C 1.097785 2.5879e-05
2:18676265 A G 0.630260 8.4462e-05
2:18677020 G C 0.205667 -7.1145e-05
2:18686565 C T 0.190519 8.7143e-06
2:18686650 C T 1.226323 -7.1812e-05
2:18687888 G C 0.266590 -5.3654e-05
2:18693695 A C 0.022143 4.9850e-05
2:18694981 G C 0.077736 -3.7171e-05
2:18695054 C T 0.174310 2.8607e-05
2:18695114 G A 0.801071 -2.6267e-05
2:18697952 A C 0.296840 1.0080e-05
2:18699506 A G 0.369876 5.6393e-05
2:18702682 T C 0.991486 -5.9208e-05
2:18709342 C T 0.597653 1.5998e-05
2:18712884 G A 0.262182 -1.0148e-05
2:18722637 T G 0.071841 -3.7409e-05
2:18723368 G A 0.243493 4.3766e-05
2:18725739 A G 1.313488 -9.0176e-06
2:18727980 C T 0.207420 -4.7399e-05
2:18728276 T C 0.158276 -1.7413e-04
2:18733341 T C 0.514728 8.7654e-07
2:18734931 C T 0.189373 2.8264e-05
2:18736613 G A 0.073312 -1.5096e-06
2:18736630 T C 0.036086 1.3775e-04
2:18737788 T C 0.791016 -2.0304e-05
2:18738242 C T 0.063971 -3.8004e-05
2:18740749 G A 0.466093 -3.9040e-06
2:18742258 C T 0.820773 -7.1825e-05
2:18765728 G A 0.082971 5.2629e-07
2:18766123 T C 0.087158 2.6269e-05
2:18767384 T G 0.618063 -1.1549e-05
2:18768008 T C 0.061669 2.4434e-05
2:18768850 G A 0.426320 -1.6361e-06
2:18776191 A G 0.093299 1.6534e-06
2:18778805 A G 0.201775 -4.1224e-05
2:18781570 T C 0.042568 8.3172e-05
2:18796320 G A 0.052276 1.9109e-05
2:18811566 G A 0.339334 3.2881e-05
2:18822964 C G 0.797618 -2.0248e-05
2:18826540 G A 0.126980 -3.4197e-05
2:18831220 A G 0.135036 -1.0525e-05
2:18834132 T G 0.336757 5.9360e-05
2:18838621 C T 0.102705 1.2540e-05
2:18841996 A G 0.080858 3.2773e-05
2:18860760 T G 0.244434 -8.3071e-05
2:18886374 T C 0.633990 -1.6495e-05
2:18901864 A G 1.824733 1.4254e-05
2:18903427 G A 0.086077 6.5197e-05
2:18920739 T C 0.036641 -1.8996e-05
2:18923545 A G 0.034136 1.4919e-06
2:18924126 G T 1.117642 -5.1914e-05
2:18945971 T C 0.102452 1.6997e-05
2:18955953 T C 0.427696 1.1563e-04
2:18961798 G A 0.481900 -7.1735e-06
2:18963698 G A 0.071001 9.6353e-06
2:18967033 T C 0.106422 2.1284e-05
2:18967397 C T 0.468196 7.8419e-06
2:18973451 A G 0.774219 -5.1755e-05
2:18975480 A G 0.035755 -2.8159e-05
2:18981789 A C 0.087924 -2.7914e-05
2:18986061 A G 0.095759 -2.2192e-05
2:18986362 T C 0.036193 5.3688e-06
2:18986770 T C 0.043652 4.4640e-05
2:18991566 A G 0.346906 -9.9811e-06
2:18993500 A G 0.069965 2.3669e-06
2:18997770 G A 0.108817 -3.7489e-05
2:19005544 T C 1.287535 1.7803e-05
2:19005908 A G 0.710294 -8.9954e-06
2:19009213 T C 0.094779 1.6896e-05
2:19009960 G T 1.652883 -1.4273e-07
2:19011356 A G 0.391470 6.3907e-05
2:19013025 C T 1.281004 5.5945e-05
2:19013198 A G 0.044094 1.9247e-05
2:19014462 T C 0.253892 2.7002e-05
2:19014882 T G 0.097441 4.8408e-05
2:19018417 T C 0.144900 1.2179e-04
2:19020572 A T 0.091050 4.2036e-05
2:19024379 G A 0.467693 1.6732e-05
2:19034638 T C 0.827560 -7.8869e-06
2:19059991 T C 0.171717 -8.4265e-06
2:19060728 C A 0.089222 -2.3302e-05
2:19067788 T G 0.028430 1.3204e-04
2:19072840 G A 0.155624 1.2040e-05
2:19088044 A G 0.156364 3.8968e-05
2:19090381 T C 0.036671 -7.1604e-05
2:19100619 A G 0.055726 -4.0459e-05
2:19110765 C T 0.409004 6.3082e-05
2:19115309 A G 0.024116 -4.9533e-05
2:19133819 A G 0.085477 -3.1059e-06
2:19134748 G A 0.059618 -3.0325e-05
2:19139211 A C 0.022136 -2.0756e-05
2:19151813 T G 0.075396 1.0301e-06
2:19154893 A G 1.533108 2.4482e-05
2:19161985 A G 1.549542 2.6369e-05
2:19172973 G A 1.280624 1.6466e-05
2:19179852 C T 0.084503 7.6079e-06
2:19184753 G A 0.389666 -2.2016e-05
2:19184881 T C 0.304189 2.8376e-05
2:19227527 A G 0.024122 6.2052e-06
2:19229595 A G 0.088479 -7.4898e-05
2:19235307 C A 0.150330 -1.5730e-05
2:19238279 C A 0.128980 8.4136e-06
2:19247230 A G 0.039348 5.2326e-05
2:19264753 T G 1.685107 6.5207e-06
2:19268232 G T 0.760181 1.4323e-05
2:19269229 A C 0.030082 -7.4916e-05
2:19269801 T G 0.059897 -5.8767e-05
2:19272713 A C 0.122105 -7.6464e-05
2:19273579 A G 0.764274 2.4273e-05
2:19299261 T G 0.789360 1.0763e-05
2:19301822 T C 1.256960 -6.7661e-06
2:19302161 T C 1.655411 8.0144e-05
2:19302855 G A 1.574420 2.6477e-05
2:19306198 A G 0.038280 -9.0249e-05
2:19309651 G A 0.049569 1.3461e-05
2:19310352 C T 1.293494 -3.9530e-05
2:19310918 T G 1.116117 -2.5127e-05
2:19313580 G C 0.095224 9.4801e-05
2:19331518 C T 1.556682 -1.2532e-05
2:19332807 A G 0.272478 -8.9427e-05
2:19348076 G T 0.027735 -3.2401e-05
2:19352878 T C 0.052510 3.4071e-05
2:19358506 A G 0.026553 5.8847e-05
2:19360760 A G 0.293705 2.1878e-05
2:19388475 G A 0.178124 -1.1127e-04
2:19398473 C T 0.042250 6.2668e-05
2:19405941 T C 0.033230 -5.0997e-05
2:19413493 T C 0.081228 -2.1666e-05
2:19423292 T C 0.065843 9.4094e-05
2:19428578 G A 0.050728 3.7660e-05
2:19431752 T C 0.235031 4.9900e-05
2:19433855 T G 0.056476 -5.4092e-05
2:19440413 G C 0.133433 1.5462e-04
2:19443406 A G 0.660118 9.5221e-06
2:19443735 A G 0.299148 -7.5757e-06
2:19447366 G A 0.024736 4.5278e-06
2:19461780 C T 0.072286 -1.5800e-04
2:19471198 A G 0.031227 2.2311e-07
2:19475649 C T 0.577965 3.5935e-05
2:19475659 C T 0.134205 1.0776e-04
2:19481851 C T 0.531346 -4.4745e-05
2:19486169 G A 1.085418 1.1296e-05
2:19491171 A C 0.811298 -1.5501e-05
2:19494199 A G 0.126503 -1.7559e-05
2:19498078 A C 0.021214 -2.0603e-05
2:19499913 C T 0.370383 2.5865e-05
2:19502484 T C 0.038647 2.8809e-05
2:19503651 G T 0.037277 -6.4628e-05
2:19503750 T C 1.548733 2.4563e-05
2:19505184 G C 1.834434 1.8146e-04
2:19513699 A G 0.072422 1.6125e-04
2:19515343 A G 0.078489 4.4066e-05
2:19516025 A C 0.297145 -4.4157e-06
2:19518695 C T 0.153096 -7.9173e-06
2:19518877 G A 0.037177 2.4278e-06
2:19524172 G T 0.299161 9.3798e-06
2:19529449 T C 0.042688 -7.0583e-05
2:19531545 C T 1.324166 -1.0224e-05
2:19539611 A C 0.059611 5.6851e-06
2:19546795 T C 0.772151 -2.2664e-05
2:19550923 A G 0.128395 8.2333e-05
2:19552913 T C 0.071569 3.0165e-05
2:19554402 T C 0.044074 -4.3178e-06
2:19555045 T C 0.034142 3.3948e-05
2:19555926 A G 0.056255 -2.7623e-05
2:19556215 C T 0.043259 -1.9743e-05
2:19562083 T G 0.264675 -1.9359e-05
2:19564049 T C 0.068975 -7.9469e-06
2:19566941 T C 0.082942 3.9823e-05
2:19574065 A C 0.695490 -8.8421e-06
2:19581357 T C 0.293760 -6.1332e-06
2:19591265 G A 0.749765 1.0258e-05
2:19598472 G A 0.203200 -7.8319e-06
2:19599771 T C 0.050991 -1.2533e-04
2:19603945 C T 0.737558 5.7967e-05
2:19605885 A C 0.067229 7.8805e-06
2:19612893 A C 0.445083 1.1265e-05
2:19640713 A G 0.419143 4.4293e-05
2:19642195 T C 0.091907 1.0730e-04
2:19642704 T G 0.063990 -7.6438e-05
2:19646090 A G 0.505312 -3.5758e-05
2:19649413 A G 0.041309 -1.4759e-05
2:19650271 T C 0.181629 1.3657e-05
2:19654868 T G 0.086905 1.3805e-05
2:19657817 C T 1.891225 -6.0187e-05
2:19670924 A G 0.293403 5.0811e-05
2:19674224 G A 0.451656 -1.5265e-05
2:19677397 G C 0.042299 -5.5828e-06
2:19677463 T C 0.122586 7.5154e-05
2:19679641 A G 0.064237 8.7590e-06
2:19679903 A G 0.232178 1.9320e-04
2:19680042 A G 0.733735 -3.4111e-05
2:19687444 A G 0.037573 -3.7295e-06
2:19690015 G T 1.604956 -8.0263e-05
2:19690234 T C 0.500771 -2.0762e-05
2:19690444 C G 1.102556 -2.2005e-05
2:19692292 C T 0.296558 6.0983e-05
2:19693078 G A 1.129213 1.0235e-04
2:19693578 T G 0.026625 -1.3524e-05
2:19694090 T C 1.021299 -3.3219e-05
2:19697598 A G 1.517175 -6.2916e-06
2:19698493 A G 0.058391 9.9347e-06
2:19699611 T C 0.826145 -2.7412e-05
2:19705071 A G 0.687635 2.2120e-05
2:19706622 T C 0.026450 2.0072e-05
2:19708967 T C 0.647774 -1.9347e-05
2:19710074 T C 0.028478 1.0032e-05
2:19720468 C T 1.353780 2.0314e-05
2:19734113 T G 0.358451 -3.0304e-04
2:19735627 G A 0.030069 -1.5416e-04
2:19739010 T C 0.847343 2.0216e-04
2:19745058 C A 0.138506 -7.0455e-05
2:19747344 G T 0.043006 4.6416e-05
2:19754125 G A 0.104912 5.2596e-05
2:19756850 C T 0.436524 -2.9150e-05
2:19764580 C T 0.396300 -5.2057e-05
2:19767343 T C 0.035697 5.2114e-06
2:19771691 T C 0.227466 -1.1193e-04
2:19772336 A G 0.044944 9.3876e-05
2:19775605 G A 0.135812 -1.2706e-04
2:19775673 C A 1.837125 -2.6813e-05
2:19776212 T C 0.080897 -1.2838e-04
2:19778016 T C 0.295042 4.6243e-05
2:19780684 T C 0.652763 -5.1918e-05
2:19781979 A C 0.184664 -7.9782e-06
2:19783881 T C 0.240793 2.7831e-05
2:19788211 T C 0.503153 1.3547e-04
2:19789753 A G 0.243587 -5.2454e-05
2:19798438 G A 0.056009 1.2068e-04
2:19800758 T C 0.056674 4.1990e-05
2:19806610 A G 0.336955 -6.0832e-05
2:19812037 C T 0.390354 -3.2277e-06
2:19813148 A G 0.087265 -4.2206e-06
2:19823379 A G 1.322238 3.6504e-05
2:19824323 T C 0.056586 2.3868e-05
2:19842193 T C 0.044610 -3.7752e-05
2:19844457 A G 0.033327 2.7984e-05
2:19846104 G A 0.141453 -3.1982e-04
2:19850072 T C 0.088460 3.9263e-05
2:19853395 A G 0.062864 2.6159e-04
2:19856953 A G 0.031299 2.3487e-06
2:19860414 A G 0.187721 1.0393e-04
2:19874131 G A 0.022279 -2.0658e-05
2:19874912 G A 0.316373 6.2023e-05
2:19877738 T C 0.060540 4.1715e-05
2:19878289 T C 0.167526 6.2021e-05
2:19880690 A C 0.055963 -2.7910e-05
2:19898659 C A 1.099314 -2.4066e-05
2:19901682 A G 0.169328 6.0164e-05
2:19902787 A G 1.691751 -4.2608e-05
2:19904314 T C 0.036021 -3.3090e-05
2:19907931 A G 0.131735 2.7102e-05
2:19914675 C T 0.061517 -2.3058e-06
2:19914825 T C 0.543988 2.2510e-06
2:19919427 T C 0.408712 -9.1516e-05
2:19920106 T G 0.058115 8.1849e-05
2:19926512 C T 0.981989 6.6691e-06
2:19927906 A G 0.041052 -3.1853e-05
2:19931143 A G 0.036774 6.7941e-05
2:19931892 T C 0.079070 4.4894e-06
2:19937672 G T 0.446895 1.4643e-06
2:19939936 T C 0.080391 5.3867e-06
2:19941224 C T 0.065730 1.6001e-04
2:19945577 C T 1.907551 -1.6279e-04
2:19946337 T C 0.076668 -7.7243e-06
2:19946863 A G 0.037897 -2.3459e-05
2:19948671 G A 0.082325 1.3678e-06
2:19948952 A G 1.161989 7.3077e-05
2:19950849 T C 0.347107 3.7841e-04
2:19952128 C T 0.314569 5.1190e-06
2:19954355 G A 0.048715 2.1104e-06
2:19958496 A G 0.335770 -1.1811e-06
2:19961899 A G 0.113634 1.0421e-04
2:19971036 A G 0.064237 2.3199e-05
2:19973210 C A 0.692043 -8.4645e-05
2:19973400 C T 0.107567 -3.5078e-04
2:19977703 T C 0.054671 -2.1767e-05
2:19978576 A G 0.431098 -2.3045e-05
2:19979755 C T 0.135543 3.0214e-05
2:19979861 C T 0.062718 3.9763e-05
2:19986406 T C 0.077814 -5.6291e-05
2:19989492 A G 0.036606 6.3723e-05
2:19989521 C T 0.482387 -4.5702e-05
2:19991709 T C 1.234603 6.6373e-05
2:19994776 A G 0.321862 -3.6111e-05
2:19994998 G A 0.171583 -8.7583e-06
2:19998512 C T 0.048018 -2.3895e-05
2:19999346 A G 1.691800 1.1824e-05
2:20002170 A G 0.192376 -1.0527e-05
2:20006636 A C 0.172593 2.8721e-04
2:20006833 A G 0.090537 -7.3565e-06
2:20007214 A G 0.037729 3.0647e-05
2:20009646 T G 0.071277 4.7345e-05
2:20009773 A G 0.051964 3.5077e-05
2:20011034 A C 0.097003 -2.7695e-04
2:20022421 C T 0.123533 1.2003e-03
2:20036711 T C 0.816797 7.3807e-05
2:20040533 A G 0.062185 -2.2612e-04
2:20043663 G A 0.916545 2.0931e-05
2:20045788 T C 0.033116 8.9065e-05
2:20049701 G A 0.763693 2.6788e-04
2:20054921 A G 0.045278 -2.5978e-05
2:20057597 T C 0.129882 -5.9317e-04
2:20058872 T C 0.034963 2.8440e-05
2:20059590 A C 0.062585 -2.1423e-05
2:20062043 A G 0.305980 7.3623e-05
2:20063586 T C 1.554602 1.4804e-05
2:20064510 C A 1.467073 1.2647e-05
2:20064698 C A 0.299998 7.9265e-05
2:20066076 A G 0.092562 2.6712e-06
2:20071553 G T 1.503832 -2.9672e-05
2:20073860 T G 0.747273 -1.1368e-05
2:20078408 T C 0.059203 4.7050e-06
2:20078991 C T 1.531524 1.5468e-06
2:20079296 T G 0.101063 4.0309e-05
2:20079506 G A 0.059816 -2.0816e-05
2:20084639 G A 0.372138 1.2159e-04
2:20086610 C T 0.977121 8.4449e-07
2:20087984 G T 0.441916 -1.0993e-04
2:20097266 T C 0.036106 6.0342e-05
2:20102018 T G 1.945819 3.1218e-05
2:20110483 A G 0.032584 4.8969e-05
2:20130259 A G 0.049082 -1.7171e-05
2:20133221 T C 0.158954 1.3976e-04
2:20133346 T C 0.151878 4.2913e-05
2:20135283 C T 0.836498 -4.7581e-05
2:20136257 C T 0.037365 -1.5478e-04
2:20140311 C T 0.027722 5.9033e-05
2:20146919 C T 0.058320 1.4888e-04
2:20160078 C T 0.032029 5.0390e-05
2:20163911 G T 0.058336 -1.3080e-04
2:20167291 T C 0.038994 5.6254e-05
2:20177088 T C 0.060894 1.0715e-04
2:20188765 T C 0.509388 -2.4982e-04
2:20189015 C T 0.175290 3.5273e-05
2:20202930 A G 0.031584 -7.4431e-05
2:20205352 T C 0.061296 -1.9371e-05
2:20205541 T C 0.059099 4.5414e-05
2:20217180 A G 0.411062 -1.3966e-04
2:20223927 A C 0.159379 9.6910e-05
2:20224999 C A 1.493909 5.8166e-04
2:20234523 T C 1.958734 -1.4462e-05
2:20238458 A G 0.023863 2.6064e-05
2:20242057 T C 0.281355 1.3847e-04
2:20245377 A G 0.308295 2.0660e-05
2:20249534 C T 1.267872 2.1372e-05
2:20256856 T G 0.428329 -1.0327e-04
2:20261685 A G 0.583200 4.5648e-05
2:20267917 G A 0.054282 3.3102e-06
2:20274446 C T 0.489057 -1.3683e-04
2:20276079 T C 0.099486 -3.3809e-05
2:20283729 T C 0.099252 6.9814e-06
2:20290451 T C 0.072169 -1.0472e-05
2:20293740 A G 0.562817 -1.7281e-04
2:20302569 T C 0.051640 6.0523e-05
2:20306909 G A 0.845288 3.9921e-04
2:20309978 T C 1.944985 7.4879e-05
2:20315251 T C 0.067359 -9.3640e-06
2:20321943 A G 0.728584 2.6588e-04
2:20322005 C T 0.069553 -1.5453e-05
2:20322688 A G 0.041010 8.6748e-05
2:20326677 C T 0.866330 5.9993e-05
2:20336210 T C 0.037560 2.8500e-05
2:20337071 A G 0.044830 -2.6849e-06
2:20338504 A G 1.294010 -2.9436e-06
2:20350783 T C 1.004648 -1.2235e-06
2:20350927 C T 0.020692 -4.1981e-05
2:20352060 C T 0.103585 7.7568e-06
2:20353356 T C 0.746234 3.0846e-05
2:20356030 T C 0.068670 1.1569e-04
2:20356672 T C 0.121865 4.9883e-05
2:20364393 C T 0.027021 3.4808e-05
2:20366483 A G 0.292715 3.4535e-05
2:20369562 T C 1.048420 1.2529e-05
2:20369639 T C 0.048212 1.2837e-04
2:20374249 C A 0.941362 -7.8412e-07
2:20376022 C T 0.311534 -9.3556e-05
2:20385165 G A 0.792447 6.1567e-05
2:20385233 A G 0.624606 -7.0741e-05
2:20393409 C T 0.277048 9.7067e-05
2:20395611 T G 1.108350 1.2333e-04
2:20400556 C T 1.979315 1.2864e-05
2:20404903 A G 1.193671 -4.0880e-05
2:20410211 A G 1.083228 6.4153e-05
2:20412526 A G 0.692692 5.3707e-05
2:20412561 A C 0.134605 4.6865e-05
2:20412686 C T 0.762852 3.7778e-05
2:20430717 G A 0.758175 5.2430e-05
2:20451703 A G 0.079193 1.7333e-05
2:20452868 A G 0.070809 1.4168e-05
2:20467746 T G 0.178536 5.9444e-06
2:20472847 A G 1.696908 -2.8217e-05
2:20479633 T C 0.680754 4.3577e-05
2:20497603 C A 0.118996 -6.7222e-05
2:20500714 A C 0.030916 2.8355e-05
2:20521647 A G 1.551314 1.2392e-05
2:20530033 C G 0.044636 5.2939e-05
2:20559550 T C 0.086798 -4.3920e-05
2:20563218 T C 0.119982 2.9291e-06
2:20565630 A G 0.068875 -2.9945e-05
2:20570162 T C 0.049975 1.4841e-05
2:20571202 C T 0.021662 -5.8759e-05
2:20572094 C T 0.618657 -3.3635e-05
2:20596551 A G 0.463315 -9.2706e-06
2:20598008 T C 0.673799 3.4414e-05
2:20599105 A G 1.746069 -2.2947e-05
2:20603540 G T 0.243282 -2.7610e-05
2:20610308 G T 0.039066 3.2630e-06
2:20616665 T C 0.053425 2.1091e-05
2:20618016 T C 0.508989 -1.4835e-05
2:20618982 G A 0.339756 1.8360e-07
2:20625174 C T 0.429150 -2.4653e-04
2:20629723 C T 0.314361 2.6878e-05
2:20631885 A G 0.101391 5.9118e-05
2:20636133 C T 0.276752 1.6288e-05
2:20636410 T C 0.624674 -4.7428e-05
2:20645456 T G 0.066444 9.3434e-05
2:20645506 T C 1.460699 -9.8849e-05
2:20646109 A G 0.128639 -2.9544e-04
2:20647241 T C 0.057304 -3.7907e-06
2:20648099 T G 0.038809 -4.0381e-06
2:20651911 C G 0.064665 -8.7388e-05
2:20653247 A G 0.024048 -5.3746e-05
2:20656831 A G 0.046525 2.3900e-05
2:20671176 G T 1.139853 1.3329e-05
2:20678570 A G 1.021386 -3.5104e-05
2:20679101 T C 0.901537 5.4219e-06
2:20682303 G T 0.906876 4.7994e-06
2:20687100 T C 0.154884 -3.8061e-07
2:20688519 T C 0.520336 -1.1414e-05
2:20692101 T G 0.141859 -9.4373e-06
2:20693293 G A 0.523147 -3.3084e-05
2:20693581 A G 0.166212 -5.2816e-05
2:20695707 C T 0.366082 9.5222e-05
2:20697925 C T 0.601444 -2.4462e-05
2:20703869 C T 0.547471 4.1071e-05
2:20705593 A G 0.064870 -5.9395e-05
2:20706742 C T 0.593719 -2.8127e-06
2:20707062 G A 0.444334 -2.5591e-05
2:20709776 A G 0.076629 -1.9824e-06
2:20709930 A G 0.053123 -1.4027e-05
2:20710694 C T 0.307934 -7.1699e-05
2:20710968 T A 0.925202 1.4879e-05
2:20712153 A C 0.061439 6.4668e-05
2:20713697 T G 1.415375 -6.4258e-05
2:20713703 T C 0.895685 -4.8326e-05
2:20714385 T C 0.726799 -8.4645e-06
2:20715686 T C 0.022905 1.1975e-05
2:20716123 C T 1.275438 2.0277e-05
2:20716749 A C 0.133878 1.8329e-04
2:20717143 G A 1.478060 9.9139e-06
2:20719801 C T 0.021461 3.3605e-05
2:20720084 C T 0.532349 9.0345e-05
2:20720237 G A 0.793969 -1.8654e-05
2:20722114 G A 0.622353 1.2766e-04
2:20723616 G C 0.077969 -2.8609e-05
2:20726115 G T 0.056781 2.6018e-04
2:20731243 A G 0.114747 2.2253e-04
2:20734549 T C 0.100871 1.5943e-04
2:20736762 C T 1.194469 2.4696e-04
2:20738072 A C 0.114322 2.4588e-05
2:20738199 A G 0.527084 4.2447e-05
2:20738648 T C 0.055226 -3.4110e-05
2:20740340 A C 0.231360 -2.6998e-05
2:20740405 A G 0.168782 -1.1586e-04
2:20741518 T C 0.615015 -3.5802e-05
2:20748457 C T 0.549444 2.2964e-05
2:20748564 G C 0.093348 -1.6377e-05
2:20748761 C T 0.257219 -5.2051e-05
2:20749450 A G 0.061809 7.7224e-05
2:20750367 G A 0.538844 -4.5736e-05
2:20752152 A G 1.140846 5.7596e-07
2:20752478 T C 0.507055 2.6787e-05
2:20753637 C T 0.046590 8.7766e-05
2:20754177 T C 0.115630 -3.6337e-04
2:20755899 C T 1.777091 -3.5385e-05
2:20757913 T G 0.149321 -3.6131e-05
2:20763248 T C 0.068644 2.4942e-04
2:20763911 C T 0.502884 -2.0287e-05
2:20765329 A G 0.199656 3.6076e-05
2:20765727 T C 0.345906 -5.6409e-05
2:20765963 G T 0.848524 4.0945e-05
2:20766933 G A 0.029127 -3.2660e-05
2:20768247 C T 1.863295 9.4909e-06
2:20768683 A G 0.057106 -2.7035e-05
2:20770358 T C 0.097898 8.5382e-06
2:20777617 C T 1.828261 6.3771e-06
2:20778807 T C 0.060218 -5.6413e-05
2:20785956 G A 0.046593 -1.1342e-04
2:20790353 T C 1.580487 3.6101e-05
2:20792910 T C 0.052588 -9.3046e-05
2:20793798 C T 0.031630 2.2325e-05
2:20793849 A G 0.114036 -3.5571e-05
2:20798023 T C 0.038796 -7.1738e-05
2:20803470 T C 0.479940 3.2013e-05
2:20804308 G A 0.067096 -2.0205e-05
2:20805605 G T 0.397316 6.4245e-05
2:20809765 C T 0.115757 -5.7876e-05
2:20816537 T C 0.115656 -8.1175e-05
2:20817421 G A 0.633064 9.0812e-06
2:20818286 C A 1.553566 -8.3894e-05
2:20818883 C G 0.108853 1.9483e-06
2:20821783 C T 0.032558 -1.8175e-04
2:20824303 A G 0.070095 -1.8696e-05
2:20824475 G C 0.055158 8.6821e-05
2:20824498 T C 1.192369 4.0829e-05
2:20825137 T C 0.049248 3.3232e-05
2:20829484 C T 0.157052 8.1605e-06
2:20832682 T C 0.044434 4.5149e-06
2:20836712 G A 0.294464 -1.5673e-04
2:20838318 A G 0.503458 1.9565e-06
2:20840347 T C 0.040776 -1.8694e-05
2:20844474 A G 0.150746 4.1246e-05
2:20845273 A G 1.344050 6.5031e-05
2:20846231 T C 0.217485 -2.3674e-05
2:20846587 C G 0.199367 2.6629e-05
2:20847174 A C 0.052805 -1.7497e-05
2:20852312 C T 0.045668 5.9419e-05
2:20852411 C A 0.155546 2.6516e-05
2:20853880 T C 0.058092 -4.8558e-05
2:20854343 T C 0.322365 1.8491e-05
2:20855369 C T 0.267469 -3.9154e-05
2:20862396 G A 1.074763 -5.2168e-06
2:20863092 T C 0.024152 -2.5051e-05
2:20868640 A C 1.389127 7.3360e-06
2:20873333 A G 1.135666 2.5086e-05
2:20873508 T G 0.134582 3.3079e-05
2:20875320 A G 0.954822 4.6846e-05
2:20875494 T C 0.598500 -1.0007e-05
2:20876386 A G 0.328249 3.5246e-06
2:20876679 C T 0.038287 -1.0928e-04
2:20876760 T G 1.100897 -3.6121e-05
2:20878105 G A 0.711180 2.0556e-04
2:20879543 C T 1.822999 2.0977e-05
2:20882242 A G 0.035726 -8.2907e-06
2:20882949 G A 0.920862 4.7515e-06
2:20885321 A C 0.296344 -1.0234e-05
2:20888265 G A 0.464750 2.6288e-04
2:20892483 G A 0.384242 -5.5923e-05
2:20900383 C T 0.128548 -6.0963e-05
2:20903015 C T 0.065843 -4.3295e-05
2:20906094 C T 0.062646 -3.4649e-05
2:20915229 G A 0.323871 -7.1191e-05
2:20924244 G A 0.108927 6.9115e-05
2:20924380 G A 0.548123 -1.1322e-04
2:20925246 C G 0.049978 6.4963e-06
2:20926296 G A 0.082299 2.2215e-04
2:20936516 G A 0.825213 9.6869e-05
2:20942885 T C 0.032100 -3.3818e-06
2:20966029 T C 0.036748 -4.1069e-05
2:20972616 C A 0.022620 2.5108e-05
2:20974586 T C 0.022944 1.5337e-06
2:20980660 T C 0.075814 -2.7334e-04
2:20982391 C T 0.228040 5.5805e-06
2:20984945 T C 0.084357 4.7448e-05
2:20988399 C T 0.549668 1.2772e-04
2:20991348 T G 0.141460 -6.1724e-05
2:21013464 G C 0.113682 -3.0023e-06
2:21023265 G A 0.170454 -5.1766e-05
2:21045744 G A 0.068790 -3.0925e-05
2:21055515 C T 0.131508 9.2244e-05
2:21056060 G A 0.029049 5.0516e-05
2:21059814 T C 0.134773 -8.3776e-05
2:21061934 G A 0.924591 -1.8810e-06
2:21065565 C T 0.079858 1.1356e-04
2:21070232 C T 0.020789 -2.2228e-05
2:21081191 G A 0.458174 2.2997e-05
2:21081686 G A 0.927629 1.9279e-05
2:21082036 A C 0.125117 -7.4843e-04
2:21086427 A C 0.323640 6.6624e-05
2:21098532 A G 0.206855 7.1127e-05
2:21100438 T G 0.237875 1.1483e-05
2:21100778 T C 0.027845 4.4677e-05
2:21112689 G A 0.760032 1.2038e-04
2:21115817 C G 0.115847 -1.1581e-06
2:21115886 A G 0.075756 5.1421e-05
2:21117313 T C 0.143654 -1.0668e-05
2:21120265 C T 0.045187 1.5544e-05
2:21123352 A C 0.444197 -2.0227e-05
2:21127044 C G 0.241523 -9.6094e-06
2:21129677 A G 0.029251 5.0111e-06
2:21134209 T C 0.045616 8.3609e-07
2:21136502 A G 0.219364 -5.8453e-05
2:21138066 C T 1.314134 2.2503e-06
2:21145665 C T 1.927694 1.1691e-04
2:21190107 G T 1.423980 1.5575e-05
2:21194143 T C 0.052552 1.6356e-05
2:21200519 G A 1.082241 -5.3088e-05
2:21206183 G T 0.451640 -2.8076e-06
2:21208211 G A 0.451883 -3.0063e-06
2:21214027 A G 0.101946 -4.0399e-05
2:21224853 T C 0.071235 1.8757e-04
2:21225485 G C 0.037654 -1.3803e-06
2:21225500 G A 0.024807 -1.7905e-05
2:21225753 T C 0.361421 8.3254e-05
2:21228827 T C 0.200357 3.1123e-05
2:21232804 A G 1.051640 -8.2932e-05
2:21233972 C T 0.079339 6.5173e-05
2:21233999 C T 0.039439 7.0308e-05
2:21237544 A G 0.408673 2.0208e-05
2:21244000 T G 0.906548 -5.0689e-05
2:21244358 G T 0.357055 -4.2730e-05
2:21245813 A G 0.107999 1.1507e-05
2:21249716 T C 0.078544 6.7817e-05
2:21250914 A G 0.929983 5.3160e-05
2:21257927 C T 0.075146 2.1948e-05
2:21260601 A G 1.843376 5.3116e-06
2:21261998 C A 0.040290 2.1820e-05
2:21263900 A G 0.677859 4.5035e-06
2:21276008 C T 0.086869 -8.9463e-05
2:21286057 C T 1.643480 3.0410e-05
2:21290249 T C 0.140577 -3.3013e-05
2:21294975 A G 1.644775 2.9718e-05
2:21334717 T C 0.021919 5.5316e-05
2:21337306 C T 0.154618 2.3028e-06
2:21340960 C G 0.027388 1.1614e-05
2:21349083 T C 0.072004 2.8677e-05
2:21359828 A G 1.890261 1.1225e-04
2:21360583 G A 0.728775 1.5130e-05
2:21364562 T C 0.082358 -7.0681e-05
2:21366682 C T 0.024265 -1.0768e-05
2:21371068 C T 0.676188 -5.2692e-06
2:21382976 G T 1.612090 4.2069e-05
2:21391669 T C 0.115276 4.8241e-05
2:21400661 A G 0.678125 1.0265e-05
2:21402957 T C 0.365985 -1.8322e-05
2:21406568 A C 1.508171 2.2713e-05
2:21414019 C T 0.935397 1.0818e-05
2:21418083 A G 0.385099 -6.7440e-05
2:21419921 T C 0.205508 4.4902e-05
2:21438794 G A 0.811707 -1.7568e-05
2:21441552 A G 0.035197 -5.0607e-05
2:21443010 T G 0.192398 1.4473e-05
2:21445826 C T 0.111102 3.2295e-05
2:21451555 T C 0.042617 6.5046e-05
2:21451827 G A 1.372035 4.9558e-06
2:21453733 G A 0.246865 4.7053e-06
2:21455941 C A 0.924455 -1.8403e-05
2:21457627 T C 0.129768 -6.7063e-05
2:21458009 G A 0.090939 5.7005e-07
2:21459912 C T 0.024973 5.1125e-06
2:21472753 T C 0.064629 2.2806e-05
2:21472913 C A 0.081063 6.1327e-05
2:21473468 A G 0.739438 -2.3912e-05
2:21482439 T C 0.022061 5.4106e-05
2:21484754 A C 0.507165 8.6074e-05
2:21485848 T C 0.028790 -1.7972e-04
2:21491260 T C 0.101537 -1.4044e-05
2:21492840 A G 0.064529 8.7481e-05
2:21501219 A C 0.143014 -3.8976e-05
2:21511368 A G 0.038686 3.3046e-05
2:21514665 C T 0.023334 -5.2662e-05
2:21522694 T C 0.256278 1.5520e-05
2:21524166 G T 1.865201 1.4755e-06
2:21524322 T C 0.053195 -1.2038e-05
2:21525477 A G 1.359172 4.0110e-06
2:21527764 C T 0.130216 9.5351e-05
2:21528520 A G 0.032393 2.1783e-05
2:21530659 A G 0.800208 -7.9433e-05
2:21535373 T C 0.118395 2.3236e-05
2:21538810 C A 1.362843 3.5437e-06
2:21539609 C A 0.033457 7.9508e-05
2:21543025 G A 1.452425 1.5453e-05
2:21546597 T C 0.033753 2.7701e-05
2:21549542 C G 0.061984 3.2532e-05
2:21551222 A G 1.333702 -1.6779e-05
2:21552416 G A 0.043211 -1.0345e-04
2:21556853 G A 1.464853 -7.3036e-05
2:21569191 A G 1.093224 -4.7285e-05
2:21570234 A C 0.056476 -3.9298e-05
2:21577743 A G 0.387624 -4.4085e-05
2:21579130 T C 1.441860 3.0064e-05
2:21580417 A G 0.051082 1.7939e-04
2:21580908 G A 0.037021 4.9659e-05
2:21580938 T C 0.233107 3.4414e-05
2:21581262 G A 0.112936 -1.2434e-05
2:21581437 T C 0.034288 2.1216e-05
2:21582971 G A 0.221974 1.7090e-05
2:21587225 G A 0.673386 2.6587e-05
2:21588314 A G 0.026063 -3.3881e-05
2:21595312 A G 0.046028 1.6337e-06
2:21598650 G T 0.593739 1.0253e-05
2:21600767 G T 0.049507 5.1662e-05
2:21602597 T C 0.032097 1.0648e-04
2:21609195 G A 0.454321 -3.9887e-05
2:21615897 T C 0.037807 2.3169e-05
2:21618840 G T 0.106691 -1.5782e-05
2:21619537 T C 0.080222 1.3785e-04
2:21632046 A G 0.257489 -2.6536e-05
2:21666212 A G 0.190178 -7.4988e-05
2:21668381 A G 0.030698 3.6194e-05
2:21670029 T C 0.049702 1.1573e-05
2:21694451 G A 0.881326 1.8450e-05
2:21702579 C A 0.094003 6.7618e-05
2:21750199 G A 0.052795 1.0272e-05
2:21750577 G A 0.024921 1.4664e-06
2:21752287 T C 0.688622 -1.0284e-05
2:21762805 A G 0.062367 1.0546e-04
2:21763581 A G 0.159337 -5.7568e-05
2:21764835 A C 0.147120 1.6903e-05
2:21785856 A G 0.067077 7.0081e-06
2:21793879 G A 0.062471 2.7203e-05
2:21795596 A G 0.187591 1.7934e-05
2:21810503 T C 0.020763 4.5301e-06
2:21815603 A T 0.116062 -5.8422e-05
2:21825394 C T 0.157464 5.3997e-05
2:21837596 T C 1.945598 2.6606e-05
2:21840093 T C 1.933267 4.9684e-05
2:21850702 C T 0.135244 -1.0503e-05
2:21853512 T C 0.025106 -3.9558e-05
2:21860379 T C 0.076532 2.4587e-05
2:21862013 C T 0.064808 5.2724e-05
2:21867339 C T 0.025628 -3.9539e-05
2:21877238 T C 0.299284 6.0378e-05
2:21878048 C A 0.033847 8.8760e-05
2:21889579 G A 1.054129 6.4522e-05
2:21892394 A G 0.021282 1.0019e-05
2:21901999 T G 0.046239 -1.2103e-05
2:21915168 A G 0.061530 -1.2971e-05
2:21917906 A C 0.169441 2.9781e-05
2:21918276 G A 0.140470 -8.6867e-05
2:21919392 C T 0.037897 -2.0953e-04
2:21920287 C T 0.026761 -3.9986e-05
2:21922209 T C 0.185715 -8.7586e-05
2:21942493 G A 0.061945 2.0854e-05
2:21942735 T C 0.691115 1.2395e-05
2:21946158 G A 0.130138 -1.1983e-04
2:21947863 T G 0.042581 4.1457e-05
2:21948813 C T 0.162943 -7.4976e-05
2:21949327 A C 0.075288 2.6515e-04
2:21961825 T C 0.109891 1.1748e-05
2:21978067 G A 0.054840 -3.5707e-05
2:21979516 A G 0.058930 3.5059e-05
2:22000975 C A 0.046716 -9.4423e-05
2:22003803 A C 0.080264 1.2188e-05
2:22007608 A G 0.860884 3.4948e-05
2:22019696 C A 0.079680 -6.2370e-05
2:22021224 A G 0.075399 6.4479e-05
2:22031918 T G 0.784346 -1.1077e-05
2:22034430 A C 0.033545 3.6791e-05
2:22043310 A G 0.099771 -1.6861e-05
2:22048900 C T 0.988838 -2.8590e-05
2:22055278 C T 0.037768 -5.7065e-05
2:22058766 T G 0.058083 -2.1613e-06
2:22061640 C G 0.335221 3.4094e-06
2:22073620 A G 0.026281 -1.8235e-05
2:22077648 T C 0.037141 -5.6479e-05
2:22083570 C T 1.000620 -1.8417e-05
2:22102976 G T 0.040390 -7.2107e-05
2:22109997 T C 0.081663 4.9345e-04
2:22134154 G A 0.034743 4.2752e-05
2:22138432 A G 0.040939 -2.0628e-05
2:22138930 A G 0.984495 -3.0934e-05
2:22139049 A G 0.068463 -2.9828e-05
2:22146345 T C 0.082877 -9.6752e-05
2:22158627 G T 0.060728 4.2120e-05
2:22160246 G A 0.034609 3.9630e-05
2:22160427 T C 1.165150 -1.9944e-05
2:22161190 G A 0.042234 2.0748e-05
2:22162315 A G 1.699534 9.4139e-06
2:22165834 C G 0.120826 5.0478e-05
2:22169850 T C 0.060082 1.4078e-05
2:22181243 T C 0.073150 -7.1620e-05
2:22188580 T C 0.049196 -4.2756e-05
2:22189029 A T 0.040744 -2.9673e-06
2:22197552 G C 0.244038 -5.4512e-05
2:22209815 T C 0.059446 4.6772e-05
2:22218902 C G 0.037923 4.2364e-05
2:22219387 C T 0.042727 5.6217e-06
2:22220266 A G 0.048884 -1.4568e-05
2:22226407 A G 0.538662 -2.9647e-06
2:22226713 A G 0.062565 -7.6688e-05
2:22229298 T C 0.037011 4.4519e-05
2:22230051 A G 0.038790 -1.2586e-05
2:22232267 C T 0.129681 2.7827e-05
2:22234688 T C 0.092841 -8.8834e-05
2:22240272 C A 0.064675 -1.0766e-05
2:22240560 A G 0.081154 1.4721e-05
2:22246124 A G 0.057106 3.0770e-05
2:22249491 G A 0.077577 1.8405e-05
2:22256806 G A 0.120768 4.1475e-05
2:22257564 A G 0.051156 1.7437e-05
2:22265194 A G 0.053461 1.1247e-05
2:22267393 G A 0.058385 1.0936e-04
2:22272866 C T 0.036589 9.0201e-05
2:22283986 C T 0.059446 8.6387e-05
2:22299044 G A 0.079729 5.3199e-06
2:22311856 C T 1.878888 3.9620e-05
2:22323808 G A 0.075311 -6.9266e-06
2:22374155 T C 0.113669 6.1520e-05
2:22378202 C T 0.062010 -8.0611e-05
2:22389257 G A 0.156241 3.3783e-05
2:22394207 A G 0.040513 -8.8880e-06
2:22399120 A C 0.059417 1.4255e-05
2:22403845 C A 0.080180 -5.9192e-06
2:22410990 C T 0.186725 1.1257e-05
2:22421732 C T 0.068109 -5.3903e-05
2:22425299 T C 0.160038 -7.8956e-05
2:22425407 A G 0.074902 2.4015e-06
2:22425826 A G 0.049296 -6.0471e-05
2:22426074 T C 0.296220 -2.3156e-04
2:22428554 A G 0.029121 1.6844e-05
2:22429229 C T 0.042805 2.1218e-04
2:22430434 T C 0.037226 -1.1454e-05
2:22431110 T C 1.138960 1.3604e-04
2:22431213 C T 0.030439 6.3774e-05
2:22439653 G C 0.181525 1.6905e-05
2:22444308 C G 0.043681 2.2431e-04
2:22453726 C A 1.923978 7.0756e-05
2:22457017 A C 0.041030 1.9333e-04
2:22459645 G A 0.102371 -4.0307e-05
2:22461820 T C 0.077165 -1.6649e-06
2:22465561 C T 0.162911 4.1984e-05
2:22472592 C T 0.023467 -6.1911e-06
2:22480092 A G 0.032266 6.7260e-05
2:22481610 A G 0.033000 -1.9281e-05
2:22481670 A G 0.038858 3.5241e-05
2:22492521 T C 0.034389 -7.3124e-06
2:22498084 A T 0.025138 -4.0476e-05
2:22498590 A G 0.039085 2.9069e-05
2:22503136 G A 0.074221 -4.0326e-05
2:22507303 A G 0.035132 1.7052e-05
2:22515568 G A 0.943332 9.5817e-05
2:22539208 T C 0.120278 6.6362e-05
2:22541141 A G 0.906347 -1.5804e-04
2:22549494 A G 0.037609 1.7708e-05
2:22553432 T C 0.064376 3.5935e-05
2:22556571 T C 0.989396 3.6029e-03
2:22558152 C G 0.027128 3.7555e-05
2:22562283 T C 0.054457 -2.1823e-04
2:22563847 G A 0.992022 8.7416e-05
2:22568473 C T 0.097022 7.2871e-06
2:22576100 G A 0.280683 4.0772e-06
2:22584029 T C 0.041101 2.4345e-05
2:22584105 T C 0.080745 -7.2110e-05
2:22594727 G A 1.049699 4.3847e-05
2:22601143 G C 0.107658 -4.2084e-05
2:22605386 A G 0.039020 1.2924e-05
2:22605438 T C 0.174806 5.0662e-05
2:22613679 G A 0.105769 -6.5566e-08
2:22617034 T G 0.283364 5.5621e-06
2:22632199 C T 0.050562 3.7848e-06
2:22633544 C A 1.182181 2.8413e-05
2:22634061 T C 0.087590 2.0350e-05
2:22636243 C T 0.101628 -1.5112e-05
2:22646064 C T 0.054691 -1.8951e-04
2:22648115 T C 1.956783 7.5396e-05
2:22657972 C T 0.190367 3.5701e-05
2:22659091 A G 0.160356 7.6516e-06
2:22667114 T G 0.048128 3.4195e-05
2:22668400 G A 0.059274 4.7648e-05
2:22668759 A G 0.030335 -1.5353e-05
2:22672732 A G 0.035820 3.5939e-05
2:22679224 C G 0.085042 -2.7615e-05
2:22686609 T C 0.064493 2.2467e-04
2:22687460 A G 0.098710 2.0345e-05
2:22695916 C T 0.104283 1.0882e-05
2:22711533 T C 0.034775 2.4989e-05
2:22712316 G T 1.195719 3.0240e-05
2:22721340 G T 0.085045 8.6115e-06
2:22723768 T C 0.046836 -4.3800e-05
2:22730367 C T 0.897175 -3.1394e-06
2:22731165 C T 1.105906 3.4941e-05
2:22736987 T C 0.090161 8.6183e-06
2:22748324 C T 0.129522 5.5495e-05
2:22748963 C T 0.042055 3.6261e-05
2:22754466 G A 1.351541 3.9850e-06
2:22754628 T A 0.032136 2.1601e-06
2:22755227 T C 1.037485 -8.4247e-07
2:22756232 G A 0.836187 5.1541e-06
2:22760024 T G 0.078521 6.7241e-05
2:22760858 G A 0.040465 5.9393e-06
2:22767435 G A 0.931044 3.8829e-06
2:22767854 C T 0.188416 7.2645e-06
2:22780265 G A 0.021626 -2.7447e-05
2:22787130 C A 0.776773 -2.5145e-05
2:22798011 C T 0.038884 1.1592e-05
2:22810978 T C 0.240861 -3.5055e-05
2:22821061 C A 1.724465 -3.9527e-06
2:22822159 A G 0.553793 1.4858e-05
2:22825587 A G 0.050355 -1.3476e-05
2:22827235 C T 0.394842 -1.3104e-04
2:22833258 C T 0.063990 -2.7459e-05
2:22834789 T G 0.105763 4.2682e-05
2:22836695 T C 1.376945 -3.3284e-05
2:22839209 G A 0.272263 -3.7520e-05
2:22839427 G A 0.066768 -2.7842e-05
2:22851871 A C 0.103676 2.9702e-05
2:22855031 C A 0.112024 2.5795e-05
2:22860805 C T 1.006381 1.6769e-05
2:22862706 C T 0.079907 -1.4572e-04
2:22864280 T A 0.041870 -7.8414e-05
2:22868758 T C 0.138237 6.5533e-07
2:22871622 C T 0.060033 -2.8679e-05
2:22871822 A C 0.026281 -3.2771e-05
2:22885651 C A 0.207017 -2.7773e-05
2:22896073 C T 1.876661 -2.6727e-05
2:22906581 G A 0.060251 3.8036e-06
2:22912603 A C 0.142489 7.2523e-06
2:22914812 C T 0.109090 1.2660e-05
2:22926618 G A 0.059248 -2.4755e-06
2:22948896 G A 0.036232 -3.7076e-05
2:22958939 G T 0.188104 1.8467e-05
2:22960628 C A 0.878112 9.6737e-06
2:22965237 T C 0.346140 -3.0377e-06
2:22966213 T G 1.106698 3.1287e-05
2:23000619 A G 0.290219 1.9821e-05
2:23002407 A C 0.189808 6.5282e-05
2:23004271 A G 0.094399 1.7066e-05
2:23005686 G A 0.724903 -4.7219e-05
2:23005876 A C 0.109664 8.8819e-05
2:23019848 A C 0.040192 -7.8124e-05
2:23019899 A G 0.043857 -9.8160e-06
2:23025250 A G 0.023197 -1.6454e-04
2:23025454 G A 1.083273 -2.6916e-06
2:23029442 C T 0.409026 2.8949e-06
2:23036971 A G 0.215339 -3.5374e-05
2:23037975 A G 0.079956 -7.6175e-05
2:23039440 C A 0.820494 -4.7609e-06
2:23053143 T G 0.105357 5.4972e-05
2:23059309 G A 0.409942 1.7876e-05
2:23060929 A G 0.096805 -1.6048e-07
2:23063682 A G 0.047823 -5.2331e-05
2:23068443 A G 0.086285 -8.9164e-05
2:23069740 T C 0.049277 -7.2595e-05
2:23070696 A G 0.063834 1.4319e-04
2:23077986 A G 0.045324 3.6773e-06
2:23078177 C T 1.341174 2.1277e-05
2:23093703 G T 1.224642 3.4117e-05
2:23096178 T C 0.219562 1.0489e-05
2:23097047 A G 0.110596 -1.9670e-04
2:23098782 A G 0.108366 2.1570e-04
2:23099289 C T 0.070030 -4.1927e-05
2:23103040 A G 0.114633 1.7979e-04
2:23103679 C T 0.059290 5.1607e-05
2:23106634 G A 0.877064 -8.0261e-07
2:23108899 A G 0.237563 -3.5627e-05
2:23112476 C T 0.038553 1.5302e-05
2:23114659 C T 0.287746 -1.1658e-04
2:23117181 A G 1.090875 1.1345e-04
2:23118826 T C 0.069943 6.5072e-05
2:23122433 G T 0.326088 1.5865e-05
2:23122782 C T 0.020831 1.0550e-04
2:23125413 C A 0.056525 4.4252e-06
2:23135169 T G 0.052013 1.3323e-04
2:23139531 T C 0.324910 1.4065e-05
2:23150715 T C 0.428845 6.3421e-05
2:23155213 C T 0.623103 -7.5898e-06
2:23164220 C A 0.051812 -3.6551e-05
2:23166176 G A 1.138548 8.4265e-05
2:23170697 G A 1.267904 7.7282e-07
2:23171634 C T 0.085175 2.9895e-06
2:23172108 T C 0.033185 6.4917e-06
2:23173111 G A 0.657878 -2.8516e-06
2:23173499 C T 0.212399 -1.7407e-04
2:23174252 T C 0.034989 2.1247e-05
2:23177412 T C 0.050423 3.9872e-05
2:23179307 T C 0.072705 9.4865e-07
2:23179531 C T 0.838774 5.1774e-06
2:23182561 A G 0.737529 -6.9081e-05
2:23182790 G A 0.588400 3.6227e-05
2:23186206 C T 0.610386 -4.7718e-05
2:23186309 T C 0.074782 -1.8316e-05
2:23186695 C A 0.533585 8.6057e-05
2:23187504 A C 1.070494 1.8950e-05
2:23188347 T C 1.677207 -4.3216e-05
2:23198445 T C 0.064999 2.7179e-05
2:23204080 G C 0.996167 1.6792e-06
2:23205016 A C 0.040530 -1.4391e-05
2:23205594 T C 1.424200 2.5487e-05
2:23205861 C T 0.342024 -1.0411e-05
2:23213369 A C 0.104030 8.2289e-05
2:23225246 T C 0.543066 -3.3285e-05
2:23225247 C T 0.482085 3.7581e-05
2:23225622 T C 0.094338 -8.2994e-05
2:23226445 A G 1.202655 -6.8959e-05
2:23230226 A C 1.789422 1.5060e-04
2:23231578 A G 0.109268 2.9246e-05
2:23231730 A G 1.035843 -8.0893e-05
2:23232228 C A 0.294111 -1.5597e-04
2:23235660 T C 0.052309 6.4045e-05
2:23237164 G A 0.494250 3.2999e-05
2:23238943 G A 0.354297 5.1499e-05
2:23240913 T A 1.083598 -1.1810e-04
2:23252410 A G 1.415557 -1.5918e-06
2:23257611 G A 1.029040 -4.1913e-05
2:23262684 A C 0.084302 3.9347e-06
2:23263528 G A 0.218027 2.3550e-05
2:23265330 C T 0.063610 3.5839e-05
2:23273575 G A 0.322352 -1.1611e-06
2:23279149 T G 0.595261 7.0476e-06
2:23287672 T C 1.418316 2.3492e-05
2:23289543 A G 0.085029 -3.0217e-05
2:23302096 A G 0.918944 5.9842e-06
2:23306353 T C 0.085298 -3.7247e-05
2:23307795 T C 0.122926 2.1065e-06
2:23307869 A G 0.393716 -1.5816e-05
2:23319192 T C 0.060647 3.0851e-05
2:23322546 G A 1.374391 1.3924e-05
2:23328370 A G 0.079459 -6.1244e-05
2:23337964 C A 0.470410 2.4582e-05
2:23339709 A C 0.092426 -1.1810e-04
2:23342402 T C 0.050712 -1.2800e-05
2:23343617 T C 0.431344 2.1181e-05
2:23345329 T A 0.516899 3.3359e-05
2:23346547 T C 1.365124 1.4887e-05
2:23358312 T C 0.055548 -3.1556e-05
2:23359101 C T 0.568721 -9.6144e-06
2:23359168 A G 0.037888 1.3850e-04
2:23363279 T C 0.192191 -2.9141e-05
2:23365146 T C 0.038164 -9.3534e-06
2:23369118 C T 0.042078 5.7616e-05
2:23370512 C T 0.168383 -7.5010e-04
2:23370706 T G 0.459381 1.3768e-05
2:23377292 T C 0.235606 -3.8368e-05
2:23378633 A C 0.115312 3.5403e-04
2:23386733 A G 0.030504 1.9798e-05
2:23388832 A G 0.027680 -1.8688e-04
2:23404988 C A 0.142648 1.9774e-05
2:23407764 T C 0.036752 -2.6692e-05
2:23409862 G A 1.229689 3.9686e-06
2:23410675 C T 0.546786 -9.0131e-06
2:23412941 G T 0.137860 1.9612e-05
2:23414651 G A 0.650695 8.5690e-06
2:23417976 C A 0.067830 -3.0540e-05
2:23426717 G A 0.033035 3.7839e-05
2:23426728 A G 0.134345 2.5743e-05
2:23427513 G A 0.038741 -3.7534e-05
2:23432588 T C 0.106535 -2.5820e-05
2:23436378 G A 0.057615 3.3410e-06
2:23445415 A G 0.599649 3.2480e-05
2:23445465 T C 0.599156 -8.1484e-06
2:23446935 A G 0.452549 -5.2500e-06
2:23456054 A G 0.044230 -2.9497e-05
2:23458879 A G 0.110317 -7.1077e-05
2:23462594 A G 0.037128 -9.0229e-05
2:23468850 T C 0.492504 3.5067e-05
2:23471687 A G 0.037547 3.0702e-06
2:23494526 A G 0.091920 6.9606e-05
2:23494585 C T 1.313248 -3.1382e-05
2:23506300 C T 0.022435 -7.3638e-05
2:23508866 T C 0.397754 1.0657e-04
2:23511424 T C 0.085623 1.0605e-04
2:23520000 A G 0.529596 -1.4688e-05
2:23536304 G A 0.058553 -6.5804e-07
2:23538843 G T 1.504033 1.0473e-05
2:23539749 T G 0.365014 5.5027e-05
2:23544311 C T 0.481556 1.1215e-05
2:23546573 G A 0.059917 -3.5626e-05
2:23548614 C A 1.045843 1.1985e-05
2:23550347 A G 0.080005 -6.5130e-05
2:23552507 A G 0.029251 -1.9917e-05
2:23557572 T C 0.043373 2.0272e-05
2:23560781 G A 0.029572 6.6286e-05
2:23563348 C G 0.027160 -7.7002e-06
2:23571601 G A 0.178935 -6.8803e-05
2:23572563 A G 0.106269 1.6795e-05
2:23580144 C T 0.615813 1.4474e-05
2:23580771 T C 0.034090 1.6385e-05
2:23583834 C T 0.111018 6.5342e-05
2:23584207 A G 0.370103 -6.2226e-05
2:23584565 T C 0.651445 4.1166e-06
2:23585867 A G 0.162713 2.9875e-05
2:23592318 G A 0.581895 -1.4906e-05
2:23593454 T C 0.186511 -6.4963e-05
2:23594564 A C 0.039212 2.1526e-05
2:23597441 C T 0.041727 -1.1893e-05
2:23601556 G A 1.579237 -5.4755e-06
2:23606030 T C 0.672419 2.6451e-05
2:23606177 G A 0.647339 -1.4325e-05
2:23612151 C T 0.130937 -3.1800e-06
2:23614954 C T 0.697778 -9.3706e-05
2:23617885 A G 0.126519 5.1285e-05
2:23620014 T C 0.110596 -5.0403e-05
2:23624918 A G 0.027875 -1.0003e-04
2:23634211 T C 1.456450 -1.0521e-04
2:23636021 A G 0.053935 -3.0356e-05
2:23644166 C T 0.028939 -9.6309e-05
2:23651300 G A 0.828725 2.0629e-05
2:23659795 A G 0.063364 -4.0289e-05
2:23670522 A G 0.080066 -1.4822e-05
2:23671307 G T 0.050640 -6.1922e-05
2:23672941 A G 0.082877 4.1834e-07
2:23674539 T C 0.032805 8.7209e-05
2:23676071 C T 0.170535 3.6511e-06
2:23688405 T C 0.125195 -4.1652e-05
2:23694939 G A 0.393810 -3.3128e-06
2:23701569 A G 0.088408 3.2910e-05
2:23703051 A G 0.047891 2.5761e-05
2:23703915 A G 0.389802 -1.0044e-04
2:23707766 T C 1.538039 -6.6702e-06
2:23707988 G A 0.105831 3.7511e-05
2:23709618 G C 0.135916 -1.4386e-05
2:23710223 A G 0.204771 1.2020e-04
2:23713107 C T 0.888119 2.2956e-04
2:23714876 T C 0.036401 -3.0680e-05
2:23716595 T G 0.069521 -1.2340e-04
2:23716694 C A 0.447245 -3.1684e-05
2:23717184 A C 0.033207 1.2315e-05
2:23720804 A G 0.860569 -4.6474e-04
2:23721473 T C 1.928662 -9.7620e-06
2:23722921 G A 0.185764 5.6987e-05
2:23723720 G T 0.124419 -6.2340e-05
2:23724590 T C 1.350483 -1.4198e-05
2:23730896 T G 0.050595 -5.0043e-05
2:23732224 C T 0.288142 2.5597e-04
2:23732894 A G 0.127555 -3.9797e-05
2:23734788 G A 1.970889 -6.7968e-06
2:23742418 C T 0.072997 3.0454e-05
2:23743735 C T 1.279310 -4.0202e-05
2:23743850 C T 0.073468 2.1896e-05
2:23747218 G A 0.048177 -9.7921e-05
2:23748278 A G 0.049225 -1.0466e-04
2:23751828 G A 0.133102 -6.1734e-05
2:23754825 T C 1.160087 -3.0816e-07
2:23756833 A G 1.203677 -3.4659e-05
2:23759508 G T 1.271361 -3.4702e-05
2:23761413 T C 0.502550 -3.4432e-05
2:23766505 A G 1.915201 -3.5580e-05
2:23766603 C A 0.080569 -1.2181e-05
2:23770589 G A 0.923653 -5.2072e-06
2:23771262 G T 0.232295 2.8816e-05
2:23771672 T A 0.307421 4.2253e-05
2:23775932 A G 0.036151 -4.6052e-06
2:23775933 A G 0.591220 1.6435e-05
2:23777940 T G 0.082023 -3.0450e-05
2:23780170 G T 1.073049 4.6659e-05
2:23784138 A G 0.033639 2.7235e-06
2:23790221 A G 0.125059 4.5022e-05
2:23792917 A G 0.062101 -2.2577e-05
2:23794857 A G 0.023873 -1.1567e-04
2:23799265 G A 0.044973 1.3918e-04
2:23802390 C T 1.338756 1.2924e-04
2:23808891 A G 0.023707 7.6226e-06
2:23810785 C T 0.075337 3.0960e-05
2:23811995 A G 0.024554 -5.6609e-05
2:23812444 T C 0.035369 -1.5548e-05
2:23813836 G A 0.049692 2.8521e-05
2:23814122 A G 0.185235 -2.1024e-05
2:23814658 T C 0.056362 4.8142e-05
2:23820044 G A 1.540317 1.0082e-03
2:23824918 A G 0.037219 5.9247e-05
2:23829477 A G 0.094867 4.7904e-05
2:23830871 T C 0.032380 7.2773e-05
2:23834096 G A 0.816488 2.1525e-05
2:23839819 G A 1.977848 -4.0386e-05
2:23855977 T C 0.411263 8.6969e-06
2:23856483 G A 0.140083 -1.7445e-04
2:23857184 A G 0.334329 2.4977e-04
2:23859449 A G 0.600880 -2.3695e-05
2:23860176 A G 0.313725 -2.5570e-05
2:23863144 A G 0.126873 1.2523e-05
2:23866985 G A 1.461416 8.4568e-05
2:23868651 C T 0.331531 1.7799e-04
2:23869647 A G 0.064305 8.5366e-05
2:23870398 C T 0.217783 -5.8708e-05
2:23872765 A C 0.849572 -5.3971e-05
2:23876114 G A 0.032776 6.3114e-05
2:23878075 A G 0.079537 -2.2601e-05
2:23878191 A G 0.895227 -9.0419e-06
2:23880037 T G 0.050673 -2.6827e-06
2:23880684 T C 0.034123 -8.2410e-05
2:23885667 A G 0.023915 1.3437e-05
2:23888143 A G 0.047998 -2.6843e-05
2:23892323 T C 0.155601 -5.2089e-05
2:23894197 A G 0.020646 1.6416e-05
2:23894755 A G 0.032308 2.6900e-06
2:23898317 T C 1.777289 -2.4031e-05
2:23899807 G A 0.364115 2.4535e-05
2:23902314 C T 0.074805 -1.4440e-05
2:23906213 A G 0.098733 1.4853e-05
2:23920845 C T 0.028089 2.1100e-05
2:23921302 C T 0.391882 -1.2231e-05
2:23925595 G T 0.052052 -3.3795e-05
2:23926233 T C 0.258982 7.8140e-05
2:23926659 C T 0.965494 1.5514e-05
2:23930991 A G 0.020273 -2.2671e-05
2:23931840 G A 0.096003 3.1692e-05
2:23932556 A G 0.075370 -4.9933e-05
2:23933841 T C 0.030299 -2.7923e-05
2:23943916 A G 0.073247 6.1925e-05
2:23948466 C A 1.170126 1.1149e-06
2:23948840 T A 0.062513 1.7959e-04
2:23969293 T C 0.047323 -1.6237e-05
2:23973799 C T 0.893176 1.1610e-05
2:23980698 C T 0.024106 -2.2246e-05
2:23984834 C A 0.181457 4.3724e-05
2:23989711 G A 0.094812 1.5006e-05
2:23989829 T C 0.183031 4.6208e-07
2:24042016 C T 0.092890 -4.3978e-05
2:24042689 C T 0.062552 1.4613e-04
2:24049118 G A 0.040871 -2.6404e-05
2:24052668 C T 0.060069 -8.6571e-05
2:24055529 C T 0.030358 4.2409e-05
2:24056668 A C 0.364923 -2.5806e-05
2:24062554 T C 0.048579 -9.2654e-06
2:24063317 G A 0.029475 -4.9027e-06
2:24073810 T C 0.029306 -1.2329e-04
2:24074843 T C 0.078619 -3.2461e-07
2:24081877 C T 0.152781 -1.2373e-05
2:24102459 T C 0.033879 -9.5110e-05
2:24114729 T G 0.291287 4.6433e-05
2:24121376 C T 0.037138 1.4583e-04
2:24134499 A G 0.220734 -5.1557e-05
2:24141469 C T 1.497736 2.9997e-05
2:24143500 T C 0.065181 7.8625e-06
2:24148020 C T 0.045843 -3.1682e-05
2:24167385 A G 0.377637 4.4489e-05
2:24188922 G A 0.299116 5.2297e-05
2:24190632 A G 0.157163 -1.4274e-04
2:24197547 C T 0.093014 1.4159e-06
2:24198342 C A 0.267677 8.6359e-05
2:24199157 C T 0.059605 -8.6289e-06
2:24217009 A C 0.083942 1.0336e-04
2:24218644 A G 0.052250 -8.7803e-06
2:24242812 T C 0.041283 -2.0008e-05
2:24244603 A G 0.124608 -3.8884e-05
2:24247514 G A 1.061147 4.5543e-06
2:24259418 T C 0.025307 1.3215e-04
2:24270053 C T 0.023032 -1.3793e-05
2:24270648 T C 0.252198 -7.0734e-06
2:24275306 A G 0.946172 1.1794e-05
2:24278544 T C 0.100164 -6.8297e-05
2:24290671 A G 0.220348 -1.0173e-05
2:24291513 A G 0.042899 1.3532e-05
2:24296356 C T 0.053889 1.8904e-06
2:24298486 T C 0.027530 2.3884e-05
2:24310007 G A 0.059170 1.2675e-04
2:24315685 C A 0.408374 6.5853e-05
2:24336922 A G 0.047375 5.5327e-05
2:24337594 T C 0.941346 1.8552e-05
2:24352546 G A 0.030020 1.0941e-04
2:24358001 C G 0.285373 -3.7238e-05
2:24362528 C T 0.032506 -1.0389e-05
2:24365234 G A 0.060040 1.9567e-06
2:24365915 A G 0.034733 6.7662e-05
2:24382546 A G 1.249433 7.9176e-06
2:24386212 A C 1.871131 4.0051e-04
2:24389278 C A 0.050640 -2.4352e-06
2:24391720 C T 1.902634 2.2154e-04
2:24394525 G A 0.046340 -3.7533e-05
2:24396159 C A 0.080576 8.7162e-05
2:24398818 A G 0.023765 1.5420e-04
2:24400744 A G 0.056009 5.9516e-06
2:24401591 A G 0.065009 1.8815e-04
2:24413298 G A 0.637550 5.4086e-05
2:24429513 G C 1.067684 -1.3453e-05
2:24429518 A G 0.042461 -5.8363e-05
2:24430319 T C 1.657476 2.8373e-05
2:24431184 T C 0.542057 5.8713e-05
2:24432347 T C 0.088015 -3.9391e-05
2:24432937 T C 0.554430 8.6487e-05
2:24434452 T C 0.128574 -1.6591e-05
2:24435599 A G 0.109294 -4.6947e-05
2:24439048 G A 0.158451 -1.1553e-04
2:24448498 T C 0.065671 4.2609e-05
2:24451510 T C 0.054275 7.5496e-05
2:24461334 G A 1.033850 1.0475e-05
2:24474853 A G 0.043795 -4.3947e-05
2:24483979 G C 0.021776 1.6835e-04
2:24484531 G A 0.027832 -2.8092e-06
2:24491736 T C 0.072614 -3.2366e-05
2:24496531 A G 0.538039 9.6213e-05
2:24496925 A G 0.056788 -1.4710e-05
2:24498083 T C 1.957004 1.3566e-04
2:24501079 T C 0.028232 1.7485e-05
2:24514996 C T 0.195053 -6.6305e-05
2:24515146 G A 0.042088 8.8369e-06
2:24524958 T C 0.709856 1.6650e-05
2:24540632 C A 0.059222 2.2465e-05
2:24562997 C T 0.023710 -8.0995e-05
2:24564977 A G 0.076012 -3.2177e-05
2:24571489 A G 0.155449 -1.4212e-04
2:24572546 A G 0.031636 7.5089e-05
2:24572655 T G 1.964884 1.1712e-04
2:24584658 A G 1.963969 1.0695e-04
2:24587718 T C 0.048745 4.0397e-05
2:24587839 T C 0.028676 1.5001e-05
2:24595176 G A 0.111274 -8.3777e-05
2:24614625 T G 0.034807 -1.9893e-05
2:24623233 T C 0.153050 -1.3894e-04
2:24626991 T G 0.025586 -5.7072e-05
2:24627074 T C 0.524530 6.8165e-05
2:24629542 C T 0.282504 -1.2040e-05
2:24632868 G A 0.111982 2.9111e-05
2:24639185 C T 0.028494 2.0246e-05
2:24641639 G T 0.813512 5.2166e-06
2:24646299 A G 0.077440 4.9147e-05
2:24654451 A G 0.439384 4.7569e-05
2:24657825 C G 0.101316 -1.9032e-05
2:24659254 A G 0.861952 8.0216e-08
2:24664065 A G 0.070913 6.2703e-05
2:24664295 T G 0.890044 3.6367e-05
2:24665113 T C 0.050273 1.0889e-04
2:24665131 C T 1.059822 1.2642e-05
2:24668649 G A 0.141586 -7.8691e-05
2:24674401 T C 0.097522 7.2229e-05
2:24674550 C A 0.072630 1.8244e-04
2:24677703 A G 0.987423 -1.2010e-05
2:24678978 A G 0.047810 4.2831e-05
2:24680249 G T 1.678411 1.8108e-04
2:24686062 G A 0.038693 2.3853e-05
2:24686441 G A 0.660874 2.0623e-04
2:24688055 T C 0.991149 3.5042e-05
2:24690025 C A 0.146023 6.9834e-06
2:24692809 G C 1.457567 4.0852e-05
2:24694472 T C 0.141012 -5.5813e-05
2:24704760 A G 0.123063 -2.7486e-05
2:24712627 T C 0.179347 2.0687e-05
2:24724907 C G 0.103397 -5.7717e-05
2:24729639 T C 0.237430 1.2348e-05
2:24736304 G T 0.037920 2.9752e-05
2:24751739 G A 0.088638 -7.6330e-06
2:24763007 C T 0.074795 3.9923e-06
2:24799847 G A 0.393622 5.0941e-05
2:24801608 G A 0.104760 1.3653e-07
2:24804233 A G 0.030224 -3.7445e-05
2:24815709 T C 0.040199 1.4778e-05
2:24822475 C T 1.805664 1.3050e-04
2:24823962 T G 0.050238 -3.5246e-05
2:24842317 G A 0.153170 7.8104e-06
2:24846981 A G 0.140846 -1.2448e-05
2:24855602 A G 0.045606 -3.2691e-05
2:24879449 G A 1.804943 1.4248e-04
2:24881666 A C 0.066032 -6.8928e-05
2:24895776 A G 0.020396 -9.1706e-06
2:24916987 A G 0.110700 3.2370e-05
2:24921802 G A 1.003979 2.4201e-04
2:24925206 C T 0.051358 6.0091e-05
2:24925731 A G 0.047437 7.0472e-05
2:24931522 G C 0.095720 -3.3103e-05
2:24934433 A G 0.154835 2.3653e-05
2:24949012 A G 1.803759 1.2986e-04
2:24949668 C T 0.028115 -5.8803e-06
2:24963011 T G 0.037557 1.8226e-05
2:24972217 C T 0.547198 -3.3190e-05
2:24974958 T C 0.051143 -1.5818e-05
2:24985719 G T 0.104260 -2.0544e-04
2:24994668 T G 0.109213 -2.8149e-05
2:24995047 T C 0.179036 -1.1337e-05
2:25008278 T C 0.413957 -5.2027e-06
2:25011635 T G 0.022801 -2.7102e-05
2:25014288 C T 0.047498 -3.7999e-05
2:25014607 T C 0.169993 3.4465e-05
2:25014764 A G 1.310648 2.3532e-05
2:25022598 G A 0.308866 -1.3151e-05
2:25029841 C T 0.057216 5.5444e-05
2:25030301 T G 0.140849 1.1692e-05
2:25035709 T C 0.112131 -4.9094e-05
2:25041186 A G 0.064824 -1.2100e-06
2:25046355 C T 1.218640 6.0035e-05
2:25047910 G A 1.357770 1.8560e-05
2:25048167 G T 0.035343 5.8818e-05
2:25057094 A G 0.036989 -7.0195e-05
2:25062591 A G 0.107464 -3.1645e-05
2:25064193 A G 0.978130 3.6187e-05
2:25065799 A G 0.174553 4.2035e-05
2:25065986 T C 0.131596 -6.5949e-05
2:25070842 A G 0.057372 -1.5363e-04
2:25074086 T G 0.274425 -1.0020e-05
2:25077569 G A 0.035768 8.8353e-06
2:25083310 C T 0.896733 -2.1662e-06
2:25086827 G T 0.861692 -1.4902e-05
2:25093755 G A 0.083445 4.7214e-05
2:25124388 A C 0.708966 -1.8644e-05
2:25126467 T A 0.110560 -9.1769e-05
2:25126911 G C 0.042295 -4.5107e-05
2:25127801 T C 0.659063 -2.3911e-05
2:25131316 G A 0.903348 1.2419e-06
2:25133884 A G 0.072078 -5.2784e-05
2:25141434 A G 0.198870 4.4238e-05
2:25141538 G A 0.973479 1.0536e-05
2:25157762 C T 0.041150 6.6234e-05
2:25158008 C T 0.979662 1.6690e-05
2:25165825 A G 0.227888 -1.6537e-04
2:25169312 A G 0.076408 -5.9067e-05
2:25187599 T C 1.017001 1.8678e-05
2:25191843 A G 0.182996 -3.8783e-05
2:25192908 A C 1.524747 2.8276e-04
2:25194741 A G 1.528723 2.8147e-04
2:25198566 G T 0.082137 1.4624e-05
2:25230221 T C 0.023100 -1.0592e-05
2:25236694 T C 1.761486 5.2014e-05
2:25239969 T C 1.014547 1.7891e-05
2:25250451 C T 0.056830 -6.1648e-05
2:25256520 A G 0.078391 -1.0902e-04
2:25276284 A G 0.234149 -1.5097e-04
2:25279476 T C 0.220101 9.4985e-05
2:25296089 T C 0.039102 -8.2922e-06
2:25296162 G A 0.052675 -2.9820e-05
2:25301557 G A 0.053766 5.2614e-05
2:25301755 T A 0.795112 2.0520e-05
2:25302201 C T 0.160334 5.8721e-06
2:25313791 G T 0.082776 7.2375e-05
2:25320147 C T 0.036278 -7.4688e-05
2:25321422 T C 0.057174 -4.5987e-04
2:25321732 A G 0.155153 1.8901e-05
2:25329898 C T 0.240552 4.6306e-05
2:25353279 T C 0.183323 2.8266e-05
2:25359422 A G 0.596391 4.2579e-05
2:25363466 T G 1.750298 -3.1799e-05
2:25366249 T C 0.051487 -2.4213e-04
2:25373298 A G 1.312348 3.0046e-05
2:25373365 C T 0.117957 -6.1525e-05
2:25383068 C G 0.090320 -1.3231e-06
2:25384833 C T 0.444158 -7.4365e-05
2:25386064 G A 0.211740 -3.5796e-05
2:25389159 A G 0.051254 -3.1975e-04
2:25389224 G A 0.640260 1.3584e-04
2:25394290 G A 0.034415 -1.0600e-04
2:25406190 C T 0.362307 2.0685e-05
2:25438335 G T 0.356244 2.9247e-05
2:25453050 A G 0.068021 9.6426e-05
2:25458546 T C 1.180457 1.1041e-06
2:25462988 A G 0.172869 3.2812e-08
2:25463483 A G 0.819277 8.4734e-06
2:25469913 T C 1.493023 -9.9674e-06
2:25478461 A G 0.053263 -7.7644e-05
2:25483565 T G 0.028653 -3.3173e-05
2:25486770 C T 0.622120 -1.7113e-05
2:25487656 T C 0.392889 1.1288e-04
2:25487658 T C 1.386391 7.2615e-06
2:25488193 G A 0.046911 2.9272e-05
2:25491016 C T 1.070284 1.6372e-05
2:25492467 G A 0.618683 4.1757e-05
2:25496829 A G 0.324494 2.7462e-05
2:25498565 G C 0.161872 -5.4758e-07
2:25502892 G A 0.064711 7.9192e-05
2:25503528 C T 0.033960 -1.3823e-04
2:25504038 A G 0.073386 1.1106e-04
2:25507794 G T 0.071965 -2.1923e-05
2:25519281 G A 0.021266 2.2466e-05
2:25521709 T C 0.082595 9.2390e-06
2:25524944 C T 1.293763 1.2350e-05
2:25526721 C T 1.906490 -8.5762e-07
2:25526766 A C 0.063253 1.9159e-05
2:25530020 T C 0.033882 4.0360e-06
2:25530028 C T 1.105919 -2.9392e-05
2:25538811 A G 0.076441 -1.2694e-05
2:25540280 T G 0.023574 -1.1919e-05
2:25558812 C T 0.827109 -1.4267e-05
2:25578778 A G 0.164478 1.5177e-04
2:25583450 G A 0.065016 -4.3058e-05
2:25589466 G A 0.269751 2.9100e-05
2:25592368 A G 0.035866 4.8859e-05
2:25592436 T C 0.139337 3.6682e-05
2:25596509 C A 1.441883 -3.4797e-05
2:25597681 A G 1.005726 -3.1107e-05
2:25601674 C T 0.073348 -2.7636e-05
2:25603164 C A 0.054717 3.6927e-06
2:25605740 C G 0.056119 -2.7438e-06
2:25607186 A G 0.112543 -3.4046e-05
2:25621530 T C 0.519564 -2.8980e-05
2:25623108 T C 0.050085 -5.1675e-06
2:25627036 G A 0.033272 5.2585e-05
2:25650873 T C 0.552206 -4.6048e-05
2:25655371 A C 0.034817 -2.3257e-06
2:25655446 G T 1.352976 -2.1984e-05
2:25661744 G C 0.428806 -1.3531e-06
2:25668692 A G 1.857064 -4.9582e-05
2:25680187 C T 0.073159 -1.9834e-05
2:25684118 C T 1.410766 9.2065e-06
2:25691325 T C 0.164569 3.4292e-06
2:25691492 T C 0.265678 1.2184e-04
2:25696673 A C 0.041101 5.0743e-05
2:25702055 T G 0.343848 -7.4594e-05
2:25705428 C T 1.033425 2.6024e-06
2:25709738 C T 0.030728 5.7829e-05
2:25720503 C T 0.078223 1.1174e-04
2:25720513 A G 0.054165 -1.4114e-05
2:25722384 A C 0.066483 8.9654e-05
2:25723726 C G 0.058729 -1.3241e-04
2:25727910 A G 0.709586 1.5596e-05
2:25771477 G T 0.055123 7.4955e-05
2:25779495 C T 0.426683 7.5687e-05
2:25782369 C T 0.265113 7.3960e-05
2:25792285 T C 0.180097 -5.0404e-06
2:25798580 A G 0.086918 8.9630e-06
2:25843142 T C 0.073971 -4.2340e-05
2:25843252 A C 0.261199 9.2244e-05
2:25850389 A G 0.056606 2.8106e-05
2:25854150 C T 0.031662 1.4483e-05
2:25864231 T C 0.028764 -4.1046e-05
2:25871847 T C 0.316824 6.6554e-06
2:25874261 T C 1.049290 3.3112e-05
2:25875950 C T 0.061114 7.9918e-05
2:25877698 T C 0.041873 2.3441e-05
2:25887288 G A 1.042639 5.0299e-05
2:25887558 G A 0.790253 1.6990e-05
2:25889076 T C 0.070193 8.9733e-05
2:25897558 C T 0.057907 2.0644e-05
2:25907381 A G 0.109171 -9.7879e-06
2:25911296 G A 0.034866 -5.5412e-05
2:25917523 A C 0.077298 -5.6262e-05
2:25920359 A G 0.942180 -2.9127e-05
2:25921816 G A 0.868703 -3.4257e-06
2:25924840 C T 0.140888 -6.5834e-05
2:25925157 C T 1.474623 -2.1231e-05
2:25943974 G A 0.907798 -3.4044e-06
2:25957467 A G 0.065418 4.8046e-05
2:25960035 A C 0.046138 4.1663e-05
2:25969168 C T 0.102767 6.8152e-05
2:25972179 A G 0.611756 7.7670e-06
2:25973060 T C 0.108346 4.2253e-06
2:25976197 G A 0.053454 -5.3132e-05
2:25992902 T C 0.073296 4.0384e-05
2:26013180 G A 1.335705 2.5272e-05
2:26018735 T G 0.110534 -1.1166e-06
2:26020643 T C 0.028985 -1.2505e-05
2:26026986 T C 0.675831 -5.7829e-07
2:26036603 A G 0.032873 6.9004e-06
2:26039269 C T 0.041662 -1.9174e-04
2:26045626 G A 0.027001 -5.2909e-05
2:26046472 T C 0.096165 -7.0401e-05
2:26062268 C T 0.057109 -1.0690e-05
2:26073307 C T 0.086058 -3.4612e-05
2:26080394 C T 1.007170 -2.2363e-05
2:26099522 C G 0.110099 5.3069e-06
2:26106067 T C 0.047151 5.0568e-05
2:26113120 C T 1.427527 4.8703e-05
2:26116307 C T 0.048401 -1.3468e-04
2:26129355 T C 0.548571 8.9446e-05
2:26129493 T C 0.076405 1.2666e-05
2:26130680 C A 0.097931 7.1097e-05
2:26135996 T G 1.604512 9.6323e-06
2:26136031 A T 1.473146 8.0369e-06
2:26145549 C T 0.060186 -2.2197e-05
2:26147890 T G 0.051387 2.2968e-04
2:26150909 C G 0.045418 -1.1094e-04
2:26151206 C T 1.743563 1.6476e-05
2:26173387 G A 0.293257 -5.6214e-05
2:26173503 G A 0.053571 -7.7661e-05
2:26178889 T C 0.426596 -5.5665e-06
2:26179446 A G 0.054454 1.3734e-05
2:26183142 T C 0.202512 -5.1956e-06
2:26187817 A G 0.045181 -6.9624e-05
2:26189594 T C 0.039949 9.4515e-05
2:26190923 T C 1.183099 -1.1005e-06
2:26193198 T C 0.035567 -6.1977e-05
2:26196510 T C 0.306805 8.0644e-05
2:26200554 C A 0.032188 -2.0999e-04
2:26202280 T C 0.970071 -6.5687e-06
2:26207320 A G 0.086353 6.9701e-06
2:26207421 A G 0.544524 -9.1071e-06
2:26214857 C A 0.220520 2.2558e-05
2:26216120 T G 1.769935 7.8991e-05
2:26219850 G T 0.049021 6.3657e-05
2:26220636 G A 1.924793 1.7249e-04
2:26223547 A G 1.209192 1.2543e-05
2:26241772 G A 0.365825 -5.2431e-05
2:26248175 A G 0.120025 -8.6592e-05
2:26249664 G A 0.141268 -7.6610e-06
2:26254615 T C 0.108918 3.8179e-05
2:26267711 T C 0.207634 9.0719e-07
2:26281239 G A 1.017861 2.4155e-05
2:26293175 G A 0.080219 1.5982e-06
2:26303082 T G 0.104695 6.2615e-05
2:26304651 G A 0.092101 -1.2266e-05
2:26307817 G A 0.051984 -1.3133e-05
2:26310217 G A 0.036843 -4.5645e-06
2:26311926 G A 0.064402 3.0386e-05
2:26328800 G A 1.591538 3.7479e-05
2:26341570 C A 0.128038 -2.0161e-05
2:26345758 T C 0.043259 7.9889e-05
2:26350787 T G 0.022555 2.0699e-05
2:26351644 C T 1.950252 4.8944e-05
2:26362515 T G 1.594735 4.5100e-05
2:26380618 A G 0.264321 -3.3651e-06
2:26392642 A G 0.048297 7.0847e-05
2:26399214 A G 1.393891 1.7589e-05
2:26399745 T C 0.107798 1.6742e-06
2:26406980 T C 0.027995 2.5971e-06
2:26409950 A G 1.438358 3.2050e-05
2:26434022 A C 1.602249 2.8028e-05
2:26437255 C G 0.089284 2.9718e-06
2:26472481 C T 0.027070 -4.6656e-05
2:26474819 T G 0.046765 1.8758e-06
2:26492367 T C 0.148425 2.9543e-05
2:26496909 A G 0.030685 -6.2017e-06
2:26512957 C G 1.862419 4.2785e-05
2:26525592 G A 0.049501 -4.5055e-06
2:26527798 T C 0.043607 -4.0002e-05
2:26532443 C T 0.042026 -3.8350e-05
2:26534041 C T 0.028770 -3.8425e-05
2:26534112 A G 0.041429 1.6013e-05
2:26534250 C T 0.086204 -1.7431e-05
2:26534454 A G 0.029342 -5.5840e-05
2:26534801 A G 1.437732 -1.3303e-05
2:26534813 G A 0.023960 -8.4693e-05
2:26534872 T C 0.042857 -2.3295e-05
2:26535383 G A 1.584985 1.0922e-05
2:26536118 A G 0.040922 2.5864e-05
2:26536694 T C 1.405862 -3.0998e-06
2:26536727 T C 0.042558 -2.2240e-05
2:26536967 A C 0.115328 5.0033e-07
2:26537324 C G 0.030104 -2.1283e-05
2:26537499 C A 1.960577 4.0175e-06
2:26539806 G A 0.055853 -2.7288e-05
2:26563331 A G 0.097811 7.0213e-06
2:26569583 C G 0.044580 4.5445e-06
2:26581838 T C 1.031766 3.1947e-05
2:26582605 G A 0.031451 -5.8121e-05
2:26586209 C G 1.046745 2.5982e-05
2:26590084 G T 0.701121 -3.9265e-06
2:26597059 G A 0.099628 3.1377e-05
2:26611667 C T 1.940090 -7.7103e-06
2:26616468 C T 0.027040 -9.2999e-05
2:26627147 A G 0.132417 -1.1455e-04
2:26636315 C T 0.040533 -1.0006e-05
2:26636390 G A 0.553300 -1.9277e-05
2:26638065 T C 0.068615 1.5275e-06
2:26640623 A C 0.087132 2.3851e-05
2:26645292 A G 0.035668 2.3795e-05
2:26647014 A G 0.031182 -1.1495e-05
2:26653010 A G 0.051637 6.1233e-05
2:26655910 A G 0.143621 1.6723e-05
2:26658196 G A 0.081352 -3.7902e-05
2:26666134 G A 0.127308 3.6017e-05
2:26667130 G A 0.324575 1.5034e-06
2:26674162 A G 0.090722 -1.3735e-05
2:26676395 T G 0.132946 -2.4611e-04
2:26677295 G T 0.158844 3.8237e-05
2:26678040 T G 0.083354 -2.9101e-06
2:26679362 A G 0.126919 -1.9717e-05
2:26679394 A G 0.153901 2.8674e-05
2:26682646 C T 0.191120 -9.5715e-05
2:26683777 A G 0.124595 -5.1345e-05
2:26692968 G A 0.026781 -4.6263e-05
2:26695500 C A 0.051186 5.3203e-05
2:26696374 T C 0.033123 -3.5693e-05
2:26700099 A G 0.046924 -6.1863e-06
2:26700373 A G 0.023814 -1.1013e-05
2:26700700 A G 0.792902 -8.5244e-05
2:26702412 A G 0.075766 5.2327e-08
2:26703734 T C 0.024080 -7.4589e-05
2:26708957 A G 0.149957 1.4916e-04
2:26712437 A G 0.055415 -1.4389e-05
2:26713723 G A 1.026076 6.8321e-06
2:26722989 G A 0.800263 7.5639e-05
2:26725427 G A 0.026661 -2.1577e-05
2:26731100 C T 0.073507 7.9184e-06
2:26732343 C T 0.031224 -2.0471e-05
2:26732369 T C 0.048569 1.8602e-05
2:26734592 G T 1.301319 2.8599e-05
2:26739780 T C 1.852328 7.4362e-05
2:26741040 T C 0.128019 -5.4393e-05
2:26744437 C T 0.608575 3.2793e-05
2:26744502 T C 0.029303 3.3009e-05
2:26745609 T C 0.033733 2.3920e-05
2:26746394 C G 0.136029 -3.7782e-06
2:26749597 A G 0.962557 -2.3115e-05
2:26754345 T G 1.010958 -6.6466e-06
2:26758205 G A 0.100443 3.4087e-05
2:26760031 G T 0.972778 -7.8985e-06
2:26764099 C A 0.604129 4.4750e-05
2:26772152 A G 0.058589 4.1503e-05
2:26773867 T C 1.936124 7.9260e-05
2:26777597 C T 1.649462 3.7045e-05
2:26779179 T C 0.111352 -3.6785e-05
2:26781765 A G 0.757656 1.1191e-05
2:26782473 C G 0.486899 -6.2894e-05
2:26786288 C T 0.122969 -4.6416e-05
2:26788336 A G 0.028481 -1.9617e-05
2:26792134 T C 1.483348 7.9764e-05
2:26797358 A G 0.036959 -3.9813e-05
2:26798893 T A 0.625700 8.2381e-07
2:26803936 G A 0.070809 8.5309e-06
2:26804247 C T 1.014749 -7.2366e-05
2:26809050 T C 0.034898 8.5021e-07
2:26813226 G A 0.071825 -6.5286e-05
2:26813268 A G 0.055087 -1.3116e-05
2:26815601 T C 0.164797 -4.1427e-05
2:26824439 A G 0.221360 -2.4961e-05
2:26829844 G A 0.068424 -1.5221e-05
2:26830665 A G 0.361918 -5.2625e-05
2:26831288 T C 0.079807 1.0857e-05
2:26832419 C T 0.150684 -4.2854e-05
2:26833844 T C 0.032133 2.8861e-05
2:26838158 G A 1.266434 3.5039e-05
2:26846282 C T 1.070378 5.4203e-05
2:26856276 T C 0.116623 4.9340e-04
2:26858830 G A 1.129084 -1.0134e-05
2:26864607 T C 0.112358 3.2286e-05
2:26870920 T C 0.036758 -1.0955e-04
2:26876180 T C 0.845645 -2.1324e-05
2:26882025 T C 0.071098 1.3081e-05
2:26882544 T C 0.041056 9.7347e-05
2:26885676 C A 0.041335 1.1836e-05
2:26889576 T C 1.243094 -6.0325e-05
2:26892931 A G 1.244279 -6.5073e-05
2:26893252 T C 0.050270 1.6669e-05
2:26894217 T C 0.205284 1.7488e-05
2:26894433 C A 0.026547 7.2690e-06
2:26894985 C T 0.069832 5.0004e-06
2:26895947 G A 1.203466 -1.6489e-04
2:26897778 A G 0.074542 1.0362e-04
2:26910496 A G 0.075409 -5.0623e-05
2:26910556 C T 1.372220 -1.1182e-04
2:26910959 T C 0.159146 -1.7630e-05
2:26919429 C T 0.425885 3.5840e-03
2:26924018 G C 0.083280 5.6533e-05
2:26925688 G A 0.135371 -1.5819e-05
2:26926994 A G 0.056311 1.3362e-05
2:26928476 T G 0.079768 2.0455e-04
2:26932031 T C 1.219108 -5.4457e-03
2:26932887 G A 1.491923 -1.6365e-04
2:26938182 A G 1.509872 -1.5831e-03
2:26938494 A G 0.097035 -8.0107e-05
2:26938567 A G 0.078466 -3.9360e-04
2:26945293 A G 1.053626 -2.0303e-04
2:26946788 A C 0.031682 9.6533e-05
2:26948154 T C 0.074162 2.2756e-05
2:26955029 T G 0.051384 4.5831e-05
2:26957396 A C 0.944053 1.9074e-04
2:26959567 T G 0.044087 -4.3519e-05
2:26963320 A G 0.087168 2.9958e-04
2:26965682 T C 0.073062 4.3529e-05
2:26966565 A C 0.055645 1.6048e-04
2:26967123 C T 0.077476 -6.2809e-05
2:26982600 T C 0.818621 -2.1871e-05
2:26994767 T C 0.819160 -1.6654e-05
2:27014522 A C 0.510589 7.8722e-05
2:27016259 G A 0.699570 8.1501e-06
2:27016988 T C 1.858459 1.6983e-05
2:27028135 A G 1.436576 -7.3585e-06
2:27035978 A C 0.858609 1.1341e-05
2:27047301 T C 0.026755 9.6785e-05
2:27059011 C T 1.052941 -8.4282e-06
2:27066103 T G 0.769591 -1.5024e-05
2:27068319 T C 0.051273 8.1390e-05
2:27069211 G A 0.814940 -6.3381e-06
2:27075505 C T 0.021850 3.1782e-05
2:27101281 T C 0.187170 -4.8086e-05
2:27109059 A G 0.027105 -2.2365e-05
2:27111650 T C 0.800474 -3.7081e-06
2:27112487 T C 0.056249 1.5800e-04
2:27116099 G T 0.055493 -1.2801e-04
2:27125195 G A 0.088327 -3.0530e-05
2:27140342 T C 0.754056 -2.3268e-05
2:27141584 A T 0.422061 8.8825e-06
2:27152874 T C 0.491040 2.2026e-05
2:27161060 G A 1.227371 1.6009e-05
2:27167617 A G 0.101608 -2.1814e-05
2:27173314 A G 0.087843 -6.0474e-05
2:27176094 T C 0.041886 -3.9757e-06
2:27182314 A G 0.030643 -5.6092e-05
2:27187217 A G 0.117967 -9.3973e-06
2:27192107 C T 0.098882 3.0015e-05
2:27193078 T C 0.060650 -6.7953e-05
2:27209648 G A 0.102501 -3.0169e-05
2:27228772 T C 0.118587 -4.4236e-05
2:27239949 T G 1.223152 2.2131e-05
2:27241279 T C 0.027774 -1.9954e-04
2:27260469 A G 0.595725 -2.3624e-05
2:27274073 A G 0.086541 -1.1757e-04
2:27290525 G A 1.404651 3.3514e-05
2:27293041 T C 0.037823 -6.3736e-05
2:27297757 A G 0.745215 -3.1466e-05
2:27308159 A G 0.064058 -1.7381e-05
2:27315252 A G 0.740093 -3.3755e-05
2:27323198 C T 0.102926 2.7634e-04
2:27323385 T C 0.729645 -2.9864e-05
2:27323963 G T 0.097298 -5.2065e-06
2:27324669 T C 0.034032 -2.4638e-05
2:27326067 A G 0.031581 1.0783e-04
2:27341063 T A 0.718843 -1.1209e-05
2:27349220 T C 0.058865 -8.7226e-05
2:27351279 A G 1.291079 1.9091e-05
2:27353507 C G 0.290696 -7.5118e-05
2:27354419 T C 0.318444 1.8248e-05
2:27357038 T C 0.074513 -1.0722e-05
2:27365592 T G 0.050306 8.2725e-05
2:27368588 C T 0.700206 3.1833e-05
2:27381271 A G 0.040666 1.2167e-04
2:27384579 G A 1.197166 3.5837e-04
2:27385275 C T 0.203022 -1.3203e-05
2:27405497 T C 0.466499 6.5652e-06
2:27408040 T C 0.023356 2.3165e-05
2:27422605 T C 1.880608 2.0245e-05
2:27423913 A G 0.114919 -4.1286e-05
2:27424636 A G 1.394635 6.3472e-06
2:27429808 A G 0.029069 2.3905e-04
2:27435165 A G 0.024217 1.8252e-06
2:27435250 G A 1.975858 -4.3509e-06
2:27439751 T G 0.095217 -2.6216e-05
2:27446746 A G 0.031672 -5.0372e-05
2:27465608 C G 0.025073 -1.2860e-05
2:27470531 A G 0.048307 4.6359e-06
2:27484620 G A 0.585112 2.0982e-06
2:27488534 G C 0.033759 -4.2862e-05
2:27491111 C T 0.211896 -4.1386e-06
2:27497815 G T 0.416576 -1.2152e-06
2:27498844 A G 0.187478 -1.0082e-04
2:27499675 A G 0.021698 -4.9322e-05
2:27502134 C G 0.041276 7.3682e-05
2:27513678 T C 0.130323 -1.0984e-05
2:27513942 T C 0.069245 -1.5188e-05
2:27516290 T C 0.043743 4.1151e-05
2:27519153 T G 0.516000 -3.0654e-06
2:27526463 C T 0.054938 -6.0980e-05
2:27533485 T C 0.030958 6.7815e-05
2:27539201 A G 0.052078 -2.4266e-05
2:27547247 C G 0.037842 4.0134e-05
2:27550967 G A 0.800938 -1.4516e-05
2:27579172 C T 0.077268 -6.3110e-06
2:27586610 G A 0.060991 -3.7504e-05
2:27587724 A G 0.034522 1.5372e-05
2:27589810 C T 0.785329 -8.7077e-06
2:27590038 C G 0.059754 -9.4328e-05
2:27590666 T C 0.053685 -5.2416e-05
2:27591804 C T 0.651273 -3.3391e-05
2:27594397 T C 0.111631 -5.7850e-06
2:27611454 T C 0.048199 -2.7780e-06
2:27612840 G C 1.939373 5.0627e-05
2:27623999 A C 0.035288 -7.9045e-05
2:27657681 T C 0.189834 -2.7262e-06
2:27669137 G A 0.029442 -4.9509e-05
2:27682309 T C 0.043065 1.0886e-05
2:27685388 A G 0.894578 -3.2729e-05
2:27686911 C T 0.102235 -2.9834e-05
2:27711631 C T 0.832227 -2.9822e-05
2:27715416 T C 0.783560 -1.7068e-05
2:27725572 A C 0.793538 -2.5052e-05
2:27730940 C T 1.215090 -2.6253e-05
2:27742603 C T 1.237511 -3.1474e-05
2:27743154 G A 0.321183 1.2506e-05
2:27747949 A G 0.067664 -1.2638e-06
2:27748624 G A 1.134319 -1.0876e-05
2:27749327 A G 0.023548 3.4434e-05
2:27779319 T C 0.030306 -3.1754e-05
2:27799773 C A 0.029072 -1.4967e-05
2:27801418 A C 0.958961 1.1260e-04
2:27815510 C A 0.507739 8.4058e-05
2:27816593 C T 0.422795 1.3106e-05
2:27819645 C T 0.038650 2.5518e-05
2:27834152 C T 0.506227 9.2775e-05
2:27844601 G T 0.424885 1.0202e-05
2:27851918 A G 0.498379 9.1732e-05
2:27855239 G A 0.931258 8.7583e-05
2:27874563 T G 1.166676 -1.1733e-04
2:27887034 A C 1.154495 -1.2822e-04
2:27887160 T C 0.026768 1.9444e-05
2:27895867 T C 0.044048 -2.6726e-06
2:27906918 T C 0.044821 2.8212e-05
2:27907444 C T 0.102270 -4.3820e-05
2:27929023 C A 0.106964 1.9769e-04
2:27933601 A G 0.041143 4.2415e-05
2:27933750 A G 0.064922 -3.4297e-05
2:27934524 C T 0.527928 -2.1862e-06
2:27942658 A G 0.103049 -2.3712e-05
2:27949052 A G 0.339509 2.6777e-05
2:27960776 T C 0.251977 -6.2028e-05
2:27961614 C T 0.360470 2.4592e-05
2:27993142 G T 0.071092 -1.8513e-05
2:27995781 C A 1.471562 -1.1671e-06
2:27996264 A G 0.085324 -2.2672e-05
2:28011829 T C 0.033869 1.2436e-05
2:28019824 A G 0.040913 5.4570e-05
2:28020750 T C 0.021104 4.0646e-05
2:28023120 C T 0.420711 -8.0202e-06
2:28043391 C T 0.072250 -6.9299e-06
2:28050951 T C 0.411795 -5.7582e-06
2:28057593 G T 0.053412 -4.0356e-05
2:28059434 T C 0.039637 -5.2996e-05
2:28064201 C T 0.025009 9.3303e-06
2:28079775 G A 0.363320 2.2116e-06
2:28085311 A G 1.561421 1.0060e-05
2:28086793 A G 0.131557 -1.4901e-05
2:28106866 T C 0.080809 -1.8388e-04
2:28122890 T C 0.033749 -4.7185e-05
2:28145159 T G 0.563674 -1.4230e-05
2:28169597 C T 1.635054 -1.0889e-05
2:28180334 G A 0.052854 -1.0659e-05
2:28180473 A G 0.045944 -8.1794e-05
2:28189280 A G 1.560181 -8.3385e-07
2:28199175 C T 0.032308 1.5539e-05
2:28206268 T C 0.558182 -9.1213e-05
2:28244926 C G 0.235151 -3.8438e-05
2:28254894 G A 0.070287 -9.4463e-06
2:28261053 T C 0.027495 1.9164e-06
2:28268742 T C 0.120758 2.8430e-04
2:28270888 C T 0.063023 -3.2322e-05
2:28281545 A G 1.575352 6.2072e-06
2:28304061 A G 0.716510 -3.2498e-05
2:28313646 T C 0.140548 4.6145e-06
2:28315770 C T 0.238063 -4.2783e-05
2:28317880 G T 0.061202 -1.3851e-05
2:28328311 A G 0.106840 1.5941e-04
2:28342083 A G 0.034233 -9.2550e-05
2:28344285 A G 0.243909 -7.3647e-06
2:28357730 C T 0.041429 -8.5342e-06
2:28359016 C T 0.253798 -1.5705e-06
2:28362739 T G 0.076726 -2.4390e-05
2:28369436 T C 0.523608 4.3244e-06
2:28369981 C T 0.640647 -2.9856e-05
2:28371194 C T 0.144079 -1.8033e-05
2:28373552 G A 1.472935 1.8048e-05
2:28373578 G A 0.055207 1.5219e-05
2:28373787 A G 0.038404 7.2349e-07
2:28374154 G A 0.057946 9.0534e-05
2:28383737 G T 0.035950 -6.3842e-05
2:28385147 A G 1.123595 -4.6337e-06
2:28387200 A G 0.132550 4.2336e-05
2:28431037 C T 0.162096 4.1629e-05
2:28439845 G A 0.042351 1.7802e-05
2:28442196 G A 0.370321 3.8566e-05
2:28444712 A G 0.032532 3.2276e-05
2:28445302 T C 0.051023 -1.0237e-05
2:28449421 A G 0.116675 1.1810e-05
2:28450155 T C 0.035135 -7.3412e-05
2:28464198 T C 0.042055 6.9344e-05
2:28464290 T C 0.035434 -4.1772e-06
2:28468028 C T 0.044580 -3.2725e-05
2:28468514 G A 0.703789 -6.8374e-05
2:28474423 A G 1.444240 -8.4016e-05
2:28484922 T C 0.098168 6.2479e-06
2:28531731 G C 0.031786 7.4751e-06
2:28532309 G A 1.188471 -3.5620e-05
2:28535702 G A 0.241799 1.0261e-05
2:28539877 T C 1.179532 3.8638e-06
2:28540144 T C 0.213798 1.2913e-05
2:28545109 T G 0.297100 4.1014e-06
2:28545188 A G 0.028329 -1.2296e-04
2:28546682 T C 0.060994 1.1114e-05
2:28549757 C T 1.885899 8.2184e-06
2:28561758 C T 0.275555 6.1244e-05
2:28567666 G C 0.054769 2.9941e-05
2:28570538 A G 0.958519 -6.6489e-05
2:28570963 C T 0.117321 -3.3414e-05
2:28582803 A G 0.050478 -6.3641e-05
2:28582970 T C 0.061922 8.8579e-05
2:28584315 C T 1.550691 -5.5049e-05
2:28587252 T C 0.069946 -9.9104e-06
2:28588856 G T 1.430328 -8.5120e-06
2:28591295 A G 0.022337 -2.1655e-05
2:28597305 C T 0.977436 1.6093e-05
2:28599765 G A 0.407212 -6.6241e-06
2:28600239 C T 1.659342 -2.6847e-05
2:28601801 A G 0.039971 1.1439e-04
2:28602951 G A 0.202892 -3.9890e-05
2:28610075 C T 0.044814 -1.9993e-06
2:28610574 A C 0.140778 -4.3545e-05
2:28610585 C T 0.041581 -1.7915e-04
2:28610627 C T 0.248998 2.8540e-04
2:28617932 T C 0.396323 7.0587e-06
2:28623047 C T 1.051474 -9.7320e-04
2:28627629 T C 0.931573 -1.9484e-04
2:28628696 G A 0.055087 -4.8209e-05
2:28630765 C T 0.051182 -7.4503e-06
2:28632191 A G 0.455820 1.9201e-04
2:28633407 C G 0.030617 3.3959e-04
2:28646801 A G 0.756838 2.5024e-05
2:28646847 T C 0.258466 9.7506e-05
2:28649424 G C 0.045002 3.3368e-05
2:28652529 A G 0.712371 -5.6055e-06
2:28657698 A G 0.052490 -1.1725e-05
2:28659489 A G 0.401058 -1.4808e-05
2:28659534 A G 0.287184 2.7404e-05
2:28659842 A G 0.348341 4.4796e-05
2:28668107 C T 1.211685 1.1818e-05
2:28670404 C T 0.861621 5.5251e-05
2:28670491 A G 0.110914 6.1164e-05
2:28671677 A G 0.049835 1.7324e-05
2:28672112 T C 0.074678 1.0161e-04
2:28673612 G A 0.362570 2.3272e-05
2:28675125 G T 0.381181 1.5016e-05
2:28678625 A C 0.056596 4.1275e-05
2:28679075 A C 0.723069 -1.9324e-05
2:28679478 A G 0.041026 -1.1569e-04
2:28688516 A G 1.031549 -1.4019e-05
2:28688520 T C 0.438167 -2.1506e-04
2:28688564 A G 0.089735 -3.0839e-05
2:28703171 G T 0.093539 4.5315e-04
2:28703983 C A 0.521709 5.4436e-05
2:28708480 A G 0.095685 -6.2127e-06
2:28727147 A G 0.249647 -7.0135e-05
2:28728679 A G 0.050449 -4.3732e-05
2:28735509 A G 1.134994 4.5330e-06
2:28737613 G A 1.920794 6.3845e-05
2:28738614 A G 0.072409 -1.1858e-05
2:28742085 T C 0.357623 -1.4205e-06
2:28744024 T C 0.138324 1.5843e-04
2:28745686 C G 0.045207 -4.3375e-05
2:28745885 T C 0.034950 5.2545e-05
2:28748838 C T 0.068294 -2.6305e-05
2:28749920 A C 0.263075 -2.0981e-05
2:28752348 A G 0.144991 -2.2727e-05
2:28758427 T C 0.524153 5.5558e-06
2:28758828 G A 0.151362 3.7582e-05
2:28760564 A G 1.919268 3.8100e-05
2:28761481 T C 1.877544 2.9002e-05
2:28761524 T C 0.056190 2.1113e-04
2:28765524 G A 0.940463 2.5572e-05
2:28767735 T C 0.075532 -4.4419e-05
2:28768982 G T 0.119976 -9.0238e-05
2:28769435 T G 0.196693 4.3218e-05
2:28776959 A G 1.938091 5.4225e-05
2:28779089 T C 0.027517 -1.8861e-04
2:28780282 T C 0.362671 -1.6286e-04
2:28782361 T C 0.063753 5.9623e-05
2:28782985 G T 0.425482 3.3203e-05
2:28784172 A G 0.039621 -7.1976e-05
2:28789115 A G 0.087246 4.7181e-06
2:28789988 A G 0.089846 3.1568e-05
2:28790711 G T 0.827696 -9.9743e-05
2:28791404 G A 0.102611 1.8922e-05
2:28792155 G C 1.679252 -1.4247e-05
2:28792205 C A 0.255106 1.4671e-05
2:28792335 G C 1.545134 -2.1018e-05
2:28794877 A C 0.050101 -3.3844e-05
2:28795899 T C 1.296425 -4.4048e-05
2:28796378 G A 0.377127 4.5335e-05
2:28800027 T C 0.080900 1.1095e-04
2:28804276 C T 0.087729 -2.3522e-05
2:28806451 T C 0.051578 3.2259e-05
2:28811067 T C 0.165066 -4.5471e-05
2:28811131 A G 0.600068 4.1442e-06
2:28813679 T G 0.189172 -4.8149e-05
2:28814033 G A 0.377637 8.0174e-05
2:28817071 G A 0.071900 -1.7109e-05
2:28818367 G T 0.390701 -3.2312e-05
2:28819603 T C 1.523514 2.2462e-04
2:28819614 A G 1.065801 1.9149e-04
2:28820656 T C 0.032198 -1.0708e-05
2:28821739 G T 0.570830 -1.2030e-04
2:28821832 C T 1.870806 -1.5375e-04
2:28824793 G C 1.081637 -1.2351e-04
2:28825724 T A 0.021734 4.6375e-05
2:28826355 G T 0.260799 -1.5371e-04
2:28826677 A G 0.041981 5.8712e-05
2:28827912 A G 0.236703 1.0745e-04
2:28843939 C G 0.037501 7.1114e-06
2:28849435 C T 0.418098 2.0908e-05
2:28854958 T C 0.539545 -2.7332e-05
2:28854972 A C 0.032733 -3.7689e-06
2:28856220 A G 0.037979 -6.6007e-05
2:28859281 C T 0.563028 -3.7989e-05
2:28861402 T G 0.199906 4.3683e-05
2:28877585 G A 0.840423 -3.7845e-05
2:28882604 G A 0.872718 -4.1427e-05
2:28886004 A G 0.108308 1.0214e-05
2:28890617 C G 0.086451 -3.8431e-06
2:28897305 G T 0.046538 -5.7273e-05
2:28898933 G T 0.073779 -1.9889e-05
2:28901052 C T 0.094338 1.0920e-05
2:28901110 G A 0.023860 -7.6667e-06
2:28901313 T C 0.060994 2.1157e-06
2:28902004 T C 0.798647 -1.7354e-05
2:28906644 G A 1.409250 -3.1576e-05
2:28943516 C T 0.611383 1.2047e-05
2:28962637 C T 0.048862 6.5730e-05
2:28970001 A G 0.213992 7.8663e-06
2:28984418 A C 0.132712 1.9073e-05
2:28991271 G A 0.059177 -2.3091e-05
2:29000287 T C 1.073958 -4.3582e-05
2:29001691 G A 1.208306 -2.7190e-05
2:29001991 C A 0.148367 -4.5896e-05
2:29003451 A G 0.175706 7.7612e-05
2:29004299 C T 1.013674 -2.6838e-05
2:29019720 C A 0.020237 5.6613e-05
2:29037001 C T 1.146981 -1.1516e-05
2:29064981 A C 1.872851 -5.1203e-05
2:29083792 T C 0.032058 5.4677e-06
2:29093803 G A 0.854162 7.4318e-06
2:29099528 T C 0.925653 -4.2642e-06
2:29099988 A G 0.029397 3.0436e-05
2:29104237 T G 0.044817 -1.7651e-05
2:29115845 C T 0.098061 2.0053e-05
2:29119462 A G 1.883098 -1.7226e-05
2:29131351 A G 1.417102 5.0352e-05
2:29145120 T C 0.069362 5.2021e-05
2:29146679 T C 0.057288 -1.2850e-04
2:29156360 C T 0.454931 3.1820e-05
2:29160536 T C 0.868433 3.2024e-05
2:29162148 T C 0.963398 1.8362e-05
2:29163801 T C 0.102556 3.5203e-05
2:29170623 T G 0.448826 3.0647e-05
2:29170906 G A 0.075571 1.7209e-05
2:29183707 G A 0.030698 1.5426e-04
2:29203576 T C 0.281799 3.6839e-06
2:29209898 G A 1.063915 3.2407e-05
2:29221040 T C 0.068615 -9.4821e-06
2:29222070 A G 0.559496 -5.0552e-05
2:29225504 C T 0.140129 8.2856e-05
2:29226512 G A 1.723741 1.4906e-05
2:29230555 A C 1.708145 2.9475e-07
2:29231763 C T 0.127370 2.9942e-05
2:29240060 G A 0.483503 -8.2921e-05
2:29242539 G T 0.579500 2.8078e-05
2:29243335 T G 0.641630 8.3250e-05
2:29246044 C T 0.654311 7.4788e-05
2:29247458 T G 0.066648 3.0336e-05
2:29247845 A C 0.130482 3.4692e-05
2:29247997 G T 0.584975 -1.2303e-04
2:29256374 T C 0.175845 -1.8761e-05
2:29257101 A C 0.542388 4.7737e-05
2:29258674 C T 0.175306 -1.4932e-05
2:29259157 G C 0.718584 3.5657e-05
2:29259543 C T 0.047278 2.7680e-05
2:29268375 C A 0.201045 6.9026e-05
2:29270361 A G 0.039832 9.2722e-07
2:29270537 T C 0.037232 -1.6205e-05
2:29270823 T C 0.848888 -2.8347e-05
2:29275318 C T 1.644772 -1.8691e-06
2:29276412 T C 0.109317 2.0108e-05
2:29277047 T C 0.200328 1.0356e-04
2:29280761 T C 0.582836 -9.5241e-06
2:29283509 T C 0.138636 7.6463e-05
2:29284678 A G 0.052347 -6.5747e-05
2:29285065 G A 1.932092 -2.5446e-06
2:29285631 G A 1.038939 -1.1859e-05
2:29286031 C T 0.142716 4.0901e-05
2:29286509 C T 0.558649 2.6383e-06
2:29286752 T C 0.065158 5.9101e-06
2:29290893 C G 0.056015 -1.1335e-04
2:29291478 T C 0.076061 7.8272e-06
2:29292054 C T 0.460020 -2.5140e-05
2:29294754 C G 0.454253 9.0507e-06
2:29295186 T C 0.032370 1.6501e-05
2:29295389 A G 0.092903 2.4216e-05
2:29295866 C T 0.083370 2.6154e-05
2:29298372 T C 0.778825 2.2459e-05
2:29299355 T C 0.949438 -1.1138e-05
2:29320512 C T 0.359373 5.8921e-07
2:29324677 T C 0.021532 1.2852e-04
2:29332642 G A 0.050024 -1.6510e-05
2:29333103 T C 0.183171 -1.8987e-06
2:29335758 T C 0.803833 -1.7474e-05
2:29341753 G A 0.033285 3.3912e-06
2:29343119 A G 0.039877 -2.2881e-05
2:29348211 G C 0.149415 7.9806e-05
2:29355345 C T 1.566553 -1.0460e-05
2:29356567 C G 0.429234 1.9485e-06
2:29356669 G A 0.783317 1.3756e-05
2:29359993 A G 0.339528 2.6093e-05
2:29366646 T C 0.129755 3.5918e-05
2:29371387 A C 1.826641 -2.6955e-05
2:29375079 A G 0.405031 -1.2443e-05
2:29377044 T C 1.087295 1.7257e-05
2:29380922 C A 0.059835 -6.8897e-05
2:29381560 C G 0.561720 -6.1207e-06
2:29383256 T G 0.302309 -1.5464e-05
2:29387990 A G 1.864772 -5.7967e-05
2:29399532 T C 0.115575 -6.6785e-05
2:29402511 A G 0.045171 8.3243e-05
2:29404441 A G 0.101991 4.7912e-05
2:29405743 A G 0.174251 1.2347e-05
2:29408781 G T 0.088739 -4.1016e-05
2:29412394 T C 0.030633 -1.4181e-04
2:29413307 C T 0.094370 -1.1783e-05
2:29416481 C T 0.442075 2.2946e-05
2:29416615 A G 0.238894 2.2612e-06
2:29417204 C G 0.117483 -1.3980e-05
2:29419473 G A 0.033775 4.5306e-05
2:29425620 A G 0.453743 1.8215e-05
2:29435447 T C 0.932232 -4.2723e-06
2:29437182 C T 1.033220 -2.3703e-05
2:29439959 A G 0.524906 -3.1956e-05
2:29445157 C G 0.084240 1.0135e-05
2:29448846 G C 0.764634 -3.5022e-05
2:29449005 T G 0.235885 -5.4707e-06
2:29451986 T C 0.138662 -3.3920e-05
2:29453835 C T 1.423554 9.6344e-06
2:29454701 G A 1.828222 1.0745e-05
2:29455670 A G 0.062611 1.4512e-05
2:29456385 A G 0.181681 -2.3684e-05
2:29457342 T C 0.185462 -3.9683e-06
2:29458797 T C 0.226550 -6.0042e-06
2:29465383 C T 0.170447 1.7769e-05
2:29467246 A G 0.066006 -5.2904e-06
2:29473836 A C 0.026758 5.4525e-05
2:29482247 A G 0.163781 1.4338e-06
2:29482318 T C 1.352482 2.8954e-05
2:29486049 G C 0.087356 2.0849e-05
2:29486078 A G 0.253714 1.0282e-05
2:29486945 T C 0.035366 -6.2482e-05
2:29495718 C T 0.304523 9.0419e-06
2:29495911 C T 0.036203 7.7973e-05
2:29496549 G A 1.977419 -9.2091e-05
2:29497967 A G 0.059774 -9.4965e-06
2:29498568 T C 0.044451 -4.6534e-05
2:29502007 A G 0.027771 -2.0755e-05
2:29506828 G T 0.143021 -3.2116e-05
2:29510523 G T 0.100174 3.7171e-06
2:29513501 T C 0.257826 -4.2442e-05
2:29515434 C T 0.320424 2.9162e-05
2:29515924 T C 0.063490 -3.3191e-05
2:29520969 T C 0.031692 6.4063e-05
2:29524130 A C 1.635288 -5.6438e-05
2:29529562 G C 1.971123 -1.0180e-05
2:29529724 T C 0.091400 3.1513e-05
2:29531384 C T 0.116165 -4.7707e-06
2:29532663 C T 0.404710 -1.8784e-05
2:29533736 T C 1.050218 -6.5356e-06
2:29534645 G A 0.176575 -1.4836e-05
2:29538642 T C 1.966306 1.5333e-04
2:29539942 T C 0.146273 1.7636e-05
2:29542097 C T 0.293510 1.7037e-05
2:29543736 G A 0.083159 -1.1167e-04
2:29550691 C T 0.351943 1.9444e-05
2:29553410 C A 0.471121 1.3433e-05
2:29558116 A G 0.306522 -7.7054e-06
2:29561273 T C 0.037453 1.1985e-05
2:29565278 G A 0.871595 4.5319e-05
2:29571771 A G 0.119304 -1.8962e-05
2:29572537 T C 0.884623 2.3077e-06
2:29579398 C T 0.224090 -7.0271e-05
2:29586090 G A 0.677509 -5.5389e-06
2:29587987 C G 0.052286 2.8299e-05
2:29591903 T C 0.046291 -9.7980e-05
2:29592449 A G 0.549360 -2.5040e-05
2:29593844 T C 0.135653 -1.7528e-06
2:29606172 T C 0.079638 4.8089e-05
2:29610953 T C 0.391217 -1.1572e-04
2:29616955 G A 0.053402 -1.9087e-05
2:29620716 G A 0.204181 -2.3745e-05
2:29621629 G A 0.995897 -1.2076e-04
2:29624193 A G 1.845048 -2.7331e-05
2:29625506 G T 0.105240 -2.9699e-06
2:29627273 G A 0.559857 -1.5104e-04
2:29630769 A G 0.349931 -7.2733e-06
2:29637040 C T 0.896220 2.8964e-04
2:29639680 T C 0.245025 2.0683e-05
2:29644564 T C 0.261400 -3.0157e-05
2:29654953 A G 0.134835 -4.1308e-05
2:29658670 G C 0.034713 1.1928e-04
2:29664491 A G 0.204544 3.3260e-05
2:29673615 G A 0.034473 2.7463e-05
2:29676918 A G 0.150415 -3.6654e-05
2:29677931 T C 0.147422 6.3548e-06
2:29680753 A C 0.094961 5.1186e-04
2:29693037 C A 0.574563 7.2185e-06
2:29697035 G A 0.229566 6.1100e-05
2:29702436 C T 1.228666 4.2235e-05
2:29702728 A G 0.023791 2.8866e-05
2:29703992 A G 0.705081 -3.0643e-05
2:29710856 C T 0.020679 1.7883e-05
2:29715188 T C 0.044395 5.3935e-05
2:29723889 A G 0.168065 -7.1625e-04
2:29729838 C T 0.200149 1.3803e-05
2:29733601 C T 0.894101 4.4342e-05
2:29742971 T G 0.028111 -8.2608e-05
2:29745558 C T 0.222201 -2.6097e-04
2:29752367 G A 0.193982 1.6214e-04
2:29754378 G A 1.200617 -1.7893e-06
2:29758149 T C 0.423980 1.6060e-05
2:29766715 A G 1.762129 3.0300e-04
2:29773173 A G 0.039803 -2.2396e-05
2:29793291 G C 0.021243 3.4983e-05
2:29800482 T G 0.227790 -1.9773e-04
2:29801451 A G 0.096814 1.2468e-04
2:29802542 G A 1.847953 -1.7325e-05
2:29803706 C T 0.390617 6.1291e-05
2:29807140 C A 0.219023 -5.4246e-05
2:29807211 G A 0.038439 -6.6054e-06
2:29807890 A C 0.637686 1.0248e-05
2:29809283 A G 0.032217 -1.4922e-04
2:29809505 G C 0.156608 1.1784e-05
2:29812191 C T 1.189221 6.0414e-05
2:29815482 G A 1.418501 8.4210e-06
2:29817090 T C 0.020834 -1.1160e-04
2:29818790 A G 0.050981 4.0973e-05
2:29824718 C T 0.041004 -1.2269e-04
2:29834171 A T 0.081157 -6.8260e-05
2:29835664 T C 0.045811 -1.6662e-05
2:29838059 T C 0.272812 -6.5553e-05
2:29850704 C G 0.146228 -1.3161e-05
2:29859112 A C 0.068924 -2.7966e-05
2:29862438 G A 0.077911 9.2408e-06
2:29868045 A G 0.065772 -4.3841e-05
2:29870979 T C 0.103864 -2.7007e-05
2:29874736 G C 0.142297 -4.1273e-06
2:29881793 C T 0.058544 -7.4708e-05
2:29906415 C T 0.076655 1.3148e-05
2:29908701 T G 0.041974 7.9730e-05
2:29911170 A G 0.119411 -3.1088e-05
2:29911541 C T 1.647304 5.5646e-05
2:29916098 C T 0.032909 2.3047e-06
2:29922202 T C 0.041335 1.0139e-05
2:29926552 G A 1.630361 1.8812e-04
2:29929104 C A 0.187958 -1.4079e-05
2:29934229 G A 0.020331 -9.1505e-06
2:29936023 G A 0.024116 -2.5826e-05
2:29941185 A G 0.044610 9.1951e-06
2:29947245 G A 0.092105 4.7687e-06
2:29951339 A G 0.059689 2.3986e-05
2:29951639 G A 1.711359 2.9652e-05
2:29960846 T C 0.041439 1.8967e-05
2:29966256 C T 0.042516 1.1828e-04
2:29966935 T C 0.042140 7.9455e-05
2:29970523 C T 0.116208 -3.1013e-05
2:29974994 G A 1.633620 1.0970e-04
2:29977763 C T 0.056161 6.3072e-05
2:29980221 T C 1.821026 6.3156e-05
2:29981602 T C 1.773210 7.2010e-05
2:29983382 G A 0.110622 1.7728e-06
2:29987352 T C 0.025729 -4.1272e-06
2:29989364 T C 0.067878 -3.5265e-05
2:29990267 G A 0.102796 1.1782e-05
2:29992524 G A 0.052146 3.7547e-05
2:29993506 A C 0.395660 -2.4971e-05
2:30001568 T C 1.897158 9.3607e-05
2:30006587 A G 0.023473 2.6379e-05
2:30006623 A C 0.054506 -4.3641e-05
2:30012952 C T 1.910687 1.7253e-04
2:30026269 T C 0.260384 1.6229e-04
2:30026989 G A 1.123520 -2.7129e-05
2:30029727 G A 0.363206 -1.9574e-05
2:30035889 C G 0.038930 -8.0827e-07
2:30038646 T G 0.092137 1.0385e-04
2:30039957 A C 0.553433 -2.1037e-05
2:30041666 A C 1.556276 -1.3366e-06
2:30041690 A G 0.290550 -7.8349e-05
2:30041744 G T 0.061770 -4.2219e-06
2:30042098 G A 0.112878 2.6847e-05
2:30048387 T C 0.888823 7.4604e-06
2:30050389 A C 0.228877 3.0564e-06
2:30053342 C T 0.660588 1.0400e-05
2:30059903 A C 0.109778 -4.3091e-05
2:30066829 T C 1.871001 -3.8465e-05
2:30070044 A G 0.945075 6.1947e-05
2:30072111 T G 0.114926 -6.1919e-06
2:30074066 C T 0.613356 -3.2601e-05
2:30080872 G A 1.029871 -1.3460e-05
2:30081212 A G 0.141343 -2.2040e-05
2:30082398 A G 1.644736 -6.6139e-05
2:30088326 A G 0.028933 -7.3873e-05
2:30106362 A G 0.064104 1.2676e-05
2:30118562 A G 1.526328 -4.8952e-06
2:30120440 C T 0.071880 2.2181e-05
2:30126856 A G 0.038842 3.9563e-05
2:30132259 G A 1.819955 8.0671e-06
2:30134463 T C 0.930953 3.3561e-05
2:30141474 T C 0.036145 -8.9265e-06
2:30148797 C T 0.044347 -1.1743e-06
2:30149295 G C 0.052088 1.2883e-05
2:30151133 G A 0.074428 -1.0595e-05
2:30151978 T C 0.743310 -1.5821e-05
2:30158524 A G 0.025090 -1.2715e-05
2:30163232 G C 0.042571 2.3380e-05
2:30165292 A C 0.038832 -6.8663e-05
2:30177652 C A 0.032860 1.8204e-04
2:30178453 A G 0.069485 2.1771e-05
2:30179430 T C 0.719122 1.0973e-06
2:30179917 C T 0.577114 9.5119e-06
2:30180381 C G 1.979013 1.2178e-04
2:30193880 T A 0.071848 -1.7611e-04
2:30195208 C A 0.677012 4.5951e-05
2:30202548 A G 0.048112 -2.0317e-06
2:30202969 G A 0.581885 5.0137e-05
2:30211581 C G 0.117298 -1.4699e-05
2:30220203 T C 1.096188 6.0788e-05
2:30221640 G C 0.022217 1.2523e-04
2:30246522 A C 0.054100 -3.6073e-05
2:30247273 C T 0.492449 -2.7386e-05
2:30256303 C T 1.939863 8.4620e-05
2:30256344 C G 0.071218 -3.7575e-05
2:30259377 A G 1.551080 3.2837e-06
2:30259921 C T 1.930187 4.1299e-05
2:30262542 G C 0.853263 2.7837e-05
2:30267632 T C 0.309755 3.6585e-05
2:30269375 G A 0.443886 -3.1335e-05
2:30271657 C A 0.024100 -1.2339e-05
2:30272505 T C 0.186274 3.4303e-05
2:30276758 A G 0.024437 3.5863e-05
2:30280043 T C 0.082656 2.6505e-05
2:30292775 G A 0.159688 -1.6162e-05
2:30300984 C T 0.078229 -5.4406e-05
2:30301449 G A 0.190062 1.0247e-05
2:30305433 C A 1.475564 9.9781e-05
2:30307328 T C 0.281696 4.7754e-05
2:30321103 C T 0.559538 8.7206e-06
2:30347776 C T 0.299180 1.2769e-04
2:30353565 A G 0.082455 -4.2451e-05
2:30357700 C T 0.055100 -3.2570e-05
2:30360518 T C 0.060530 -8.6157e-05
2:30368876 C A 0.233048 1.9483e-05
2:30381505 C T 0.951323 4.8218e-06
2:30389006 C T 0.110907 -9.6861e-06
2:30403131 G T 0.067216 1.2169e-05
2:30403706 C T 1.578546 5.9245e-05
2:30406902 G A 0.817060 1.1444e-05
2:30407566 A G 1.573943 5.6554e-05
2:30416825 G T 0.026700 -3.4471e-06
2:30417646 G A 0.077070 4.4393e-05
2:30423976 A G 0.054431 7.0291e-06
2:30425647 T A 0.798757 1.7203e-06
2:30425946 T G 0.151044 -1.2959e-04
2:30426674 T C 0.926185 8.0043e-05
2:30427433 G T 0.357085 -1.2165e-04
2:30430416 C T 0.292517 6.7608e-06
2:30431992 T C 0.053237 5.9068e-05
2:30437636 C T 0.884938 -2.2139e-05
2:30441004 T C 0.842023 9.7988e-05
2:30446568 A G 1.517314 7.8526e-05
2:30448140 A G 0.030877 7.2145e-05
2:30456122 T G 0.554521 -1.2251e-04
2:30456342 T C 0.751145 -1.2776e-04
2:30458643 C T 0.030484 -3.8875e-05
2:30458753 T G 0.045006 -7.3772e-05
2:30459773 C A 0.434746 -1.4597e-06
2:30460175 C T 0.026852 -2.9775e-05
2:30460983 T C 0.027401 4.8253e-05
2:30462920 T C 0.542323 2.7293e-06
2:30462979 C A 0.520278 -2.5039e-05
2:30466986 G A 0.073727 5.6081e-05
2:30472268 A G 0.136591 3.2001e-05
2:30472402 A G 0.040698 9.2564e-05
2:30475074 C T 0.463662 1.3105e-04
2:30476765 G A 0.551551 -9.1119e-05
2:30479857 A C 0.422616 7.8949e-05
2:30485340 T C 0.056015 2.8545e-04
2:30489322 G A 0.347951 -2.9291e-05
2:30491746 C T 0.421120 6.0845e-05
2:30494650 T C 0.684545 -3.7399e-05
2:30496051 T C 0.037433 7.4826e-05
2:30502111 T C 0.259196 4.4693e-05
2:30504247 T G 0.990526 -4.9205e-07
2:30510147 C T 0.330418 7.6560e-05
2:30517018 G C 0.081309 1.0462e-04
2:30525827 T C 1.147799 3.0052e-05
2:30526780 A G 0.717314 3.6371e-05
2:30528259 C T 0.173265 -6.6461e-04
2:30528673 A G 0.873406 5.3461e-05
2:30531131 T C 0.376793 1.4469e-05
2:30531922 T C 1.403213 -9.5248e-06
2:30537716 C T 0.041302 1.8253e-05
2:30539827 G A 0.162547 -4.7128e-05
2:30541704 G A 1.299641 -2.7305e-05
2:30544871 G T 0.225534 4.3370e-07
2:30549708 A G 0.630578 -3.0362e-05
2:30552150 C T 0.583083 -4.7185e-06
2:30552223 T G 0.033824 -1.8025e-05
2:30552301 C T 0.044834 4.7332e-05
2:30553672 C G 0.151560 3.9779e-05
2:30555728 A C 1.203710 2.3972e-04
2:30556890 A G 0.032344 1.0335e-05
2:30557043 A G 0.109885 4.0092e-05
2:30558440 A G 1.703053 -4.5723e-05
2:30559730 G A 0.061715 1.0371e-05
2:30559816 G A 1.349473 3.6445e-05
2:30560086 G T 0.052373 -2.9581e-05
2:30563140 A G 0.338451 -1.7010e-05
2:30564611 T C 0.190915 -1.5143e-04
2:30565155 T A 0.146656 4.2280e-05
2:30565291 T C 0.033220 -2.6470e-05
2:30565426 C A 0.032165 -3.2066e-05
2:30567125 A G 0.038365 -1.7423e-05
2:30568602 G A 0.225090 -5.4516e-05
2:30571907 A G 0.209841 2.0211e-07
2:30572797 C T 0.063902 -2.7933e-05
2:30574213 T G 0.022318 -5.3178e-06
2:30575519 G A 0.069378 2.3646e-05
2:30575898 G A 0.026427 3.8372e-05
2:30577757 C T 0.178886 -5.5345e-05
2:30579462 G T 0.281368 -2.0973e-05
2:30581537 C T 0.315958 3.8587e-05
2:30581981 C A 1.632075 -1.4698e-04
2:30582144 T C 0.036995 2.2951e-05
2:30582163 C T 0.050910 -1.1753e-05
2:30583828 C A 0.164725 -9.6726e-05
2:30585905 T G 0.412275 -2.9223e-05
2:30591002 G A 0.491692 -4.0582e-05
2:30598345 G A 0.063536 -3.0192e-05
2:30606942 C T 0.148467 -2.3421e-05
2:30607362 G A 0.488155 -2.5422e-07
2:30614615 A G 0.021860 4.1240e-05
2:30627412 T C 1.866843 2.9521e-05
2:30628617 T C 0.020818 9.5494e-06
2:30631693 A G 0.909210 -7.8319e-05
2:30635961 G T 1.383479 1.6443e-05
2:30643093 C T 0.330781 -4.7441e-05
2:30644455 A G 0.041542 -1.4035e-04
2:30644521 A G 0.264071 -5.8014e-05
2:30644882 T C 0.044120 -2.9422e-05
2:30647051 G A 0.023898 2.0889e-04
2:30647593 T C 0.475951 7.6769e-05
2:30655453 C A 0.037888 6.6121e-05
2:30660266 G A 0.105545 1.1281e-04
2:30661541 A G 0.033749 5.0359e-05
2:30667700 T C 0.484704 -5.6930e-05
2:30675739 C T 0.934121 2.6608e-05
2:30679067 A G 0.116834 -4.2084e-05
2:30680949 A G 0.020442 2.5995e-05
2:30694531 G T 1.026846 9.1461e-05
2:30702842 A G 0.071608 -4.3853e-05
2:30704945 C T 1.154514 6.1619e-05
2:30719948 A G 0.054438 -7.6391e-05
2:30723251 C T 1.880284 -1.0390e-06
2:30743285 A G 0.396241 4.2632e-05
2:30748373 G T 0.632883 2.9826e-07
2:30781090 T C 0.244068 -3.8871e-06
2:30792898 C A 1.371944 4.8977e-05
2:30803108 G C 0.038378 -4.9542e-05
2:30803424 A G 0.024126 1.4481e-04
2:30807370 G A 0.070602 5.1953e-06
2:30828334 G A 1.695136 -1.8538e-05
2:30835910 A G 0.206641 -2.8829e-05
2:30859190 G A 0.036758 -1.0008e-04
2:30861509 G A 0.796115 1.1276e-05
2:30863108 G A 0.276168 -5.1427e-05
2:30867387 A G 0.461582 5.9774e-06
2:30870799 G T 0.096678 5.2758e-05
2:30876393 T C 0.109236 -3.1897e-05
2:30876844 C T 0.637148 -7.1688e-06
2:30877453 C T 0.189205 4.4837e-05
2:30880903 A G 1.067999 -2.9901e-05
2:30881288 T C 0.027242 -1.6818e-05
2:30884996 A G 0.030981 -1.4283e-04
2:30885331 A G 0.057242 3.9279e-05
2:30886362 T C 0.752472 1.0465e-05
2:30888346 A C 0.377799 -1.0815e-04
2:30897251 C A 0.726889 4.1769e-06
2:30897796 G A 0.040974 4.2871e-05
2:30899954 T G 0.052458 -2.2335e-05
2:30907617 G T 0.461286 2.8605e-05
2:30909248 C A 0.056375 -3.5611e-05
2:30910849 T C 0.843412 -3.4512e-06
2:30912423 T C 0.035106 1.1874e-04
2:30914381 A G 0.257245 2.4304e-05
2:30917735 G T 0.832795 -1.5206e-05
2:30930165 T C 1.017540 9.5992e-06
2:30936516 G A 0.235203 -1.0287e-06
2:30940397 T C 1.650699 -1.0543e-04
2:30944632 G A 0.638082 -3.5755e-05
2:30944764 G C 0.078976 -9.0247e-06
2:30947394 T C 0.023042 -7.1374e-06
2:30948878 G A 0.037862 1.1461e-04
2:30949084 G C 0.804528 -1.0951e-06
2:30952147 A C 0.120924 -9.8603e-05
2:30952554 A G 0.118889 -2.0337e-06
2:30957326 G A 0.126088 4.2920e-05
2:30959366 C T 0.035002 -3.7917e-05
2:30959712 T C 0.023642 1.3138e-05
2:30961997 A C 0.684614 -3.2585e-05
2:30963364 G A 0.714023 -7.6511e-06
2:30966687 A G 0.634535 -6.2000e-05
2:30974735 A G 0.765916 -2.5143e-05
2:30975481 T C 0.020026 -3.9764e-05
2:30975961 T G 0.399202 -2.1260e-05
2:30976652 C A 0.056629 -1.0493e-05
2:30977354 T C 1.705980 -1.9850e-04
2:30979858 G C 0.154615 2.3071e-05
2:30980940 T C 1.340379 -2.5488e-05
2:30982883 A G 0.068651 1.7718e-04
2:30983434 A G 1.831558 2.1186e-05
2:30984671 A C 0.056405 -6.1942e-05
2:30984850 T G 1.708590 -6.3710e-05
2:30986645 T C 0.497898 -1.1723e-05
2:30986853 G A 0.157091 7.2123e-05
2:30988101 G T 1.219608 4.1659e-05
2:30988915 T C 0.151297 6.8946e-05
2:30990328 T G 1.390376 2.6789e-05
2:30990881 A G 0.031834 8.1328e-05
2:30992070 T C 0.112141 -3.6446e-05
2:30992277 A G 0.075694 -2.5677e-05
2:30996193 G A 0.817641 -1.8790e-05
2:30996480 C T 0.055687 -9.3256e-06
2:30996702 C T 0.091413 1.1687e-04
2:30999476 C T 0.054483 1.2534e-04
2:30999860 C G 0.037368 -8.2436e-05
2:31000308 C T 0.059423 -1.0295e-04
2:31004903 T G 0.399786 3.3427e-05
2:31006133 C T 1.341353 -1.1957e-05
2:31009306 G C 1.762291 2.8319e-05
2:31013370 G A 0.329596 -7.6610e-06
2:31014166 C A 0.710115 1.5375e-05
2:31015521 T C 0.040075 -5.9582e-05
2:31023320 T C 0.056395 2.9234e-06
2:31023730 C T 0.035018 4.5057e-06
2:31029454 C T 0.131846 6.0620e-05
2:31031320 T C 0.027128 6.3183e-05
2:31037060 C T 1.434496 8.0966e-06
2:31044966 A G 0.049180 1.6045e-05
2:31058548 A G 0.312206 5.2047e-05
2:31068050 C T 0.038605 -9.4394e-06
2:31090618 A C 0.460712 8.1661e-05
2:31101890 T C 0.084114 -4.5690e-05
2:31102825 A G 0.152528 1.2411e-04
2:31106766 T C 0.163878 8.1343e-05
2:31110054 G T 0.363170 5.5128e-05
2:31112218 A C 0.043947 -2.5055e-06
2:31112471 C T 0.598689 2.6874e-05
2:31113455 A G 0.101543 -9.3146e-05
2:31113622 T G 0.381632 2.7636e-05
2:31114183 C A 0.944517 1.7753e-04
2:31119283 C T 0.043899 4.5302e-05
2:31122801 G A 0.103481 1.5852e-04
2:31133939 C G 0.479375 9.7247e-05
2:31135184 T G 0.473854 1.2024e-04
2:31142547 A G 0.050442 -1.8564e-05
2:31145254 C G 0.444736 4.9467e-04
2:31154708 A G 0.023850 1.0242e-04
2:31154747 T C 0.301917 2.3740e-05
2:31156624 T C 1.609734 2.2126e-04
2:31159799 G A 0.088577 -2.6022e-04
2:31164416 C T 0.289252 -2.0742e-05
2:31166795 G A 0.678151 3.0797e-05
2:31167036 C A 0.030630 -7.9817e-05
2:31168527 T G 0.062916 2.8152e-05
2:31170278 G T 0.072341 1.3215e-05
2:31170627 T C 0.344546 4.2099e-05
2:31171487 A G 0.030322 3.6269e-05
2:31173419 A G 0.024317 4.9514e-05
2:31175763 A G 0.095646 4.8346e-05
2:31176070 A G 0.023577 3.8210e-05
2:31178818 T C 0.296964 -1.0657e-05
2:31180650 A G 0.055009 -6.9213e-05
2:31186764 G T 0.032668 -3.9305e-05
2:31190591 G C 0.034947 -3.3130e-05
2:31192560 G A 0.027310 -2.1084e-05
2:31195390 A G 0.066441 2.4321e-05
2:31199203 G A 0.027881 -2.7625e-05
2:31200394 C T 0.386283 6.9110e-06
2:31203158 T C 0.021250 1.9801e-05
2:31205168 A G 1.239150 5.9299e-05
2:31207140 T C 0.058910 1.3378e-05
2:31209540 T G 0.429118 1.7157e-05
2:31209608 G T 0.055327 8.7404e-05
2:31210887 T C 0.059787 -9.1686e-06
2:31212057 C T 0.043629 1.0267e-05
2:31212899 T C 0.516834 5.2345e-05
2:31213570 T C 0.042399 2.1385e-05
2:31217341 T C 1.249173 4.7486e-04
2:31220157 A G 0.050079 7.4712e-05
2:31226183 A G 0.520080 7.0523e-05
2:31232339 A G 0.079586 1.9525e-04
2:31234030 T C 0.039377 7.9035e-05
2:31238524 T C 0.317172 1.4396e-04
2:31240246 G A 0.153031 -8.9823e-05
2:31242774 T C 0.151768 1.7516e-05
2:31245650 T A 0.707136 6.3669e-05
2:31248883 C T 0.053441 5.7991e-06
2:31249014 C T 0.803337 7.8267e-06
2:31249427 G T 0.659832 6.7639e-05
2:31249974 C T 0.797011 8.1930e-07
2:31251147 A G 0.805894 8.1864e-06
2:31267442 G A 0.605638 3.7606e-05
2:31267814 T C 1.418371 3.0502e-05
2:31270617 C T 0.811967 -1.7726e-05
2:31278254 G A 0.123024 -7.6742e-05
2:31283345 G A 1.175913 -2.9441e-06
2:31287317 T C 0.435385 -5.3152e-05
2:31287996 G T 0.037858 9.4799e-06
2:31288126 T C 0.031179 3.3597e-05
2:31295230 C T 1.097317 -1.3540e-05
2:31300293 T C 0.052659 1.0724e-04
2:31301347 T C 0.038809 2.9251e-05
2:31304147 C T 0.924747 -3.7429e-06
2:31311470 A G 0.107775 6.5365e-06
2:31314555 C T 0.079102 -1.5390e-05
2:31340779 G A 1.108859 -1.6602e-05
2:31341110 C T 0.706801 -7.6356e-06
2:31341531 A G 0.304419 -1.0992e-05
2:31346267 A G 1.434093 1.1277e-05
2:31346493 C A 0.781126 -1.0875e-05
2:31346800 G C 0.052909 -1.3652e-04
2:31348076 A G 0.031513 5.1943e-06
2:31348417 C G 0.034837 4.6719e-06
2:31348710 G C 0.047547 -5.1324e-05
2:31351249 G A 1.249968 -2.0688e-05
2:31352655 A G 0.078213 -1.3188e-04
2:31352788 G C 0.413700 -8.1508e-05
2:31355071 T C 1.558389 -1.7005e-04
2:31356428 C T 0.605141 -1.1051e-04
2:31358568 T C 0.350506 7.1476e-05
2:31363732 A G 0.658784 2.3792e-05
2:31364746 A C 0.066304 -5.8094e-05
2:31366573 A G 0.114153 -7.3503e-06
2:31369164 C T 0.182979 4.3699e-05
2:31376688 G A 0.023210 -5.3074e-07
2:31381912 A G 0.031542 4.1402e-06
2:31383383 A G 0.024512 -4.4018e-05
2:31384829 C A 0.061546 4.3543e-05
2:31390126 T C 0.023330 5.1370e-05
2:31396801 G A 0.471137 -8.6393e-05
2:31397332 C A 0.994125 9.0230e-06
2:31399988 T C 0.459969 -3.7931e-05
2:31404064 G A 0.485185 -2.5119e-05
2:31411184 A C 0.347721 -3.7146e-05
2:31412347 A G 0.022100 -2.0682e-05
2:31412642 C T 0.025862 -2.4877e-05
2:31414708 A G 0.021571 5.5761e-06
2:31414807 G C 1.850374 6.5526e-05
2:31414851 C T 0.057333 -1.0674e-05
2:31415854 C G 0.046755 -8.5042e-05
2:31417290 C T 0.057807 4.4471e-05
2:31420415 A G 0.301579 -1.2535e-05
2:31421708 C T 0.253006 4.0485e-05
2:31429833 A G 0.023457 5.2370e-05
2:31433738 A G 0.105205 1.5894e-05
2:31434498 C T 0.057031 5.1726e-05
2:31434606 T C 0.133832 -6.7490e-07
2:31438248 A G 1.159538 -2.7844e-06
2:31440370 T C 0.947435 2.4209e-06
2:31440423 T C 0.037167 -3.1833e-05
2:31441330 C T 0.086220 1.9448e-05
2:31442308 C G 0.021961 2.3779e-05
2:31447024 G A 0.228160 -2.5591e-06
2:31451433 A G 0.444460 -2.8500e-05
2:31454632 A G 0.029556 2.7300e-05
2:31454664 T C 0.044525 -3.4974e-05
2:31459037 T C 0.081394 -1.2467e-05
2:31463850 A G 1.395599 -1.8951e-05
2:31464829 G A 1.437751 8.5046e-07
2:31474242 C G 0.279226 6.1008e-05
2:31474519 T C 0.031617 5.3264e-07
2:31475254 G A 0.233967 1.8171e-05
2:31481340 T C 0.041646 1.1698e-05
2:31482300 G A 1.651990 6.5773e-06
2:31486101 T C 0.054409 2.9033e-05
2:31488965 T C 1.566488 -1.2800e-05
2:31490659 T C 0.046038 1.3350e-05
2:31491190 G A 0.159503 -3.8577e-05
2:31495278 A C 1.272010 1.4425e-04
2:31499483 T C 0.127996 -4.5301e-05
2:31504705 G A 1.436813 8.3007e-05
2:31511022 T C 0.304994 5.1372e-05
2:31520023 G A 0.245314 -1.0676e-04
2:31524264 G A 0.206206 -2.9853e-06
2:31527032 C T 0.135913 3.9803e-06
2:31527794 T C 0.153725 -5.3042e-05
2:31537426 C T 0.328029 1.1868e-05
2:31538823 G T 1.212571 -2.2514e-05
2:31540296 A G 0.120499 7.8224e-05
2:31540355 A G 1.606689 3.5320e-05
2:31541391 C T 0.721268 -4.6548e-05
2:31541928 T C 0.030977 -4.0608e-06
2:31542977 A C 0.055337 2.0275e-04
2:31543080 C A 0.206121 3.4295e-05
2:31547238 A G 0.862961 1.8668e-06
2:31547773 G A 0.460676 -4.2964e-05
2:31549662 A G 0.585329 -6.4909e-05
2:31549887 A G 0.690011 8.1012e-06
2:31550101 G T 0.179110 -1.5887e-05
2:31551284 G T 0.492965 5.0969e-05
2:31553394 A G 0.328152 -4.4242e-06
2:31554120 A C 0.072413 -7.8153e-05
2:31557308 A G 0.953365 -6.9690e-06
2:31560572 A G 0.040630 -4.4359e-05
2:31562412 T C 0.123884 5.8790e-05
2:31563797 G A 1.911290 -6.8486e-06
2:31565316 T C 0.386063 2.9879e-06
2:31567632 G T 0.171564 5.9394e-06
2:31567929 A G 1.818196 3.3468e-05
2:31568361 C T 1.313059 -1.3188e-05
2:31569310 A G 0.101790 2.1190e-05
2:31571064 C T 0.044603 1.2707e-05
2:31571786 G A 1.521570 8.6376e-06
2:31572271 T C 0.035823 4.5368e-05
2:31575315 C A 1.379091 -9.4968e-06
2:31583418 C T 0.353787 9.9746e-06
2:31585075 A G 1.016703 -5.7443e-05
2:31588561 C A 1.476181 -2.7462e-06
2:31590917 C T 0.071153 4.0468e-07
2:31592895 T C 0.795303 -2.9047e-05
2:31593265 C T 0.070089 -7.0746e-07
2:31594013 A G 0.077255 -8.2006e-05
2:31598823 C T 0.721248 7.7345e-06
2:31600017 T C 0.043165 1.1971e-04
2:31600433 C G 0.175151 -2.2582e-05
2:31600590 T C 0.028605 1.8204e-05
2:31606670 A G 0.062925 -7.4977e-05
2:31608717 T C 0.052494 -9.1759e-05
2:31608855 C T 0.037339 3.7454e-05
2:31610646 T C 0.048154 6.9222e-05
2:31611143 T C 0.051448 -3.3145e-05
2:31611497 A G 0.024330 -2.0437e-05
2:31613249 G A 1.209987 -1.6718e-05
2:31616749 G A 1.370532 -8.1559e-07
2:31621598 C T 0.317646 9.1792e-06
2:31623810 C T 0.077479 -4.2723e-05
2:31637253 A G 0.115627 5.7232e-05
2:31646965 G A 0.076928 8.0115e-05
2:31652807 G A 0.227965 5.4177e-06
2:31654324 C A 0.023499 -8.5397e-05
2:31664302 A C 0.915906 7.4612e-06
2:31667880 A C 0.045441 -6.3005e-06
2:31672777 T C 0.673003 3.6922e-05
2:31676003 C T 0.101998 -4.6756e-05
2:31685643 T C 0.101063 3.3541e-05
2:31694631 C A 0.088317 -2.3764e-05
2:31697048 A C 0.156864 1.8558e-05
2:31729141 G A 0.223025 -2.6121e-05
2:31729933 A G 1.434580 -2.6842e-05
2:31731182 G A 0.034885 -5.0425e-05
2:31737587 C T 0.067197 3.5466e-05
2:31749714 T C 0.239855 -2.5972e-05
2:31750417 C T 0.198345 4.2224e-06
2:31752833 C T 0.053649 7.1088e-05
2:31760799 G T 0.020711 1.5839e-06
2:31766146 C G 0.054470 -1.4696e-05
2:31772642 C T 0.023778 -1.0512e-05
2:31805706 C G 1.415589 -2.1282e-05
2:31811535 C A 0.034019 -8.2192e-05
2:31812288 T C 0.048397 5.4422e-05
2:31864577 C T 0.049459 -7.2062e-05
2:31873476 A G 1.272241 -5.0188e-06
2:31879529 A G 0.065850 -3.5047e-05
2:31880861 A G 0.320132 -7.4023e-05
2:31885864 G T 0.126760 1.0833e-04
2:31887304 G A 0.086574 7.5890e-05
2:31901461 T C 0.193366 -4.6276e-06
2:31918174 A G 0.209088 -5.2293e-06
2:31918564 C A 0.617017 6.5058e-05
2:31921126 T G 1.972820 1.2078e-04
2:31922508 C T 0.142323 6.8341e-05
2:31956992 T G 0.250491 4.2085e-05
2:31961182 C G 0.536977 4.5176e-05
2:31964235 A T 0.025781 1.0656e-05
2:31970601 A G 1.967565 9.2772e-05
2:31984810 T C 0.065989 4.8741e-05
2:31989359 A G 0.076907 7.4326e-06
2:32005335 T C 0.053617 -2.6270e-05
2:32007497 T C 0.187815 -9.6981e-06
2:32012730 T C 0.206440 -7.7298e-05
2:32018734 C T 0.117483 -1.5284e-08
2:32056297 C T 1.002304 -2.1462e-05
2:32060479 T C 0.021172 -2.8736e-05
2:32069511 G C 0.081582 -3.3118e-05
2:32070489 G A 0.620211 4.5862e-05
2:32075249 G A 0.045223 -2.2815e-05
2:32077901 T C 1.967244 1.0640e-04
2:32081349 T C 0.087613 -5.7041e-05
2:32091309 G T 0.058758 -1.5342e-04
2:32095591 G A 0.070462 -7.7874e-06
2:32110725 C T 0.021516 -4.8240e-05
2:32118993 A C 0.046619 2.6658e-05
2:32128558 C A 0.326192 2.1711e-05
2:32128601 A G 0.387439 2.0293e-05
2:32136319 T C 1.967640 8.3306e-05
2:32155516 C T 0.143969 -1.8742e-05
2:32156394 T C 0.203061 1.9846e-05
2:32160619 C T 0.028264 4.3100e-06
2:32162092 G T 0.099602 -2.5114e-05
2:32181064 C T 0.092215 1.7947e-06
2:32183611 C T 0.306289 1.8177e-05
2:32209991 C T 0.034090 -3.7039e-05
2:32212935 G T 0.379863 4.9846e-05
2:32217406 G A 1.967955 9.9362e-05
2:32221763 C T 0.162654 -2.1443e-05
2:32268269 T C 0.043558 -2.0436e-05
2:32277654 C T 0.028332 -4.6129e-06
2:32289031 T C 0.021240 -1.5084e-05
2:32306502 A G 0.070361 3.0222e-05
2:32312495 A C 0.031231 -5.8056e-05
2:32320930 A G 0.052279 4.4687e-05
2:32333127 T C 0.026135 -2.1826e-05
2:32339561 T C 0.549817 4.9491e-05
2:32343699 G T 0.774355 3.9511e-05
2:32344006 C T 0.024268 5.7732e-05
2:32344688 G T 0.106603 1.9396e-04
2:32357706 T C 0.075931 1.1998e-04
2:32376367 C T 0.045502 -2.8873e-05
2:32379663 G A 0.136351 3.0372e-05
2:32382578 C T 0.056956 -1.0991e-05
2:32396192 G T 0.051977 -8.3311e-07
2:32396320 C T 0.058420 3.5688e-05
2:32417022 T C 0.031753 -1.1201e-04
2:32431107 A C 1.213301 -5.1738e-05
2:32438528 A G 0.044460 -4.4000e-05
2:32439307 A G 0.097928 1.0523e-05
2:32447408 G A 0.094552 4.3971e-05
2:32448217 C A 0.032305 -4.2729e-05
2:32449832 A C 0.026959 -5.2214e-05
2:32451148 T C 1.127201 -3.3334e-05
2:32452004 G C 0.127240 6.6672e-05
2:32475109 A G 1.240371 -3.8330e-05
2:32476992 G T 1.446875 -4.9251e-05
2:32491052 T C 0.030984 -1.0851e-04
2:32495827 C A 0.159483 -3.6546e-06
2:32496404 T C 0.024272 -1.1291e-04
2:32507477 G A 0.198591 -1.7658e-05
2:32510072 T G 1.318668 -4.3471e-05
2:32530384 A G 0.027216 -6.5368e-05
2:32535568 G A 0.134575 -5.0636e-05
2:32559525 G A 0.106607 -2.6437e-06
2:32585645 G A 0.070582 1.5529e-05
2:32614191 A G 0.203505 -2.2929e-05
2:32616643 G A 0.025385 -1.0739e-05
2:32619581 T C 0.026333 4.6484e-05
2:32620888 A G 0.866103 5.8701e-07
2:32627064 A G 0.141891 -1.1598e-04
2:32639775 G A 0.026271 4.1787e-06
2:32648784 A G 0.135896 3.1906e-04
2:32649430 C G 0.038511 -4.7233e-05
2:32661543 A C 0.417060 -4.1776e-06
2:32679732 G A 0.286152 1.7274e-05
2:32689842 T C 0.026596 5.1662e-05
2:32696720 T C 0.074730 5.3235e-04
2:32698429 T C 0.043149 8.6470e-06
2:32718849 A G 1.306724 -1.3834e-05
2:32722350 G A 0.429186 -1.9616e-05
2:32726457 T G 0.124773 -4.1643e-05
2:32740295 G C 0.020328 7.6688e-05
2:32743973 G A 0.037647 -2.3630e-05
2:32744989 T C 0.062474 2.5853e-05
2:32754651 C A 0.072017 4.3810e-05
2:32757598 C A 0.225891 -1.1372e-05
2:32769351 A G 0.132492 5.0813e-04
2:32808671 G A 0.193207 4.6799e-05
2:32816740 C T 0.061981 -9.6480e-06
2:32818823 T C 0.059027 -8.2104e-05
2:32822957 A G 0.877466 -1.1052e-05
2:32823785 C T 0.130304 -3.2788e-05
2:32832683 T C 0.051465 -5.4488e-05
2:32840657 G A 0.096782 -4.3698e-05
2:32846125 C T 0.023019 -2.0901e-05
2:32849207 G A 0.695867 2.8250e-05
2:32851882 G C 0.076080 -1.5111e-05
2:32860415 T C 1.943991 3.9366e-05
2:32865434 A G 0.071835 1.6678e-05
2:32865521 C G 0.231198 2.1467e-06
2:32867243 G A 0.020185 -6.2334e-05
2:32868255 C T 1.663568 5.6684e-06
2:32872464 C T 0.113734 1.1614e-05
2:32873068 G A 0.109486 4.0491e-05
2:32878142 A C 1.649241 1.0214e-04
2:32894470 C G 0.245233 -2.7404e-05
2:32897147 T G 0.206089 2.2970e-05
2:32897231 G C 0.140398 6.9028e-05
2:32912691 A G 0.065600 6.0236e-05
2:32922317 G A 0.078427 -1.4927e-05
2:32927360 A G 0.037923 -7.5867e-05
2:32927575 A G 0.043993 -5.0410e-06
2:32929164 G A 0.196345 -8.2321e-06
2:32932423 A C 0.050040 -3.9652e-05
2:32933033 C A 0.643178 3.5141e-04
2:32936415 G A 0.429751 -1.9248e-05
2:32937346 A G 0.133452 6.0689e-05
2:32940604 A G 0.046203 -1.3835e-05
2:32947248 G T 0.140122 7.0180e-05
2:32953597 C T 0.060842 9.6931e-06
2:32954278 T C 0.061595 1.1346e-04
2:32959024 C T 1.045071 2.7668e-05
2:32959483 C G 0.056145 8.4391e-06
2:32961858 G A 0.223905 6.3444e-05
2:32974835 G A 0.105334 1.0647e-04
2:32975259 A G 0.120622 8.1910e-06
2:32977563 T C 0.403356 -2.0647e-05
2:32981379 T C 0.210997 -5.9020e-05
2:32982430 C T 0.048524 3.9429e-05
2:32983480 A G 0.154546 5.5659e-06
2:32985309 A G 0.028946 -4.5955e-05
2:32985666 A G 1.523413 2.5759e-05
2:32991298 C T 0.157455 1.2095e-05
2:32996139 C T 0.025216 -1.1203e-04
2:33006567 C T 1.955293 -9.8194e-05
2:33008236 C T 0.194645 -2.1370e-05
2:33017179 G A 0.095636 3.6372e-05
2:33026263 A G 0.029098 5.3424e-05
2:33028576 G A 1.178166 -5.4395e-05
2:33031358 G A 0.960869 -1.3250e-04
2:33042728 T C 0.055856 -4.1321e-05
2:33045155 G T 0.134682 4.9817e-05
2:33046342 C A 0.029007 6.9702e-05
2:33049557 C T 0.038306 7.6169e-05
2:33058920 G A 0.055687 3.4174e-05
2:33060796 A G 0.205982 2.0233e-05
2:33062281 T C 0.844022 -2.6235e-05
2:33067602 G A 0.027271 4.8861e-05
2:33072056 T C 0.440864 -3.5831e-05
2:33079267 T C 0.060722 2.5176e-05
2:33081426 A G 0.251367 -9.6083e-05
2:33089087 C T 1.955079 -6.4207e-05
2:33107272 T C 0.200574 4.3542e-05
2:33108011 A C 0.777968 -5.2007e-05
2:33114679 G T 0.124452 6.4124e-05
2:33117724 G T 0.387445 -6.7696e-05
2:33121055 A G 0.062893 3.5407e-05
2:33121504 G A 0.231224 -1.0512e-04
2:33126668 A G 0.121281 -2.0670e-05
2:33127080 C T 0.234243 -3.0241e-06
2:33127490 G A 0.075548 4.4237e-05
2:33133316 G T 0.416819 -1.7127e-05
2:33134156 A G 0.203528 -1.1099e-05
2:33134320 G A 0.130268 -1.2627e-04
2:33135427 G A 0.569915 -5.8930e-06
2:33150469 T C 0.066350 7.0748e-05
2:33152042 C T 1.072140 -2.1604e-05
2:33152078 C T 0.254129 -1.7506e-05
2:33158912 C T 1.306003 3.1543e-05
2:33165495 G C 0.144975 -5.1295e-05
2:33173703 A G 0.519161 5.7219e-05
2:33177259 C T 0.083659 2.7242e-04
2:33179432 C T 1.011188 1.2314e-04
2:33183606 T C 1.594878 1.0813e-05
2:33185110 G A 0.084260 -3.8599e-05
2:33186622 A C 0.038134 -3.4572e-05
2:33187653 C A 0.039770 1.8395e-05
2:33203930 C T 0.038050 1.6676e-05
2:33209324 C T 0.647937 1.7630e-04
2:33210392 T C 0.021711 8.6432e-05
2:33219287 G A 0.156711 -1.1828e-05
2:33231051 G A 0.816810 2.2141e-04
2:33232410 A G 0.026151 6.2953e-05
2:33239246 T C 0.576040 -8.5936e-05
2:33244193 C T 0.045866 -1.8820e-04
2:33245903 C T 0.136649 -4.0512e-05
2:33246146 A G 0.084013 -6.0056e-05
2:33247195 T C 0.073312 -5.3629e-05
2:33247564 A G 0.025596 -2.9867e-05
2:33249025 T G 0.162959 -1.4620e-06
2:33249668 A C 0.021818 1.4707e-06
2:33254265 T C 0.298288 -3.1668e-05
2:33255347 G C 0.061669 5.6906e-05
2:33264581 T C 0.274922 6.3610e-05
2:33267614 C T 0.289073 4.0276e-05
2:33267863 C T 0.254577 -5.0511e-05
2:33284138 A G 0.029471 -4.1738e-05
2:33284610 C T 0.041773 -6.2079e-06
2:33288335 T C 0.300258 -3.7193e-05
2:33292628 G A 0.962765 5.2505e-05
2:33301979 C T 1.712618 1.7513e-05
2:33302044 A G 0.059245 1.8853e-05
2:33307894 T C 0.140632 1.1812e-05
2:33314797 G C 0.028124 -7.7936e-05
2:33316476 T C 1.314831 1.4841e-05
2:33322587 T C 1.479041 2.8481e-05
2:33326484 G A 0.243315 4.8854e-06
2:33334699 G T 0.297038 2.1396e-05
2:33335120 A G 0.404713 -1.1804e-06
2:33335818 T C 0.057031 -5.7862e-05
2:33335847 T C 0.840971 1.0808e-03
2:33338110 C T 0.394940 -6.7445e-05
2:33342861 C T 0.131641 2.0050e-04
2:33343836 G C 0.455730 -1.2504e-05
2:33346387 G T 0.173677 -3.1470e-05
2:33346499 G T 0.729038 1.4050e-04
2:33358131 G A 1.889281 -2.2023e-04
2:33359565 A G 0.142041 -1.1270e-04
2:33360556 A G 0.239007 -1.4621e-05
2:33361425 G A 1.416904 6.6084e-05
2:33362643 G T 1.012808 2.0111e-05
2:33363359 G A 0.366105 -1.9541e-04
2:33364959 A G 0.106415 -1.0925e-05
2:33365365 A G 0.119200 2.5136e-05
2:33367948 A G 1.639806 -2.3258e-05
2:33369552 G A 0.052399 8.8981e-06
2:33370532 G A 0.069339 2.8940e-05
2:33372813 T C 0.077048 8.2855e-06
2:33380895 C G 1.110524 -4.1781e-05
2:33381113 C T 0.023402 -1.2914e-05
2:33381467 T C 0.616729 -5.4266e-06
2:33383989 G T 0.065876 4.1181e-05
2:33386248 G A 0.050864 -3.4057e-06
2:33401632 T C 1.115315 -4.2466e-05
2:33402403 G C 0.024032 1.4064e-05
2:33405813 A G 0.055457 2.4899e-06
2:33411803 G A 0.046278 1.0145e-04
2:33417251 C A 0.100849 -4.9600e-05
2:33418568 G A 0.066096 1.6801e-04
2:33418586 G C 0.348792 -8.1822e-05
2:33422579 G T 0.039907 1.0678e-04
2:33429436 A G 0.053854 -2.5782e-04
2:33434833 G A 0.028972 -7.9512e-05
2:33444403 T C 0.021370 -8.1254e-05
2:33444593 A G 1.950561 -4.7577e-05
2:33445151 G A 0.054029 6.2401e-07
2:33459306 G A 0.089713 2.3782e-05
2:33462099 A G 0.042224 6.0344e-05
2:33465189 C A 0.028744 3.4282e-05
2:33467069 T C 0.381840 -6.0933e-05
2:33474465 T C 0.050150 2.1948e-05
2:33476088 A G 0.060118 -1.0632e-06
2:33477964 T C 0.505698 3.9109e-05
2:33485761 G A 0.079313 -1.9939e-04
2:33488245 C T 0.049086 8.6829e-05
2:33505139 A C 0.050147 3.8796e-05
2:33515171 C T 0.080599 -1.8249e-04
2:33518899 C A 0.059780 7.6779e-05
2:33525407 G A 0.632156 2.2550e-05
2:33527299 A G 1.040173 -3.5867e-05
2:33529210 G T 0.050309 3.3945e-05
2:33532296 G T 1.672741 -1.9834e-05
2:33532820 A G 1.607813 4.4227e-06
2:33536151 G A 0.671066 -1.2761e-06
2:33539039 C T 0.852328 -9.7912e-05
2:33541702 G A 1.579902 -8.1517e-05
2:33546609 G A 1.520768 -1.9119e-05
2:33554151 G A 1.058768 7.6414e-06
2:33554191 T G 0.111839 -1.6091e-05
2:33561097 G A 0.101560 8.0511e-06
2:33561356 A G 0.022587 -9.0762e-05
2:33567971 T C 0.021075 2.1788e-05
2:33570632 T C 0.039709 -1.2680e-05
2:33580769 T C 0.036671 1.7627e-05
2:33580954 A G 0.057976 2.7357e-06
2:33582372 C T 0.334137 6.3170e-05
2:33585135 C T 0.300583 1.6385e-05
2:33590861 C A 0.191571 -1.0688e-05
2:33591094 A C 0.099171 -4.1123e-05
2:33602571 G A 0.234934 6.6850e-06
2:33604056 A G 0.155897 -4.4279e-05
2:33606078 C T 0.726516 2.9854e-05
2:33607071 A G 1.587183 5.3773e-06
2:33612842 A G 0.597400 1.5969e-05
2:33616778 C T 0.370496 -6.6207e-05
2:33620353 C T 0.265048 7.9834e-06
2:33621689 G T 0.275944 2.0117e-05
2:33621869 T G 0.041513 5.4682e-05
2:33623195 G A 0.035509 7.9680e-05
2:33623387 G A 1.555033 -2.4326e-06
2:33623851 G A 0.142323 -1.1813e-05
2:33625648 G C 0.028894 -2.3276e-05
2:33625769 A G 0.144851 -2.2183e-05
2:33628474 T C 0.146520 -5.9598e-06
2:33629137 T C 1.548198 -2.1702e-06
2:33630687 G C 0.033788 -9.1336e-05
2:33631442 G T 1.474863 -3.7757e-05
2:33631475 G A 0.130635 -6.1295e-05
2:33631929 T C 0.117798 6.2227e-05
2:33637399 G A 0.115104 -1.2260e-05
2:33644516 G C 0.073610 -4.9250e-05
2:33646246 G A 0.129346 9.6857e-06
2:33648674 C T 0.693173 -6.1457e-06
2:33653542 G A 1.030779 1.2346e-06
2:33653978 G A 0.941135 -2.0740e-08
2:33655300 T C 1.101495 1.0080e-05
2:33655482 T C 0.074678 1.1256e-05
2:33656034 C T 0.402684 7.5258e-05
2:33656223 C T 0.084484 -1.6107e-05
2:33657081 A G 0.281410 -5.6199e-05
2:33657519 T A 0.066096 1.6293e-06
2:33664350 T C 0.223580 6.4779e-05
2:33665675 G C 0.266278 3.6046e-06
2:33667872 A G 0.035236 -3.8304e-05
2:33668178 C T 0.441490 -4.3032e-05
2:33672956 T C 0.057537 3.2542e-06
2:33674384 T C 0.183885 7.6950e-05
2:33677083 T C 0.079657 -1.9388e-04
2:33678924 G A 0.905211 6.2680e-06
2:33682603 G T 0.340210 1.7980e-05
2:33682858 C T 1.951453 -8.2294e-06
2:33683827 C G 0.033577 2.2167e-05
2:33686720 C G 1.589954 5.4653e-05
2:33686901 T G 0.223954 -3.7506e-05
2:33688129 T C 0.226086 -3.6019e-05
2:33694177 C G 0.238417 1.4237e-05
2:33694503 C T 1.168821 4.5701e-05
2:33694857 G T 0.431214 -3.4054e-05
2:33700936 G C 0.257320 -4.3626e-06
2:33701890 C T 0.143186 -4.9693e-05
2:33702486 G C 0.386329 -5.5625e-05
2:33702679 T G 1.081540 2.8392e-05
2:33703788 T C 0.359866 7.8181e-06
2:33704123 G A 0.276824 1.6327e-05
2:33704785 A C 0.389159 -8.4422e-05
2:33707486 G A 0.155501 1.4902e-04
2:33708414 C T 0.238164 -7.9994e-05
2:33713527 A G 0.076113 -7.9547e-06
2:33718749 A G 0.090774 -5.2840e-05
2:33721496 G A 0.345504 3.4335e-06
2:33723194 C T 0.057356 6.7135e-06
2:33723257 A G 0.023947 -4.6722e-06
2:33723691 G C 0.164011 -2.3119e-05
2:33724929 A G 0.143524 -9.4383e-07
2:33725097 G A 0.667489 -1.0376e-05
2:33732532 A G 0.054652 -1.1037e-05
2:33733109 T C 0.042539 -8.0612e-05
2:33733719 G C 1.199406 -3.6828e-05
2:33734126 G T 0.436213 4.9280e-05
2:33735391 T C 0.113725 -8.3059e-06
2:33736857 A G 1.944780 -1.0153e-05
2:33739297 G T 0.313582 -4.8905e-05
2:33740729 C T 0.273591 -7.9771e-05
2:33742284 A G 1.512258 5.2880e-06
2:33745336 C T 1.563255 2.2901e-05
2:33748025 C T 0.190532 2.7154e-05
2:33756750 C T 0.109288 -2.0702e-05
2:33757554 A C 0.975501 1.4173e-05
2:33761010 C T 0.334773 7.1897e-05
2:33761011 T C 1.477294 8.5527e-05
2:33764176 G A 0.085026 -3.8282e-05
2:33764501 C T 0.859452 2.5881e-05
2:33770403 A G 0.357455 -1.7397e-05
2:33784371 A G 0.189033 -1.4601e-05
2:33784500 A G 0.747711 4.1673e-05
2:33784696 A G 0.107077 -2.3408e-05
2:33786512 A C 0.297661 -2.4598e-05
2:33790330 G A 0.317107 1.5578e-05
2:33790761 A G 0.071348 2.2580e-05
2:33798742 G A 0.077651 1.5366e-05
2:33809294 G A 1.526779 2.4912e-05
2:33810638 C T 0.032672 2.3549e-06
2:33825109 A G 0.022954 -5.6010e-05
2:33827075 T C 0.021571 6.2530e-05
2:33833262 T C 0.033162 -6.0998e-05
2:33836922 C A 0.226823 2.5929e-05
2:33837413 A G 0.099008 -2.6277e-05
2:33843603 A G 0.058975 3.2782e-04
2:33850382 A G 0.422883 2.9782e-05
2:33856038 G A 0.078804 2.8978e-05
2:33861292 T G 0.109749 -7.5396e-05
2:33863202 C T 1.817258 1.4223e-05
2:33871170 A G 0.048991 2.6583e-05
2:33893395 T C 0.025190 -1.8798e-05
2:33893582 G A 1.031841 1.3177e-05
2:33896858 C T 0.090216 -9.4883e-06
2:33903336 G A 0.950736 -9.9509e-06
2:33911707 T G 1.096613 -7.8753e-07
2:33919221 A C 0.158893 -6.1429e-05
2:33924077 T C 0.082514 4.3162e-06
2:33928146 A G 0.193547 -2.2024e-05
2:33932306 T C 1.454204 1.1370e-05
2:33942949 A G 0.231510 -1.6552e-06
2:33945186 C T 0.035603 8.5339e-05
2:33946764 A G 0.303663 -8.4603e-06
2:33947470 T G 0.928639 5.5156e-05
2:33948470 A G 1.334264 3.1144e-05
2:33951749 G A 0.091021 -3.5522e-05
2:33952413 C T 1.547730 7.6041e-05
2:33952456 G C 1.977617 8.1210e-06
2:33952770 T G 0.027634 -6.5948e-05
2:33954745 G A 1.573713 5.2268e-05
2:33955585 G A 0.078998 6.1677e-05
2:33955712 A C 0.121573 1.1051e-04
2:33958134 C T 1.884678 1.4432e-05
2:33963371 A G 0.045940 -8.0371e-05
2:33969731 A C 0.453159 -3.7371e-05
2:33971813 A G 1.291728 -7.5060e-07
2:33975613 T C 0.056551 -3.7659e-05
2:33981501 G A 0.791678 -3.0335e-06
2:33990056 T G 0.109687 2.0857e-05
2:33991433 A G 0.170366 4.0500e-05
2:33995263 G A 0.511018 -1.6884e-05
2:33997445 T C 0.214018 3.2242e-05
2:34001923 G C 0.041974 -1.9313e-04
2:34002960 A G 0.038349 -5.3361e-05
2:34003931 T C 0.037112 2.6205e-04
2:34008988 G A 1.284617 -2.3202e-05
2:34009261 G A 0.032717 1.1484e-05
2:34010348 T C 0.043775 5.5537e-05
2:34013466 C T 0.211143 1.8851e-05
2:34014829 G A 0.575040 -6.0069e-05
2:34017917 G C 1.474195 -2.5037e-05
2:34018637 T G 0.054103 -2.9541e-06
2:34018900 T C 0.103890 -4.5716e-06
2:34021605 G A 0.831169 -3.6818e-05
2:34022539 C T 0.047219 -3.7347e-05
2:34022991 T C 0.022837 -1.0974e-05
2:34023174 A G 0.087132 -6.5413e-05
2:34024824 T C 1.674243 2.5197e-06
2:34026344 T G 1.485013 -1.5328e-05
2:34027473 C A 0.397760 2.6755e-05
2:34027702 G A 0.048758 1.7118e-06
2:34027851 C G 0.037492 3.1129e-05
2:34028090 C T 0.109132 -3.4254e-05
2:34029557 A G 0.047622 1.0370e-05
2:34035021 G A 0.374102 2.1492e-05
2:34035104 C G 0.224460 1.7832e-05
2:34036427 A G 1.400412 -7.4284e-06
2:34036680 T G 0.090703 -8.1706e-05
2:34036757 A C 0.185050 2.3723e-05
2:34039483 G A 1.006693 -1.3442e-05
2:34042279 T C 0.088395 4.2728e-06
2:34044433 A G 1.353161 -9.6177e-06
2:34046721 G A 0.076191 -3.4920e-05
2:34054895 G A 0.037183 -1.6811e-05
2:34057225 T G 0.147646 1.1941e-05
2:34058322 G C 0.081394 7.4946e-06
2:34061344 C T 0.526597 5.4636e-05
2:34072157 T C 1.862815 -4.7005e-05
2:34072776 A G 0.126101 -8.6980e-05
2:34076568 G A 0.080913 2.1495e-05
2:34079522 T G 0.020497 1.2546e-04
2:34080699 A G 0.223220 -2.1720e-06
2:34099602 T G 0.235385 -3.0469e-05
2:34105029 A G 0.050371 6.3467e-05
2:34108876 G C 1.712235 3.2908e-05
2:34108879 T C 0.073370 1.3355e-04
2:34109664 G T 0.934657 -8.5496e-06
2:34119632 G A 1.718519 2.1794e-05
2:34121192 A G 0.230650 -1.9710e-05
2:34134854 A G 0.986816 3.4938e-06
2:34136723 C T 1.956672 6.1115e-05
2:34145592 A G 0.892478 4.2726e-05
2:34151261 T C 0.888898 4.1081e-05
2:34153726 T C 1.943423 4.7562e-05
2:34154737 C T 0.059193 -4.5233e-06
2:34168916 A G 0.223032 -6.2877e-05
2:34175223 T C 1.133508 2.3562e-05
2:34185155 T C 1.069722 6.3746e-05
2:34186703 C T 0.405446 -5.1976e-05
2:34193521 A G 0.062088 5.9708e-05
2:34193765 G A 0.391136 -9.1605e-06
2:34196626 T C 1.122323 2.2613e-04
2:34198138 A G 0.024574 2.9610e-05
2:34202811 T C 0.066129 -2.6921e-04
2:34204879 G A 0.091663 -1.4920e-05
2:34206433 A C 0.101482 -4.3894e-05
2:34211405 G A 1.440916 1.1389e-04
2:34211412 G A 0.064412 -2.5501e-05
2:34223485 G C 0.098366 -1.2932e-05
2:34230442 T C 1.412808 1.4532e-04
2:34232185 G T 0.101988 2.7854e-05
2:34232616 T C 0.354933 -5.2583e-05
2:34236374 A G 0.375378 -3.6172e-05
2:34238100 A G 1.137117 -3.7134e-05
2:34247570 G A 0.614645 1.4895e-05
2:34251640 A G 0.035489 2.4111e-05
2:34256174 A C 1.673487 3.1929e-05
2:34257592 G A 0.196923 -3.1226e-05
2:34259227 A C 0.069008 -1.6172e-04
2:34259793 C A 0.034142 7.2021e-05
2:34260993 A G 0.024402 1.0365e-04
2:34261098 T C 0.793908 7.7249e-05
2:34270971 C A 0.197965 -4.3336e-05
2:34272597 C A 0.611558 2.2896e-05
2:34275666 G A 0.042617 -1.2280e-04
2:34277073 A G 0.047940 -5.9606e-06
2:34282078 A C 0.536481 -7.5804e-06
2:34282796 G A 0.308775 -1.8466e-05
2:34285194 A T 0.737201 5.7195e-06
2:34287639 T C 0.562654 -1.7608e-05
2:34290662 C T 0.831247 7.1504e-07
2:34299553 G C 0.394995 3.9253e-05
2:34302674 C T 0.032126 -5.6765e-05
2:34302743 A G 0.585774 5.1480e-06
2:34304529 G C 0.062367 -7.2810e-05
2:34305257 A G 0.697084 1.3088e-05
2:34305791 G A 0.167218 2.2463e-05
2:34308757 G A 0.040500 1.0128e-05
2:34318402 C T 0.156825 6.6802e-05
2:34324177 C T 0.092277 -9.1930e-06
2:34326084 C T 0.216180 2.8680e-05
2:34329367 T G 1.274123 1.6745e-05
2:34331302 A C 0.132300 2.0216e-05
2:34333923 A G 0.075263 -5.4833e-06
2:34334444 G A 0.073880 7.5075e-05
2:34337909 T C 0.091780 1.0420e-04
2:34347980 T C 0.575787 3.1640e-06
2:34350634 G A 0.054454 2.1957e-05
2:34355651 A C 1.258488 1.2172e-05
2:34369975 T G 0.766815 -2.3229e-05
2:34370551 C A 0.282799 8.0821e-06
2:34375662 T C 0.030218 4.5210e-05
2:34378742 T C 0.052331 3.8545e-05
2:34379845 A C 0.322706 -9.0367e-05
2:34382848 T C 0.212912 -6.4377e-05
2:34390007 T C 0.023827 -4.9927e-05
2:34398528 T G 0.265629 1.8179e-05
2:34406605 T C 0.024223 -2.3978e-05
2:34416491 C T 0.028173 -1.5734e-05
2:34418095 C G 0.311810 1.1331e-04
2:34422176 A G 0.126627 -3.5368e-05
2:34425231 T C 0.038839 -1.7944e-05
2:34428148 A G 0.099774 7.0872e-05
2:34428500 G T 1.594093 6.1091e-05
2:34430530 G A 0.126403 -3.2079e-05
2:34440901 G A 0.132621 7.3886e-05
2:34441598 T G 0.385573 -3.2681e-05
2:34442224 G A 0.101222 1.5708e-05
2:34445529 G A 0.044279 2.9598e-05
2:34446949 G A 0.292923 6.3502e-05
2:34452233 T C 0.060115 -1.1016e-05
2:34455103 C T 0.972096 -1.9744e-05
2:34458385 T C 0.076006 1.3362e-05
2:34465315 A G 0.056966 -1.0296e-04
2:34466606 C T 0.030854 -5.1203e-05
2:34480075 T G 1.451176 -3.3279e-06
2:34488716 A G 1.130466 7.8116e-06
2:34496421 T C 0.127750 -2.1031e-05
2:34497609 T C 0.103416 6.6929e-06
2:34498096 G A 0.067242 7.7403e-06
2:34499908 C A 0.058303 -2.9791e-05
2:34502050 C A 0.025356 -6.3414e-05
2:34502206 C T 0.165683 -6.4973e-06
2:34503205 G A 0.031010 6.7286e-06
2:34506300 A G 0.037138 3.8873e-05
2:34507719 T C 0.199224 -1.5722e-05
2:34508787 G A 0.075645 4.2968e-05
2:34511829 C T 0.109593 -1.7784e-05
2:34513903 G A 0.027027 3.1244e-05
2:34520577 T C 0.049913 -3.1546e-05
2:34523269 G T 0.756400 5.7855e-06
2:34527724 C T 0.082273 1.7487e-06
2:34530977 C A 0.092897 2.4654e-05
2:34535587 T G 0.086886 3.0665e-05
2:34539720 C T 0.098554 -1.0778e-04
2:34540905 T C 0.444636 9.1391e-06
2:34543813 A G 0.671037 -8.8985e-06
2:34552608 A C 0.200312 1.1596e-06
2:34561487 C T 0.044713 4.5944e-06
2:34563754 C T 0.447011 -2.8188e-06
2:34567778 T C 0.067314 -4.0394e-05
2:34574887 A G 0.071251 -1.6033e-06
2:34579462 C T 0.047729 1.3272e-05
2:34585591 T C 0.075457 4.8496e-06
2:34591020 A G 0.155569 -1.2614e-05
2:34591816 A G 0.022769 -2.7136e-05
2:34594731 C T 0.251731 7.0660e-05
2:34599529 A G 0.354744 6.5994e-05
2:34608896 A G 0.227806 3.6508e-06
2:34610264 A G 0.541563 -3.5452e-06
2:34620392 C A 0.048595 -1.0776e-04
2:34625180 G A 0.198754 8.0332e-06
2:34625191 C T 1.690881 -1.8209e-05
2:34629263 C T 0.510141 -1.9228e-05
2:34631032 G C 1.286710 -5.4074e-05
2:34640918 A C 0.151470 5.9209e-05
2:34645975 C T 0.189883 -1.9726e-05
2:34647311 T A 0.086704 -6.0406e-06
2:34650875 T G 1.068891 1.7059e-05
2:34656601 A G 0.067544 7.6852e-06
2:34658163 A C 0.616686 2.4230e-05
2:34665412 G A 0.188500 2.4442e-05
2:34665665 G C 0.088700 1.4700e-05
2:34676464 C T 0.021893 -1.0601e-04
2:34679626 A G 0.727977 -7.5690e-06
2:34740444 A G 0.058310 -2.9473e-05
2:34741854 A G 0.746393 5.8051e-06
2:34743595 T C 0.040290 6.4336e-05
2:34749296 C T 0.151593 -1.2604e-05
2:34754500 C G 0.071747 -9.1970e-05
2:34759914 G A 0.859228 2.5771e-05
2:34760025 G A 0.634898 -3.0968e-06
2:34760320 G T 0.693027 2.4202e-05
2:34760573 G A 0.649816 -2.0660e-05
2:34760954 A G 0.054568 2.3747e-04
2:34764609 A T 0.025090 3.7133e-04
2:34776610 A G 1.571356 -8.9767e-06
2:34778477 C T 0.106490 3.3369e-05
2:34787577 A G 0.060897 5.6412e-05
2:34790535 A G 1.554618 -9.2864e-06
2:34791808 A G 0.042786 -1.5604e-04
2:34796176 C T 1.464136 -4.2198e-05
2:34802876 A G 0.041815 1.3229e-05
2:34803145 G A 0.076824 1.9270e-05
2:34812198 A G 0.054162 5.0576e-05
2:34814296 A G 1.753225 -1.9581e-05
2:34821607 G A 0.875941 -1.8877e-05
2:34824795 T C 0.053412 -2.1989e-05
2:34840128 A C 0.032347 -2.3016e-05
2:34845441 A G 0.103208 2.7435e-06
2:34845845 C A 0.132294 3.3844e-05
2:34848532 C T 0.048651 -4.9266e-05
2:34849576 T C 0.026258 6.1576e-05
2:34855670 C G 0.039170 -1.8838e-05
2:34857614 C T 1.970120 -6.9552e-06
2:34859824 A G 0.245947 9.4748e-06
2:34868092 G A 0.531989 -8.2677e-06
2:34870277 G A 0.589455 2.8037e-05
2:34888796 T C 0.116396 -2.0111e-04
2:34889395 A C 0.511115 1.2664e-05
2:34892862 C G 0.025619 1.7915e-05
2:34893265 G A 0.221192 3.3403e-05
2:34901935 C T 0.593272 -1.2922e-05
2:34902064 G A 0.030546 -9.2047e-06
2:34904117 G A 0.461059 -4.3706e-06
2:34906302 A G 0.396637 9.8477e-06
2:34906388 C T 0.417861 2.1476e-05
2:34907538 T C 0.058628 1.9818e-05
2:34909122 A G 0.029134 -6.0226e-05
2:34909435 T C 0.080297 1.3155e-05
2:34912486 T C 0.055924 -5.0537e-07
2:34914569 C T 0.223129 -1.1134e-05
2:34923003 C T 0.445587 -4.4785e-05
2:34928080 T C 1.337347 1.1103e-04
2:34943518 T C 0.741573 1.0354e-04
2:34944577 A C 0.028903 -2.2412e-05
2:34948247 G A 0.083429 1.0443e-05
2:34948838 C T 0.719966 -1.7410e-05
2:34950628 C T 1.906892 -4.2716e-07
2:34953990 T C 0.500673 7.7297e-05
2:34961108 T C 0.025534 -4.1486e-05
2:34968861 A G 1.905773 -6.6782e-07
2:34977980 A G 0.121378 3.6457e-05
2:34978939 C T 0.360220 1.1046e-04
2:34983529 T C 0.239751 4.3685e-05
2:34995198 C T 0.188984 2.4159e-05
2:35000672 T C 0.899252 2.3161e-05
2:35000747 A G 0.092225 7.7895e-06
2:35008553 G C 0.026239 5.7800e-06
2:35008602 T C 0.026245 -2.3544e-06
2:35008865 G A 0.625489 1.6817e-05
2:35010924 A G 0.090076 3.5866e-05
2:35013569 T C 0.114458 1.8035e-05
2:35022564 G A 0.098603 5.0083e-06
2:35022619 C T 0.286551 -9.1017e-06
2:35043044 A G 0.033792 -1.5466e-05
2:35050992 A G 1.005414 1.7286e-05
2:35052833 A G 0.076019 -1.4851e-05
2:35057517 T C 0.027670 3.5948e-05
2:35058128 G A 0.036976 1.1999e-05
2:35058421 C A 0.294088 -2.3275e-06
2:35062099 G A 0.729359 2.6443e-05
2:35074033 C T 0.137613 -1.9317e-05
2:35079881 G C 0.071215 1.2545e-05
2:35092762 T C 0.972187 5.9921e-06
2:35093293 G T 0.228251 -3.7250e-05
2:35097701 C T 0.227527 -2.7557e-05
2:35098083 T C 0.026437 5.3604e-05
2:35107613 G A 0.035593 -6.5752e-05
2:35113381 T G 0.042977 -9.4738e-05
2:35115848 A G 0.806693 5.0029e-05
2:35119808 C T 0.027342 5.9871e-05
2:35123183 T C 0.530174 2.8307e-05
2:35125795 G A 0.378649 1.2016e-05
2:35129805 A C 0.479797 1.0572e-05
2:35129835 G A 1.130135 6.3940e-05
2:35129873 C A 0.314186 -1.0911e-05
2:35130065 G T 0.821354 -3.0355e-05
2:35137236 T G 0.413330 -4.9340e-05
2:35139451 C T 0.052701 -3.5535e-05
2:35140625 A G 1.771239 2.0506e-06
2:35141544 C T 1.652692 1.1010e-06
2:35155265 T C 0.055639 5.8596e-05
2:35158386 C A 0.388487 2.2242e-05
2:35161415 A G 0.055567 5.4661e-05
2:35162285 T C 0.038852 -3.0017e-05
2:35165846 C A 0.041043 1.4571e-04
2:35191405 A G 0.051280 3.5927e-05
2:35195262 C T 0.420185 -4.7495e-05
2:35197582 C G 0.540204 -3.1116e-05
2:35216298 A G 0.060024 -2.9768e-05
2:35219941 C T 0.554894 5.7404e-05
2:35251109 A G 0.057677 6.8392e-05
2:35261133 G T 0.117759 -1.5131e-05
2:35262834 G A 0.191236 -1.5184e-06
2:35263096 A G 0.025145 7.3808e-05
2:35277446 A C 0.074909 3.1310e-05
2:35280947 A G 0.116798 -1.0231e-05
2:35291900 A G 1.208014 -9.4282e-05
2:35291945 A G 0.054616 -9.2848e-05
2:35302577 G T 0.062422 6.7170e-05
2:35305135 A G 0.454827 5.0391e-05
2:35310164 A G 0.150742 -8.7426e-05
2:35321680 T C 0.039270 1.9530e-04
2:35322777 T C 0.023662 8.3388e-05
2:35322877 A G 0.039179 2.0057e-04
2:35329317 A G 0.230961 1.5598e-05
2:35331844 A C 0.104792 -9.8593e-06
2:35340725 T C 0.025168 4.7457e-05
2:35346486 T C 0.129045 5.1340e-05
2:35348891 G A 0.094977 3.9300e-05
2:35359141 C T 1.152333 -4.4330e-05
2:35368833 C T 0.063315 -1.2832e-05
2:35379755 G A 0.102390 4.4307e-05
2:35405772 C T 0.055210 3.3956e-05
2:35415696 C G 0.148610 2.5457e-05
2:35423079 A G 0.076872 5.0931e-06
2:35442725 A G 0.446122 -7.5815e-06
2:35447837 C T 1.120904 -1.0858e-04
2:35448384 C T 0.328701 6.1809e-05
2:35454521 G A 0.160937 7.3774e-06
2:35456561 T A 0.135156 -1.7658e-05
2:35457510 C A 0.142492 -1.7611e-05
2:35469467 G A 0.081212 5.3624e-06
2:35477585 A G 1.865110 -2.2801e-05
2:35477667 C T 0.231782 8.1615e-07
2:35477862 A G 0.046028 6.4489e-05
2:35490489 A C 0.051721 -1.2225e-05
2:35490883 T C 0.065386 2.9843e-05
2:35507774 C A 0.127743 5.0648e-05
2:35520245 G A 0.079076 1.1140e-04
2:35520251 T G 0.099791 1.0505e-05
2:35526918 T C 0.092945 2.7078e-05
2:35535967 C T 0.274295 -4.0661e-07
2:35543362 T C 1.416041 9.5492e-06
2:35562853 A C 0.091628 6.6752e-05
2:35581997 A G 0.965046 3.6570e-05
2:35585970 A G 0.128808 2.1750e-05
2:35594211 G C 0.047566 2.2848e-05
2:35595428 G C 0.961862 4.0668e-05
2:35613178 G A 0.303955 1.5473e-05
2:35614444 C T 0.193151 3.2386e-05
2:35616425 C T 0.074227 -7.0152e-07
2:35616587 A G 0.025307 8.2343e-06
2:35620413 T C 1.247521 -6.5444e-05
2:35629536 C T 0.624522 -2.9827e-05
2:35634345 C T 0.052692 -3.3087e-06
2:35635545 G T 0.265305 -1.0101e-04
2:35636352 C T 0.038371 -7.9858e-05
2:35636612 A G 0.056164 5.6836e-06
2:35644506 G A 0.530450 4.7045e-05
2:35648396 A G 0.297145 3.8744e-05
2:35651789 A G 0.034064 -4.0667e-05
2:35652916 A G 0.229546 2.9385e-05
2:35653758 T G 0.048355 -2.9052e-05
2:35659948 C T 1.301261 -5.7048e-05
2:35661701 G T 0.321975 3.2666e-05
2:35668276 C T 1.305211 -6.6411e-05
2:35671094 C T 0.194950 1.0475e-05
2:35672142 C T 0.032415 -1.0242e-04
2:35674924 A G 0.695964 4.6211e-05
2:35677232 A C 0.193038 6.4790e-06
2:35677712 G A 0.075574 1.1440e-04
2:35679283 G A 0.042808 -1.2282e-04
2:35684251 A C 0.236421 -1.1570e-04
2:35684869 G A 0.399542 -1.3340e-04
2:35685826 T G 0.047615 -1.1207e-04
2:35687434 A G 0.124750 1.7436e-04
2:35693508 G C 0.240572 -1.0361e-05
2:35696612 T C 1.967257 6.4967e-05
2:35717726 T C 0.359986 -6.5396e-05
2:35719429 T C 0.232951 -7.3672e-05
2:35720336 A G 0.046979 -4.4537e-05
2:35720978 A C 0.030468 6.5531e-05
2:35726380 A G 0.576624 -2.2765e-05
2:35730351 G A 0.049595 -1.5890e-05
2:35733939 G A 0.206443 -7.2133e-05
2:35740880 C A 0.129574 -5.4115e-05
2:35744382 T C 0.566796 -2.5585e-05
2:35754640 T C 0.140700 5.7107e-05
2:35760134 A G 0.025067 3.2185e-06
2:35763821 C T 0.049296 -7.6757e-06
2:35767025 G A 0.255379 3.6461e-05
2:35770653 A G 0.045720 -3.0069e-05
2:35773280 C A 0.064999 -2.7649e-05
2:35779465 G C 0.152817 -5.2280e-06
2:35797282 G A 0.109398 5.1387e-05
2:35799117 G A 0.060280 -2.0419e-05
2:35808831 G A 0.247868 1.5277e-05
2:35811233 C A 0.056268 1.1806e-04
2:35811728 T C 1.204304 4.2066e-05
2:35815793 C A 0.242101 9.3987e-05
2:35823824 G A 1.946234 -6.5282e-06
2:35829007 C T 0.182236 -1.1603e-05
2:35837163 T C 0.184420 3.0063e-05
2:35846789 G T 0.182762 2.6536e-05
2:35853705 C T 0.389198 1.0716e-04
2:35860431 G T 0.182155 3.8097e-06
2:35872095 A G 0.313238 -4.7559e-05
2:35877153 G A 0.785031 -5.7885e-05
2:35879738 T C 1.844012 -3.8445e-05
2:35882165 T C 0.179130 -8.6219e-05
2:35884793 G A 0.185235 2.1055e-05
2:35906362 G T 0.217121 -2.1387e-05
2:35910396 A G 0.167900 -1.8523e-05
2:35915249 T C 0.041030 -9.9337e-05
2:35915764 G A 0.130125 -1.0078e-05
2:35925244 T C 0.309625 -6.5112e-05
2:35926920 C A 0.060566 -2.4485e-05
2:35935294 A G 0.842240 5.4140e-05
2:35938592 C T 0.124429 -2.5344e-05
2:35938871 G T 0.038027 4.1785e-05
2:35946092 C T 1.139077 -1.6470e-06
2:35957850 G A 0.230789 4.5332e-05
2:35969154 T C 0.087966 -2.4862e-05
2:35970329 A G 0.844814 -6.6666e-06
2:36010163 T C 0.091232 -1.1954e-05
2:36012707 G T 0.194745 -2.2080e-05
2:36016335 C G 0.081718 1.4852e-04
2:36020590 T C 0.058897 -4.3430e-05
2:36023489 G A 1.939623 4.8748e-05
2:36028215 C T 0.384813 1.9820e-05
2:36056794 G A 0.475772 1.6760e-05
2:36057529 A G 0.025564 -8.0010e-06
2:36064218 C T 0.236388 -1.7530e-06
2:36072030 T C 0.404434 4.2494e-05
2:36077776 A G 0.502167 -4.4744e-05
2:36080373 C A 0.180269 -3.8556e-05
2:36083321 A C 0.256515 3.3437e-05
2:36083476 A G 0.775238 -1.1313e-05
2:36084210 C T 0.086522 7.7910e-06
2:36086215 G C 0.116899 -2.5483e-05
2:36089232 T C 0.050559 1.3171e-04
2:36101244 A G 0.053672 -3.7034e-05
2:36109934 G C 0.478713 -3.4342e-05
2:36120649 G C 0.105033 -7.0900e-06
2:36122249 C T 0.065016 -5.7798e-05
2:36122490 T C 0.063062 -3.2237e-05
2:36122946 A G 0.070686 -1.1428e-05
2:36124153 A G 0.039842 -1.5496e-05
2:36125664 G T 0.298005 9.7654e-06
2:36140201 G A 0.096607 -2.3938e-05
2:36140729 T C 0.036771 6.5577e-05
2:36144103 T C 0.088839 2.0649e-05
2:36146422 A G 0.022529 2.5511e-05
2:36147480 T C 0.986257 3.2331e-05
2:36156681 G C 0.175644 1.9731e-05
2:36157168 G A 1.308022 3.4370e-05
2:36157207 T C 0.798491 1.3692e-05
2:36158568 T C 0.049946 -2.2416e-05
2:36158612 G A 0.035953 -8.0081e-05
2:36163775 G A 0.061277 -2.0212e-05
2:36173163 A G 0.058969 -2.7504e-05
2:36175101 C T 0.062078 -1.5356e-04
2:36176401 T G 0.396959 -2.1599e-06
2:36179965 T C 0.115357 9.1614e-05
2:36183985 T C 0.323809 9.3980e-06
2:36184211 T C 0.306753 2.3110e-05
2:36190023 C T 0.242646 -2.2821e-06
2:36194350 G A 0.235431 1.1884e-05
2:36202680 T C 0.021912 -4.4758e-05
2:36208523 C G 1.955965 2.5925e-05
2:36209013 A G 0.135786 2.5334e-05
2:36211464 T C 1.494163 1.4151e-04
2:36230998 A G 0.377952 -2.2089e-06
2:36237877 C T 0.026446 2.9637e-05
2:36245072 C A 1.415479 3.7038e-05
2:36246511 C T 0.301095 -1.3497e-05
2:36252867 A G 0.736159 -4.1478e-05
2:36254823 C T 0.405966 -4.0895e-04
2:36271568 T C 0.920667 2.1473e-05
2:36276152 G C 0.040387 -1.2123e-06
2:36283088 A G 0.150940 3.4637e-05
2:36284734 C T 1.300933 -3.3692e-05
2:36299836 C T 0.026576 5.4763e-06
2:36305239 C T 0.053636 1.1090e-04
2:36308336 T G 0.031782 -7.3421e-06
2:36310458 C T 0.152080 6.6496e-05
2:36324545 T C 0.164345 1.1289e-04
2:36331157 A G 1.716428 8.3066e-05
2:36336594 T C 0.021597 -7.8120e-05
2:36346926 C A 0.110132 -2.9734e-05
2:36354424 C T 0.147480 -3.1975e-06
2:36359365 A G 0.154092 2.2316e-05
2:36365019 C T 1.454097 2.5529e-05
2:36367563 G A 0.291339 -3.3638e-04
2:36371631 G A 0.031494 5.4544e-05
2:36379483 G A 0.048268 -3.8682e-04
2:36383168 T C 0.151158 4.1925e-05
2:36383466 A G 0.105256 -3.8552e-05
2:36388999 C T 0.023574 1.3456e-05
2:36389036 C A 1.088106 -1.2628e-05
2:36393290 C A 0.042779 2.7403e-04
2:36394000 T C 0.301115 -4.7157e-05
2:36394295 C G 0.028296 8.3482e-05
2:36397485 C G 0.049978 5.6261e-05
2:36398444 A C 0.038530 7.2574e-06
2:36402972 C T 0.048125 1.7008e-05
2:36405233 T C 0.095211 8.0787e-05
2:36421101 A C 1.067177 6.0800e-06
2:36421823 C G 0.146627 9.3707e-06
2:36423693 A G 0.356458 2.1224e-05
2:36425307 C G 1.529882 -1.7576e-05
2:36426973 A G 0.062805 -5.5006e-05
2:36439288 G A 0.546799 -1.3119e-05
2:36441342 G A 0.044817 5.3572e-05
2:36441764 G A 1.543459 -7.3995e-05
2:36447575 A G 0.039007 2.9760e-05
2:36448434 A C 0.043870 -1.5155e-05
2:36449208 C A 0.045009 -1.1637e-05
2:36466106 A G 0.141330 1.2044e-05
2:36466229 T C 0.237443 1.9550e-05
2:36467448 T A 0.408533 -6.7929e-06
2:36468397 C A 0.046284 -1.0548e-04
2:36479206 C T 0.050702 -1.4969e-04
2:36480049 G T 0.404187 -1.7627e-04
2:36483777 A C 0.073776 -1.5034e-04
2:36499133 A G 0.150262 -4.3232e-06
2:36505165 C A 1.395148 -7.7485e-05
2:36511050 G A 0.028670 1.8823e-05
2:36513013 A G 0.230260 2.4089e-05
2:36520712 A G 0.089424 -4.4801e-05
2:36526436 G T 0.176280 4.8948e-05
2:36547200 C T 0.105919 9.1057e-06
2:36552423 A G 0.134179 -1.8862e-05
2:36556928 C T 0.207384 2.2481e-05
2:36558512 G T 0.561178 1.8309e-04
2:36559398 A G 0.045639 -1.6854e-05
2:36562973 G A 0.707908 -1.5443e-06
2:36563380 G A 0.205612 -6.2356e-05
2:36563451 A G 0.093384 -9.5574e-06
2:36563471 T A 0.288531 1.4368e-05
2:36563968 T C 0.637316 1.9614e-06
2:36565158 G A 1.240968 -6.6019e-05
2:36565239 C T 0.220224 -2.3253e-05
2:36571942 A G 0.263136 3.2004e-04
2:36572132 C T 1.845911 -6.8574e-06
2:36573988 C T 0.327539 1.5015e-05
2:36575659 G A 1.082718 -2.5009e-05
2:36581202 T G 0.072166 -4.7119e-05
2:36584327 C A 0.278557 6.2029e-05
2:36585324 A G 0.168776 8.6664e-05
2:36590986 T C 0.025547 -1.2441e-05
2:36597085 A G 0.545150 -2.2929e-05
2:36599856 G A 0.226875 3.3377e-05
2:36605585 G A 1.363083 3.9225e-05
2:36608042 G A 0.362080 3.9381e-05
2:36609059 C A 0.098973 5.6225e-06
2:36614197 G T 0.425317 1.3788e-05
2:36615654 A G 1.321940 1.3748e-05
2:36616752 T C 0.192924 3.8003e-05
2:36617621 A G 0.130726 -6.6133e-06
2:36627725 G A 0.466340 -8.3875e-05
2:36628885 A T 0.045570 3.5519e-05
2:36632783 T C 0.125400 -2.3371e-05
2:36636830 C T 0.234408 -6.7072e-06
2:36641737 C G 0.084529 -7.7171e-05
2:36649048 G T 0.317483 1.5323e-04
2:36650664 A G 1.424872 -6.1884e-06
2:36654418 T C 0.112572 4.1862e-05
2:36660057 T C 1.142391 2.2442e-05
2:36665932 C A 0.283299 -4.5156e-05
2:36673555 G T 0.811857 4.1397e-06
2:36690342 G A 0.032509 4.7645e-05
2:36699978 C G 1.025654 -1.5368e-05
2:36706483 T C 0.023025 8.2003e-07
2:36712597 A G 1.242636 -1.5492e-05
2:36724142 A C 0.065593 -5.6798e-06
2:36728521 A G 0.030507 -7.3401e-05
2:36729812 G A 0.027070 2.1217e-05
2:36731860 A G 0.491556 9.2297e-06
2:36737128 A G 0.029082 -5.7134e-05
2:36750005 A C 1.559493 5.0697e-05
2:36757349 T G 0.699628 7.6807e-05
2:36758856 G T 0.484883 -8.1619e-05
2:36764402 G A 0.043600 2.1757e-04
2:36765393 T C 0.021847 -2.8203e-05
2:36767257 G A 1.333400 2.6836e-04
2:36769028 A G 0.666161 2.9297e-05
2:36782886 A G 0.615102 3.9526e-05
2:36783599 C T 0.736588 6.3497e-05
2:36784653 G A 0.058777 -7.4077e-05
2:36801125 G A 1.745488 -8.1419e-05
2:36810586 C T 0.759918 6.5902e-05
2:36811988 T C 0.065006 -6.8924e-06
2:36815045 T C 0.055223 7.3135e-05
2:36816479 T C 0.030552 -5.3165e-05
2:36818900 T C 0.070462 -2.6317e-06
2:36821930 C T 0.090248 3.6861e-05
2:36822854 G T 0.039520 -4.3984e-05
2:36825748 C T 1.496665 7.7238e-06
2:36825932 G C 1.417092 1.0523e-05
2:36833813 T C 0.029332 5.1290e-05
2:36833861 A G 0.848167 2.0298e-05
2:36847632 A G 0.092663 4.4517e-06
2:36854548 T C 0.816943 -1.5539e-05
2:36861925 C T 0.338402 2.6531e-06
2:36862045 C T 0.556361 1.5631e-05
2:36864261 T C 0.109888 3.2925e-06
2:36875720 T G 0.088320 1.9104e-05
2:36876780 T C 0.024486 -1.3075e-05
2:36879475 G A 0.646099 -1.7624e-04
2:36880030 G A 0.198335 -1.5974e-05
2:36881178 C T 0.048696 3.2363e-05
2:36886291 G A 0.082595 1.3663e-05
2:36887027 G C 0.041604 2.6069e-05
2:36887413 T C 1.131300 -6.3800e-05
2:36891277 A G 0.142320 9.7402e-06
2:36891925 C A 0.157731 9.8932e-07
2:36902093 T C 0.054954 -8.2004e-05
2:36904495 A G 0.745416 -1.6242e-05
2:36906041 A G 0.028803 -5.3808e-05
2:36913230 G A 1.366523 1.5836e-05
2:36919617 G T 0.057843 -2.1517e-05
2:36924565 G A 1.434519 -4.9245e-05
2:36926547 C T 1.775527 2.8919e-05
2:36927283 C T 0.300544 1.4116e-05
2:36928000 A G 0.041004 -7.5125e-05
2:36928934 A G 0.101832 -3.0946e-05
2:36931589 A G 0.190370 -4.4826e-05
2:36933453 A G 1.039228 -4.3132e-05
2:36934932 T C 1.907963 1.9434e-04
2:36935161 A G 0.307441 -1.2951e-05
2:36935406 T C 1.339843 1.2160e-05
2:36935570 G A 1.244710 6.6007e-06
2:36936350 C A 0.082708 6.8553e-05
2:36937191 C T 1.232701 6.1270e-06
2:36938965 C T 0.125611 2.1256e-05
2:36939108 T C 0.413155 -3.0971e-05
2:36940596 T C 0.815940 -3.1678e-05
2:36941532 T C 0.069102 2.6393e-05
2:36946351 C T 0.079144 8.4284e-06
2:36947218 A G 1.776845 1.6284e-05
2:36951732 C T 0.357231 5.7079e-05
2:36951870 T C 1.109268 -5.5177e-05
2:36952332 T C 0.265717 5.2295e-05
2:36952779 T C 0.288677 9.6204e-06
2:36955005 G A 0.365397 2.1243e-04
2:36960325 T C 0.213165 1.9657e-04
2:36961723 C T 0.351194 1.2825e-04
2:36963192 G C 0.526899 4.2495e-05
2:36966876 C T 0.042243 -5.7817e-05
2:36966991 A G 0.024944 2.1947e-05
2:36967047 A G 1.667418 6.0956e-05
2:36969753 G C 1.798536 2.1562e-04
2:36977637 G A 0.046145 -7.9762e-06
2:36978582 G A 0.824684 2.7697e-05
2:36979893 A G 0.046142 8.3557e-05
2:36983428 T G 1.748402 -7.5377e-05
2:36992785 C T 0.434392 1.1288e-06
2:36994439 C A 0.803398 -5.8440e-06
2:36996229 T C 0.044210 8.5710e-06
2:37000956 G C 0.026132 1.0246e-04
2:37004979 T C 0.105815 -1.1854e-05
2:37008235 G C 1.261458 2.6862e-05
2:37013031 A C 0.131421 -1.5477e-06
2:37015371 T C 0.211834 4.3331e-05
2:37016330 A C 0.120807 -2.0604e-04
2:37017997 G C 0.040143 -4.2947e-05
2:37018123 A G 1.394197 2.9491e-05
2:37022361 C T 1.298505 1.3299e-04
2:37027819 T C 1.428692 4.5043e-05
2:37031701 G A 1.443162 2.6507e-05
2:37032529 C G 0.097577 -2.0150e-05
2:37039401 A G 0.389555 -1.0457e-05
2:37042032 A G 0.037917 6.5871e-06
2:37044884 C A 1.317116 1.0095e-04
2:37046711 T C 1.121057 2.8960e-05
2:37047353 C A 1.683195 -3.6827e-06
2:37047741 G T 0.080426 3.3261e-05
2:37047930 G A 1.347367 3.0676e-05
2:37048183 C T 1.974073 8.6731e-06
2:37048883 C T 1.216586 1.3531e-05
2:37051741 A C 1.084243 1.9551e-05
2:37054197 A G 1.927035 4.2425e-05
2:37059108 T C 1.916756 5.8909e-05
2:37065291 C T 0.247502 1.7039e-05
2:37068428 T C 0.841036 -3.4202e-06
2:37069650 T C 1.953761 1.2339e-04
2:37077037 G C 0.090621 -7.9654e-05
2:37079072 T C 0.056642 3.6553e-05
2:37087552 C A 0.037394 -3.4468e-05
2:37097601 T C 0.038537 -2.9996e-05
2:37105041 A G 0.041234 8.1247e-06
2:37105262 A G 0.023285 3.9123e-05
2:37111123 A G 0.045012 -1.1290e-04
2:37117073 T C 0.830880 2.0788e-05
2:37120725 C T 0.031662 -1.5111e-05
2:37130658 C A 0.740161 1.0023e-06
2:37134780 C A 0.081121 -4.1804e-05
2:37136398 C T 0.156828 -2.6194e-06
2:37140371 C T 0.057696 1.1485e-05
2:37142804 T G 0.107175 2.2063e-05
2:37143140 G A 0.073529 -5.7158e-05
2:37153532 T C 0.044993 -2.7253e-06
2:37160230 C T 0.047664 -7.6158e-05
2:37182179 A G 0.048774 2.6097e-05
2:37183792 C T 0.216200 -1.2141e-04
2:37184754 T C 0.723257 5.2328e-05
2:37212261 T C 1.913335 5.7764e-05
2:37227797 G C 0.109310 -4.7528e-05
2:37230516 A C 0.313030 1.3162e-04
2:37230728 C T 0.153326 -4.3363e-06
2:37232014 G A 1.095636 -7.8540e-06
2:37232307 C T 0.035612 5.7312e-05
2:37237078 T C 0.110541 -3.4858e-04
2:37243804 C T 0.384927 -1.8110e-04
2:37252235 G A 0.382226 2.3433e-05
2:37258327 T C 0.109099 -3.9199e-05
2:37270415 C G 0.045749 1.4194e-04
2:37272889 T C 0.028868 -3.2566e-05
2:37274876 T C 0.039722 2.5136e-05
2:37288066 C A 0.066317 5.6007e-06
2:37288592 G A 1.812587 2.4971e-06
2:37290659 G A 1.301566 6.3272e-05
2:37306151 A G 0.351291 1.4979e-05
2:37325780 G A 0.698788 -3.7667e-05
2:37333662 T C 0.211023 6.7263e-06
2:37338282 A G 0.028108 -9.3162e-06
2:37340683 G T 0.119431 -3.1896e-04
2:37342622 T C 0.044470 2.2996e-05
2:37355215 T C 0.054269 3.9955e-05
2:37355534 G A 0.129152 -6.6191e-05
2:37356257 C A 0.062445 -1.9738e-09
2:37356992 T C 0.524439 -1.2789e-05
2:37368366 T C 0.133150 -1.6803e-05
2:37379897 A G 0.047949 4.8592e-05
2:37382197 C T 0.881004 -9.4115e-05
2:37382738 C T 0.097093 -3.9873e-05
2:37383166 A G 0.432821 1.4106e-05
2:37384108 A G 0.066122 -7.9661e-07
2:37395103 C T 0.033649 5.7907e-05
2:37396149 A G 0.487950 -1.4478e-05
2:37406680 G C 0.520849 -3.1115e-05
2:37408298 G T 0.454581 1.6395e-06
2:37409886 T G 0.402876 5.5802e-06
2:37412996 T C 0.086019 2.3529e-05
2:37413145 A G 1.408647 -4.8418e-05
2:37415603 T C 0.065022 -2.3562e-04
2:37418621 T C 0.114338 -4.0394e-05
2:37419985 T G 1.465590 -5.5532e-06
2:37421063 A G 0.020289 -2.7330e-05
2:37454767 G A 0.044395 -1.7518e-04
2:37456032 T C 1.659254 -3.4219e-05
2:37458711 A G 0.768542 -2.2564e-05
2:37466846 A G 0.978617 -1.7416e-05
2:37468837 A G 0.028991 -5.9313e-06
2:37475114 G C 0.991821 -6.0125e-05
2:37480249 G A 0.603882 -1.9022e-05
2:37489796 T G 0.359139 6.7534e-05
2:37489877 A G 0.714221 -2.9429e-05
2:37491695 C G 0.026868 -3.2571e-05
2:37495792 G A 0.188208 -1.7129e-05
2:37497538 A G 0.250660 -1.2214e-04
2:37505105 G T 0.202142 -1.9918e-05
2:37518447 A T 0.760853 7.5733e-06
2:37526378 A G 0.089498 3.9366e-05
2:37527216 C T 0.022480 8.6369e-05
2:37528858 A G 0.103325 1.0697e-04
2:37529733 C T 0.041328 -1.0618e-05
2:37530724 G A 0.505558 4.0523e-05
2:37532324 C T 0.026018 9.0376e-05
2:37537485 A G 1.112316 -1.5086e-04
2:37543544 C T 0.103549 1.0523e-04
2:37543593 G A 0.066603 -1.6511e-04
2:37552482 T C 0.026453 -7.1737e-05
2:37554837 T C 0.393898 -1.4962e-04
2:37556266 G C 1.277921 -8.3771e-05
2:37560372 G C 0.059965 5.1028e-05
2:37570677 G A 0.105997 6.9392e-05
2:37573259 T C 0.386754 6.5734e-05
2:37575287 T C 1.052162 -8.8634e-05
2:37582686 G A 0.079209 8.0089e-05
2:37586187 G A 0.125886 9.0991e-05
2:37590284 A G 0.534303 4.7298e-05
2:37592628 T C 0.819789 -2.2520e-05
2:37593243 C T 0.476032 1.7915e-04
2:37593428 C G 0.097064 -1.3107e-04
2:37595604 T C 0.238131 -5.1497e-05
2:37599988 T G 0.066028 -8.4103e-05
2:37600292 A C 1.869862 1.9335e-05
2:37602013 C T 0.102819 5.9839e-05
2:37603801 A G 0.754897 -4.6581e-05
2:37603839 G A 0.217930 1.2628e-05
2:37604136 C T 0.578153 1.8934e-04
2:37604461 G A 0.096389 -6.6849e-05
2:37607286 C T 0.223110 -5.5175e-05
2:37613100 A C 0.256074 -5.6579e-05
2:37629491 C T 0.162891 3.3724e-05
2:37634473 C T 0.679037 -1.4398e-04
2:37634852 T C 0.284308 -1.3108e-04
2:37635167 C T 0.036395 -7.3510e-05
2:37644630 A G 0.108499 1.3472e-04
2:37651261 C G 0.037459 -2.0010e-05
2:37655077 C T 0.396955 -4.3704e-05
2:37655686 T C 0.074299 2.9462e-05
2:37662504 A G 0.052928 3.6411e-06
2:37662710 T C 0.061604 -3.0262e-05
2:37671150 C G 0.075032 2.7927e-05
2:37673957 T C 0.051263 -1.1711e-05
2:37675247 T C 0.234944 -4.1179e-04
2:37677981 C T 0.346542 -9.3715e-06
2:37679934 A G 0.026592 -3.4967e-05
2:37682069 G A 0.377789 -3.6738e-05
2:37682380 C G 0.072809 -4.8263e-05
2:37682908 C T 0.097220 3.1839e-05
2:37689181 G C 0.067784 -4.3618e-05
2:37699187 T C 0.906681 2.6699e-06
2:37703119 T C 0.383544 1.3651e-05
2:37704183 C T 1.542953 4.6966e-05
2:37706548 G A 0.405696 4.8791e-06
2:37713675 G C 0.947984 1.6488e-05
2:37715780 A C 0.079560 -2.6401e-05
2:37718181 T G 1.031231 2.7175e-05
2:37728625 G A 0.890774 1.3824e-05
2:37731377 T C 0.063448 -3.9492e-05
2:37731665 A G 0.994456 2.2671e-05
2:37734112 T C 0.616316 9.2611e-05
2:37735939 T C 0.023029 -4.7721e-05
2:37739226 A G 0.089281 -1.3481e-04
2:37743965 T C 0.041387 4.9418e-06
2:37748084 A G 0.776592 2.3001e-05
2:37750980 G A 1.244090 1.5419e-04
2:37752220 T G 0.043302 -2.8681e-05
2:37753599 G C 0.083348 -8.7716e-06
2:37765176 G A 0.754452 2.9361e-05
2:37767868 A G 0.077502 2.0281e-05
2:37786354 G A 0.075477 1.3183e-04
2:37786694 A G 0.039644 8.3703e-05
2:37787978 T G 0.601230 -2.2302e-05
2:37789032 C T 0.884438 1.6192e-05
2:37791843 C A 0.053600 -7.9167e-05
2:37792066 T C 0.571447 5.1944e-06
2:37805092 A G 1.352132 5.8063e-05
2:37809766 A G 0.150200 1.8212e-05
2:37814827 G T 0.698259 3.3654e-05
2:37815891 C T 0.414077 6.6639e-06
2:37816085 C G 0.069923 2.5976e-06
2:37818985 G C 0.122173 1.3731e-06
2:37821212 G A 0.374917 -9.1702e-05
2:37826978 A G 0.024135 -6.6766e-05
2:37827519 T C 1.113101 7.6143e-05
2:37844876 C G 0.038576 -2.8312e-05
2:37845747 A G 0.138889 1.7038e-05
2:37849768 C T 0.219624 1.5830e-05
2:37858552 G A 0.154491 3.8059e-06
2:37872508 A G 0.423908 1.9426e-04
2:37876669 A C 0.519259 7.1380e-05
2:37878806 A G 0.067739 -6.6166e-05
2:37885268 A G 0.031860 -6.5655e-06
2:37886638 C T 0.107207 6.5229e-05
2:37891713 T C 1.205459 1.8465e-06
2:37895663 A G 0.717918 2.8176e-05
2:37897676 G A 1.908944 1.3189e-04
2:37901737 G A 0.130586 -4.0184e-05
2:37901810 A C 0.052714 1.0370e-04
2:37903112 C T 0.132569 -2.2621e-05
2:37904096 C T 0.539382 4.7158e-05
2:37907861 T C 0.109148 -4.3316e-05
2:37908135 G A 1.373349 -3.1010e-05
2:37909298 A C 0.180801 -7.1114e-05
2:37911175 T C 0.275727 -4.3236e-05
2:37913587 G T 0.157630 -3.8744e-05
2:37913765 A G 0.499008 -3.1624e-05
2:37914436 C G 0.224307 3.0462e-06
2:37916900 C G 0.058758 1.0276e-04
2:37917773 A C 0.480858 -7.4678e-05
2:37920270 G A 0.598325 1.4232e-06
2:37921925 G A 0.067859 4.0501e-04
2:37922819 C T 1.276110 1.5724e-05
2:37932085 G A 0.088246 -2.5009e-04
2:37932525 G A 0.209601 -6.1098e-05
2:37933670 G A 0.659073 1.3357e-05
2:37938210 A G 0.318976 1.3941e-04
2:37938985 C T 0.610481 -3.4755e-06
2:37946055 G A 1.242185 1.9939e-05
2:37946234 G T 0.041955 3.3985e-05
2:37949160 C T 1.065145 4.2478e-05
2:37949670 C T 0.332027 1.9185e-04
2:37960613 T A 0.181132 -2.3877e-05
2:37981473 C G 0.549337 8.5258e-06
2:37985487 A G 1.592768 -1.4868e-04
2:37986161 C A 0.021824 -1.0025e-04
2:37986275 T C 0.179003 -1.0185e-06
2:37988459 T C 0.942024 7.9117e-05
2:37988706 G A 1.272114 -6.7798e-06
2:37992910 T C 0.655863 8.4348e-05
2:37993304 G A 0.559493 -1.2745e-04
2:37996799 G A 0.277210 -1.6776e-05
2:37998864 C G 0.178578 -8.5277e-06
2:38002857 G T 0.506827 -2.5268e-05
2:38005601 T C 0.274694 -2.8066e-05
2:38005679 C A 0.230056 -6.7185e-05
2:38006911 G A 0.045522 5.0131e-05
2:38007276 A G 0.025515 1.7124e-05
2:38007309 C G 0.275856 1.5965e-05
2:38007442 A G 0.138970 3.1783e-05
2:38008339 C T 0.511991 -2.5639e-05
2:38009156 G A 0.307506 -6.5538e-05
2:38009280 G A 0.252299 -1.1130e-04
2:38012525 C A 0.185154 2.0542e-05
2:38013370 C T 0.379776 -3.8440e-05
2:38014191 C T 0.576124 -7.6234e-05
2:38014457 G C 0.021824 -4.1888e-06
2:38014789 T C 0.095295 3.0657e-05
2:38020211 G A 0.265967 1.2027e-05
2:38025672 C T 0.132677 -4.3005e-06
2:38027056 G A 1.734040 3.5629e-06
2:38027572 T G 1.432763 -1.1390e-04
2:38027770 G A 0.299378 -2.7118e-06
2:38030111 T A 0.338659 -9.6793e-05
2:38035290 G T 1.727126 -2.4322e-05
2:38037458 C T 0.608504 5.0379e-05
2:38040344 T C 0.313449 -3.7437e-05
2:38044344 T C 0.623584 -4.4573e-05
2:38047572 T G 0.050465 1.8209e-05
2:38047873 T C 0.109632 -1.5796e-05
2:38049069 G A 0.509083 2.9677e-05
2:38052971 T C 0.376601 4.7346e-05
2:38053651 T C 0.074600 -1.3133e-04
2:38055143 A G 1.881657 1.3283e-04
2:38060203 A G 0.617196 6.3756e-05
2:38062757 G A 1.735345 -4.8374e-06
2:38064311 T C 0.226563 -4.6302e-05
2:38072657 T C 0.256541 -2.9223e-05
2:38077329 G A 0.139525 3.2451e-05
2:38089500 G A 0.139648 2.4857e-06
2:38090338 G C 0.058875 1.0855e-04
2:38090387 A G 0.905987 -4.8438e-05
2:38091790 T C 0.040517 -1.2392e-05
2:38092624 T C 0.383359 3.3714e-05
2:38094107 T C 0.049069 9.3592e-05
2:38107917 T G 0.211727 -1.8150e-04
2:38109574 G A 0.036492 9.6226e-05
2:38110964 G A 1.490576 -4.1726e-04
2:38120412 A G 1.572706 -9.0430e-05
2:38121447 T C 0.331482 -6.6000e-05
2:38128777 G T 0.089472 -1.0745e-04
2:38132228 G A 1.283237 -1.4521e-05
2:38132316 C T 1.779273 9.0422e-06
2:38149076 G C 0.454058 4.1974e-05
2:38149282 C T 1.891043 3.2368e-05
2:38149651 C T 0.318746 -1.0488e-04
2:38155151 A G 0.074678 -4.3128e-05
2:38161563 G T 0.094409 -2.3257e-06
2:38171937 T C 1.563151 -1.7697e-05
2:38172164 A G 0.119437 -6.9579e-05
2:38178406 G A 1.007735 9.1309e-06
2:38192295 A C 0.578224 -4.7360e-05
2:38198840 C T 0.093893 5.1958e-06
2:38199172 C T 0.045239 -1.0371e-04
2:38209591 G C 0.052526 5.8866e-05
2:38217804 A C 0.128545 -1.0074e-04
2:38226719 A G 0.331417 1.5057e-05
2:38228496 G A 0.922738 -1.3481e-05
2:38229510 G A 0.262185 1.5102e-04
2:38244417 T G 0.070118 -8.7605e-06
2:38251287 G A 0.050085 -1.2019e-04
2:38254264 T C 0.099635 -2.3400e-05
2:38261143 T C 1.218371 7.1893e-05
2:38261467 G A 0.859566 3.1206e-04
2:38262675 C A 0.078193 -1.5983e-05
2:38266996 T G 1.064711 5.0292e-05
2:38277832 G T 0.108441 -4.6470e-05
2:38288578 G C 0.099460 -3.6893e-05
2:38297170 A C 1.536166 -1.8154e-05
2:38298139 C T 0.371359 -4.2387e-05
2:38298203 G C 1.103802 -1.3067e-04
2:38305451 G A 1.503306 -1.1736e-05
2:38307509 C T 0.424369 1.9919e-04
2:38323610 T C 0.455571 4.4914e-05
2:38323935 A G 0.448414 -6.5438e-09
2:38324327 A G 0.172080 -5.5461e-05
2:38324810 A G 0.063052 -6.9247e-06
2:38326592 G C 0.795164 7.3969e-05
2:38336180 G T 0.026917 5.1780e-05
2:38342566 A G 0.138551 5.2407e-05
2:38342835 G A 1.977040 -4.8215e-05
2:38352174 T C 0.373550 9.3267e-05
2:38352333 T G 0.031114 -8.4987e-06
2:38355949 A G 0.022402 -7.2279e-05
2:38357535 A G 0.160574 9.1596e-06
2:38367083 C T 0.402272 -1.9646e-07
2:38376147 C T 0.028822 -7.5433e-05
2:38379541 G A 0.100933 2.9413e-05
2:38382618 T C 0.039300 1.0321e-05
2:38384570 C T 0.055496 1.3936e-06
2:38386220 G A 0.684315 1.0057e-04
2:38390311 T C 1.024885 1.9842e-05
2:38397347 G A 0.071017 1.0593e-05
2:38398556 A G 0.071358 1.7670e-05
2:38401167 C T 0.051575 8.1246e-05
2:38402176 A C 1.111063 7.4599e-06
2:38403197 A G 0.063188 4.9122e-05
2:38406262 C T 0.075379 -5.6593e-05
2:38406311 C T 0.092903 4.5051e-06
2:38415358 C T 0.562742 4.4475e-05
2:38426034 G T 0.602415 3.0997e-05
2:38427705 G A 0.031906 2.3434e-06
2:38435031 C T 0.175780 7.8331e-06
2:38440290 A G 0.022159 -2.3069e-05
2:38441983 G A 0.680741 -6.2902e-05
2:38449380 G A 0.055626 -2.8331e-05
2:38453862 G C 0.039984 -6.2980e-05
2:38458076 T G 0.285402 1.0554e-05
2:38460211 C T 0.020043 -2.6206e-05
2:38460710 G C 0.041328 -9.7460e-05
2:38466599 A G 0.052124 3.6849e-05
2:38470042 G C 0.036262 -1.5092e-04
2:38470762 G T 0.166325 -2.5505e-06
2:38474435 G A 0.065512 -2.2975e-05
2:38481251 A G 0.119236 -7.5081e-05
2:38482924 G T 0.104552 -5.6900e-05
2:38489223 C T 0.630302 -4.0514e-05
2:38492123 C A 0.048414 -1.2275e-05
2:38494795 C T 0.306048 5.3552e-06
2:38495281 G A 0.307116 -4.7667e-05
2:38501092 T G 0.133689 9.5408e-05
2:38506383 T C 0.074587 -4.2986e-05
2:38510142 G A 0.043347 1.0820e-04
2:38510168 A C 0.028981 -4.7836e-05
2:38510608 C A 0.438066 -6.1118e-05
2:38513222 C A 0.735173 -1.1756e-04
2:38517515 T C 0.766342 -2.1507e-05
2:38520113 C A 0.074620 1.2616e-04
2:38520357 A G 0.021695 3.2342e-05
2:38536626 G T 0.729421 -3.8701e-05
2:38537579 C T 0.107298 2.3131e-05
2:38553453 T C 0.574466 -2.0801e-06
2:38566041 C T 0.071007 4.0664e-06
2:38567371 C G 0.037264 1.1735e-04
2:38585115 T C 0.081748 5.3324e-06
2:38589335 G A 0.102507 -3.5610e-05
2:38589747 T G 0.486194 8.4358e-06
2:38590200 C T 0.042763 -2.1554e-05
2:38590963 C G 0.082066 -2.2121e-05
2:38617203 A G 0.053448 -1.7437e-06
2:38621456 C T 1.147987 -1.9039e-06
2:38623534 C T 0.788221 -1.4030e-05
2:38635682 G T 0.366932 1.1361e-05
2:38641172 T G 0.042081 -1.3274e-05
2:38642220 C G 0.237349 1.1879e-04
2:38646490 A G 0.031831 1.6768e-05
2:38646920 C A 0.118444 1.2463e-04
2:38648441 G T 0.232185 3.5548e-04
2:38649944 A G 0.100466 -6.0969e-05
2:38650831 G T 0.102939 -5.2902e-05
2:38651073 T C 0.580061 3.1422e-05
2:38654130 G A 0.022954 2.9491e-05
2:38656881 G A 0.606037 -3.5721e-05
2:38666024 C A 0.519427 -4.7331e-06
2:38666134 T C 0.120346 9.5513e-06
2:38671628 G T 0.029777 -1.0569e-05
2:38675284 C T 0.885840 -1.4127e-05
2:38684877 T C 0.611483 1.6550e-05
2:38685004 A G 0.106237 -1.0337e-04
2:38685191 G C 0.041896 1.3328e-05
2:38685813 G C 0.883581 -1.0187e-05
2:38690657 A G 0.045249 2.0389e-05
2:38692641 A C 0.153875 1.4420e-05
2:38699935 A G 0.098807 1.7511e-05
2:38704696 A G 0.182161 4.8363e-05
2:38713988 A G 0.054782 -3.6884e-05
2:38716795 A G 0.100709 2.3820e-05
2:38722018 A G 0.057515 1.3615e-05
2:38723049 A G 0.508181 1.3825e-05
2:38724986 A G 0.084308 -3.0906e-04
2:38727893 G A 0.035249 -2.2416e-05
2:38729008 T C 0.380736 -2.6644e-05
2:38732293 C T 1.747390 6.1315e-05
2:38733055 T C 0.959977 2.4990e-05
2:38735642 T C 0.087103 -2.8638e-05
2:38737000 A G 0.978432 7.7190e-05
2:38741112 T C 0.111696 -4.0809e-05
2:38744337 A G 0.431010 -2.9637e-05
2:38744392 A G 1.413486 4.2839e-06
2:38745476 G A 0.035518 5.7377e-05
2:38745624 G A 1.467022 8.9456e-05
2:38751263 A G 0.526451 -8.0684e-05
2:38752225 A G 0.041714 1.4889e-04
2:38764039 G C 0.339412 -4.8446e-05
2:38766401 T C 0.060339 9.9073e-05
2:38769696 C T 0.130953 1.1469e-04
2:38779389 A G 0.408712 1.7435e-05
2:38781968 T C 0.280391 -6.9007e-05
2:38797729 C T 0.119914 2.3446e-04
2:38827161 G A 0.076473 -4.4063e-05
2:38830726 C A 0.030734 9.3786e-05
2:38839323 A G 0.768117 8.9088e-06
2:38842607 G A 0.057112 4.4230e-06
2:38849449 T C 0.022996 -4.1557e-05
2:38854955 A G 0.302644 -1.5081e-04
2:38857333 T C 0.063834 -3.7771e-05
2:38868687 A G 0.020555 -2.2293e-05
2:38877549 G T 0.290076 -8.9364e-05
2:38878317 C T 0.108295 1.0468e-04
2:38881106 A G 0.263130 -6.0472e-05
2:38882577 C T 0.402636 -1.1797e-04
2:38883178 C A 0.043694 3.2914e-04
2:38884563 A C 1.675860 -5.4059e-06
2:38893660 G A 0.232675 -3.7709e-05
2:38897754 T C 0.335510 -2.1401e-05
2:38899673 A G 0.081485 -3.8226e-06
2:38902624 G A 0.362982 -2.2399e-05
2:38903022 A T 0.150772 -3.0132e-05
2:38905003 A G 0.052484 -8.3405e-05
2:38910496 G A 0.055334 5.2078e-05
2:38915780 G A 0.233814 -1.2015e-05
2:38916906 C T 0.677197 1.5807e-05
2:38916970 T A 0.153638 -1.8263e-05
2:38922504 T C 1.933394 -2.0491e-05
2:38929437 A C 0.612788 5.0062e-05
2:38930635 G A 0.220007 -3.6832e-05
2:38936539 T C 0.147526 1.0235e-05
2:38944519 C T 1.246148 -2.7594e-05
2:38979305 G T 0.142729 4.0028e-06
2:38981724 A G 0.121560 6.3923e-05
2:38989443 T C 0.097762 5.5355e-05
2:38990395 A G 1.938350 4.6313e-05
2:38990460 G C 1.221484 -1.2259e-05
2:38996561 G A 1.732034 -2.9031e-05
2:39003202 C T 0.055171 4.2319e-05
2:39008949 A G 0.139924 2.1157e-05
2:39013801 T C 0.030033 -5.4895e-05
2:39014030 T G 0.533803 2.6679e-05
2:39017163 C G 1.235807 -2.3451e-05
2:39020845 T G 0.034327 4.1259e-05
2:39020877 T G 0.055756 1.1056e-05
2:39025555 A G 1.236080 -1.5765e-05
2:39043907 T C 0.069735 7.1632e-05
2:39045129 A G 0.770655 2.2145e-05
2:39045385 A G 0.027576 -5.2840e-05
2:39050141 C A 1.284747 -1.3727e-05
2:39050623 G A 0.084354 -7.2968e-05
2:39069293 T C 0.235022 1.8273e-06
2:39070481 T C 0.058002 1.5787e-06
2:39079664 C A 0.071111 -3.0814e-06
2:39082344 C T 1.253892 -4.7743e-06
2:39088323 A G 0.153479 4.1008e-06
2:39095403 T C 0.029533 -3.8995e-05
2:39096377 A G 0.030624 2.3256e-05
2:39103053 A G 0.239368 3.7187e-06
2:39107101 C G 0.155394 4.0659e-06
2:39107750 A G 0.030841 -2.7529e-06
2:39109558 A G 0.249806 -3.5485e-05
2:39117117 A G 1.215297 -3.9310e-05
2:39121857 G C 0.603713 3.4575e-05
2:39127020 A G 0.224077 6.8259e-06
2:39135508 G A 0.085646 -6.7496e-05
2:39135922 T G 0.118642 -2.0792e-05
2:39136325 C T 0.055337 -1.2248e-05
2:39141144 A G 0.070816 2.0378e-05
2:39150901 C T 1.393239 -8.1671e-07
2:39156806 C T 0.094370 6.2000e-05
2:39177320 A C 1.834733 -1.0226e-05
2:39180812 T C 0.038245 -1.0024e-05
2:39184366 G A 0.051893 2.7887e-05
2:39184964 G A 1.062318 -2.9954e-06
2:39187217 T G 0.050228 -3.0133e-05
2:39192093 A G 0.035278 1.8492e-05
2:39192977 T C 0.104533 -1.8470e-04
2:39193430 A G 0.049469 -5.0577e-05
2:39197120 T C 0.025852 -6.8492e-05
2:39204040 T C 1.702163 3.9315e-06
2:39205315 G A 1.876168 1.8446e-06
2:39206386 A G 1.872685 -1.3846e-07
2:39209241 G A 0.158987 2.6761e-05
2:39226271 C A 1.857258 -1.9942e-05
2:39230846 T C 0.439705 -4.9957e-04
2:39232035 C T 0.040027 8.0167e-05
2:39232701 G A 0.023989 8.0310e-05
2:39243129 G A 1.855291 -2.3914e-05
2:39244667 G A 0.085863 4.8541e-05
2:39248804 T C 0.068777 -3.8303e-05
2:39293858 C T 1.873448 8.3753e-06
2:39294016 T C 1.156108 4.6600e-05
2:39307844 A G 0.114173 1.6368e-05
2:39310659 A G 0.139778 9.4745e-05
2:39326734 T G 1.848401 -2.7905e-05
2:39331522 T C 0.045269 1.4789e-04
2:39345732 A G 0.495802 -5.9813e-05
2:39345956 C T 0.029517 -1.3623e-04
2:39352401 T C 0.108346 -3.1536e-05
2:39354876 T C 0.124432 -1.3289e-05
2:39367533 A C 0.056681 3.5368e-05
2:39373207 C T 1.050108 -8.8579e-06
2:39378320 A G 1.608533 8.0067e-05
2:39388479 T C 0.159029 -3.7898e-05
2:39389178 C T 0.750311 7.0385e-06
2:39395025 T C 0.110826 4.6909e-05
2:39405132 G A 0.030815 -9.8526e-05
2:39406572 A C 1.891709 1.9301e-05
2:39447235 C T 0.070108 9.4744e-05
2:39452861 T C 1.841192 5.3858e-05
2:39461632 A G 0.079855 -2.4234e-05
2:39465009 C T 0.038248 -2.7094e-05
2:39468676 G T 0.211441 5.8397e-05
2:39476217 C T 0.040046 -3.7569e-05
2:39479219 G T 0.061750 2.6329e-05
2:39490736 T C 0.026255 -3.1550e-05
2:39493321 C T 0.792548 -2.1125e-06
2:39503691 G A 1.839702 2.3908e-05
2:39503982 A G 0.304864 -1.0898e-05
2:39504278 C T 0.034866 -1.8750e-05
2:39506712 T G 0.098635 -2.3791e-05
2:39509841 C T 0.054941 -1.2987e-04
2:39510977 A G 1.678278 5.5292e-05
2:39515500 C G 0.091842 -1.0817e-05
2:39521592 C T 0.104494 2.0792e-05
2:39527942 T C 0.028212 -5.2667e-05
2:39538069 T C 0.062146 4.9074e-05
2:39539427 A G 0.081728 -1.4365e-04
2:39550229 A G 0.073305 -4.5444e-05
2:39556784 T C 1.677992 6.8788e-05
2:39562351 C T 0.098265 -2.3305e-05
2:39572658 T C 0.035444 -3.6817e-05
2:39574117 C G 0.020354 -9.3028e-05
2:39575017 C G 0.058385 -6.5282e-05
2:39584580 T C 0.028141 8.9097e-06
2:39594111 T C 0.155059 -3.4447e-05
2:39602792 A G 0.047063 1.1970e-04
2:39603429 A G 0.039673 -2.3446e-05
2:39604703 A G 0.033454 2.9210e-04
2:39609995 A G 0.028861 -7.4938e-05
2:39624926 A G 0.028504 -5.9820e-05
2:39626296 T C 0.039248 -3.2270e-05
2:39626388 G A 1.670618 2.6852e-04
2:39639426 C T 0.178536 -9.3104e-05
2:39655932 T C 0.111686 9.2990e-06
2:39671338 A G 0.034934 -2.1689e-05
2:39679423 A G 0.029316 6.5417e-06
2:39680559 G C 0.797491 1.2342e-04
2:39689746 T G 0.883974 7.2695e-05
2:39698070 A G 0.070793 7.1037e-05
2:39704441 G C 0.217573 -4.8507e-05
2:39711467 T C 0.053130 -1.0770e-04
2:39714650 T G 1.820792 3.3362e-05
2:39722279 C G 0.036177 -5.2381e-05
2:39752158 T C 0.943881 4.8451e-06
2:39754150 T C 0.707191 1.4197e-05
2:39755749 C T 0.995573 -3.6142e-06
2:39757855 G A 0.102076 1.6377e-04
2:39758174 G A 0.207027 -5.3808e-05
2:39761986 T C 0.044691 -1.5599e-06
2:39770291 T C 0.073487 1.2980e-04
2:39772004 A C 0.786452 1.7474e-05
2:39777712 A G 0.190954 -1.9526e-05
2:39778109 G A 0.983632 1.6147e-06
2:39793730 A G 0.104234 3.9999e-05
2:39794114 T C 0.036161 7.9021e-05
2:39794300 G A 0.035135 8.0463e-05
2:39814690 G A 1.124416 4.3814e-06
2:39816539 T C 0.104111 2.7663e-05
2:39817956 C G 1.286477 1.6003e-04
2:39818957 C T 0.051679 4.1452e-06
2:39832506 A C 0.045947 9.5631e-06
2:39836057 C T 0.026132 -1.1076e-05
2:39836823 A G 0.056265 -5.1451e-05
2:39842361 G T 0.738006 -1.0894e-04
2:39848251 C T 0.034840 -1.7386e-04
2:39849806 C A 0.034171 -1.9324e-04
2:39851214 T C 0.630361 -2.8365e-05
2:39861450 G A 0.102170 2.8466e-05
2:39863080 A G 0.666713 -5.6644e-05
2:39863210 T G 0.831902 -1.7915e-04
2:39868986 G A 0.815281 -3.5756e-06
2:39873586 C T 0.044327 -5.3354e-06
2:39877360 C G 0.070300 3.8962e-05
2:39891021 C A 0.088424 -1.8725e-05
2:39897685 A G 0.024583 2.1980e-05
2:39898360 C T 0.022409 5.5629e-05
2:39900013 A G 0.055145 -2.2323e-05
2:39903716 A G 0.087122 -4.9352e-05
2:39905054 A G 0.019926 -4.6923e-05
2:39905422 G A 0.121222 -1.6584e-05
2:39911151 C T 0.145387 7.3170e-05
2:39911538 G A 0.842188 -1.3294e-05
2:39930277 C T 1.896863 -8.5884e-05
2:39931866 C G 0.031276 3.4433e-05
2:39936848 G T 0.026300 1.1410e-05
2:39945903 T C 0.056551 4.6314e-05
2:39946519 A G 0.073072 -2.2666e-05
2:39947721 T C 0.072085 5.7929e-06
2:39949675 A G 0.827858 -2.0916e-05
2:39959060 C A 0.975095 -3.6644e-05
2:39974034 C T 0.033788 -6.0471e-05
2:39978032 C T 0.068784 -4.1956e-05
2:39981286 C T 0.205878 8.7731e-05
2:39981746 T G 1.116058 1.8241e-05
2:39982057 G A 0.078599 7.6663e-05
2:39983760 A G 0.026534 6.5697e-05
2:39987398 G A 0.876525 -1.7698e-05
2:39988804 T C 0.941223 -2.0056e-05
2:40000004 G T 0.033470 -4.6064e-05
2:40005139 G C 0.052331 -1.2523e-04
2:40008267 A G 0.066973 5.0288e-05
2:40027750 T C 0.049326 -9.7326e-07
2:40029294 G T 0.025719 -1.4106e-05
2:40046658 A G 0.706000 1.5739e-05
2:40048031 G A 0.108522 3.8966e-05
2:40049066 T C 0.032704 -4.6707e-05
2:40069664 G A 0.930067 4.9698e-05
2:40070616 G C 0.067781 6.6837e-05
2:40072092 T G 0.573836 4.9449e-05
2:40078780 G A 0.045866 -1.5366e-05
2:40094081 T C 0.866931 1.4985e-05
2:40094801 G A 0.090540 -3.1755e-05
2:40096398 G A 1.737983 -2.1407e-05
2:40107756 C T 0.022555 -5.8834e-05
2:40115096 G A 0.045723 -6.4946e-06
2:40121335 G A 1.760304 1.3612e-05
2:40124375 A G 0.053448 -4.8582e-06
2:40127103 G T 0.082530 2.7567e-05
2:40130862 A G 0.024158 2.4494e-05
2:40132428 T G 1.795829 -4.7817e-05
2:40134048 A G 0.906393 6.1386e-06
2:40134564 G A 0.020675 1.7939e-05
2:40139017 A G 0.063919 -6.5989e-05
2:40141345 T C 0.108976 -1.2542e-04
2:40141894 G A 0.189373 -5.3357e-05
2:40147801 T C 0.026579 5.4639e-05
2:40160218 C T 0.038352 -1.3206e-04
2:40160881 A G 0.030857 2.4856e-05
2:40165002 A G 1.331946 1.0718e-04
2:40181783 A G 1.452980 1.4903e-04
2:40182392 A C 0.997874 4.1054e-05
2:40183377 A G 0.075691 -7.6430e-05
2:40198380 C T 1.199575 8.8289e-05
2:40204061 T C 0.103747 5.8178e-05
2:40205559 A G 0.026855 3.2666e-05
2:40207288 T C 0.073175 2.2829e-05
2:40208665 A G 1.795313 -1.1372e-05
2:40208916 T G 1.673305 -5.9946e-06
2:40209936 T C 0.022243 6.2897e-06
2:40219907 A G 0.122011 -8.4690e-06
2:40221846 G A 1.674983 -1.1578e-05
2:40222363 G A 0.180707 1.6232e-05
2:40222724 G A 0.028527 3.1727e-05
2:40223766 C T 0.225236 1.0469e-04
2:40226186 T G 0.182343 9.6972e-06
2:40231647 A C 0.041958 2.0046e-05
2:40250512 T C 0.179295 1.0512e-05
2:40256218 A C 1.444954 -4.5041e-05
2:40257143 G C 0.186426 -5.1039e-05
2:40259902 T G 1.977238 -1.2874e-05
2:40263411 A G 0.109408 1.0440e-05
2:40269244 A C 0.020448 1.7838e-05
2:40271913 G T 0.038060 -6.7694e-05
2:40272255 T C 0.034564 -5.4572e-05
2:40275338 A G 0.053795 3.2708e-05
2:40275419 T G 0.170817 -4.4767e-05
2:40278101 A G 0.423243 -2.3237e-04
2:40278982 T C 0.053753 3.7733e-05
2:40281597 A G 0.078508 7.9614e-05
2:40281964 T C 0.176043 7.0463e-06
2:40282886 A G 0.050079 -9.1625e-05
2:40283104 A C 0.029358 7.9293e-06
2:40287810 T C 0.548503 -1.2519e-04
2:40304143 C T 0.020659 9.0126e-05
2:40305394 G C 0.040793 1.3264e-04
2:40306474 C G 0.169049 5.1283e-05
2:40316790 C T 0.032811 2.2790e-05
2:40317857 G C 0.282312 -3.7954e-05
2:40318244 C G 0.262666 -1.9154e-05
2:40322900 C T 0.490754 -1.2576e-05
2:40327878 C A 0.034902 -2.3670e-05
2:40328688 A G 0.066463 -4.5389e-05
2:40330275 A G 1.552446 2.0693e-05
2:40331135 G A 1.320518 5.6041e-06
2:40331332 G A 0.026784 3.7683e-05
2:40335459 A G 1.665970 2.8539e-05
2:40336167 A C 1.001801 -1.7138e-05
2:40340954 G C 0.056424 3.3404e-05
2:40351453 G A 0.324923 -6.8381e-05
2:40356072 T A 0.022555 -6.7030e-06
2:40356199 A G 0.049128 1.1107e-04
2:40371718 G T 0.092835 2.1359e-07
2:40373155 G T 0.037966 -9.3018e-05
2:40373872 G A 0.558000 -4.5813e-05
2:40375852 G A 0.027086 3.5798e-05
2:40377680 G A 1.662442 -2.1502e-05
2:40386331 G A 0.319168 -4.3784e-05
2:40387114 G C 0.202957 -4.0867e-06
2:40390301 A C 0.030302 2.1199e-06
2:40393114 C T 0.061864 1.4644e-05
2:40393120 G A 0.055558 4.3677e-06
2:40394886 C T 0.296519 5.9444e-05
2:40404839 T C 1.406501 6.7758e-06
2:40405427 T G 0.052257 -1.0044e-04
2:40408512 T G 1.664724 -4.0368e-06
2:40409462 A G 0.068628 -7.8788e-06
2:40416373 A C 0.256132 1.3854e-07
2:40420497 G A 1.180490 -1.7647e-04
2:40426655 C T 0.031507 5.1974e-06
2:40429950 G A 0.133426 -9.2266e-06
2:40436308 A G 0.032802 7.3634e-06
2:40454348 G A 1.598302 -2.2658e-05
2:40459673 T C 0.067297 8.5562e-05
2:40475994 A C 0.158360 -9.1068e-06
2:40476402 G A 0.199877 -8.6465e-06
2:40477408 G A 0.129421 -8.1360e-05
2:40479778 A G 0.088479 -5.1322e-05
2:40482717 C G 0.159558 -1.4607e-05
2:40484908 C T 0.062354 2.4530e-05
2:40486939 A G 0.212999 -3.1887e-05
2:40489499 G T 0.113575 2.0869e-05
2:40489605 T C 1.887239 -1.5366e-05
2:40493846 C T 0.056681 -2.0418e-04
2:40494943 A G 0.203759 -4.4144e-05
2:40495934 G A 0.408906 -7.7780e-05
2:40498718 A G 0.076334 -1.9378e-05
2:40498916 C T 0.026456 -8.1767e-05
2:40500993 C T 0.667963 2.3393e-06
2:40503734 C A 0.637125 3.8082e-05
2:40504788 T C 0.299187 1.3916e-05
2:40505686 A G 0.029192 -3.8369e-05
2:40507302 C T 0.079807 2.0795e-06
2:40510100 A G 0.424918 -4.8179e-05
2:40511165 A G 0.642971 -2.9006e-04
2:40513080 G C 0.094094 -2.7486e-05
2:40524039 C T 0.500969 -1.2017e-04
2:40525623 A G 0.050218 -2.9901e-05
2:40532749 C T 0.069261 -6.1175e-05
2:40535877 A G 0.132352 3.6866e-05
2:40538968 G A 0.186738 -1.6272e-04
2:40543129 A T 0.054538 -7.5269e-05
2:40544722 G C 0.063987 -4.5384e-05
2:40548499 C A 0.106065 2.4080e-05
2:40556242 T G 0.388809 -9.5582e-05
2:40557924 T C 0.025216 -7.6319e-06
2:40558573 C T 0.143014 -7.1547e-05
2:40562261 C T 0.080784 -3.8206e-05
2:40564655 T C 0.697418 -3.3857e-05
2:40566242 C G 0.030069 -5.2069e-05
2:40569062 A G 0.071916 5.3720e-05
2:40569888 C G 0.024775 6.2596e-05
2:40571158 G A 0.117522 -3.4959e-04
2:40573350 G T 0.087963 -3.4461e-05
2:40576193 G C 0.033811 -7.1446e-05
2:40576347 T C 0.101196 2.0428e-04
2:40577980 C T 0.070692 6.3131e-06
2:40578641 T C 0.065321 -2.8201e-06
2:40579948 T C 1.842948 -1.9693e-04
2:40581023 T C 0.039261 -1.4332e-04
2:40581070 G T 0.070839 -3.2568e-05
2:40582349 C A 1.188883 7.7108e-04
2:40583447 A T 0.060371 4.2014e-05
2:40585477 C T 0.033986 -3.5613e-05
2:40594238 T G 0.038663 1.1471e-05
2:40594353 T C 0.115237 1.5614e-05
2:40604319 G A 0.085857 4.0765e-05
2:40605768 T C 0.303494 -1.4343e-04
2:40606145 C T 0.055613 -2.5562e-06
2:40608439 G T 1.056132 4.0048e-05
2:40609689 A C 1.286746 -5.4770e-06
2:40610603 T C 0.033340 1.6734e-05
2:40611849 C G 0.093916 7.9781e-05
2:40614268 C G 0.087379 -1.0738e-04
2:40616055 T G 1.753742 -3.9864e-05
2:40616451 T C 1.318077 2.1856e-05
2:40616598 G A 0.060618 1.7028e-04
2:40622152 A T 0.065911 1.1375e-05
2:40622176 G C 0.159610 -9.0505e-05
2:40625847 T C 0.139106 3.4960e-05
2:40626646 C G 0.712134 3.0487e-05
2:40631355 C T 0.433866 -4.8991e-05
2:40632095 G A 0.560814 3.4514e-05
2:40632245 C A 0.061416 2.6651e-05
2:40639297 A G 0.111537 -5.5525e-05
2:40639700 T G 0.058823 -1.6393e-05
2:40641410 A G 0.361648 4.5574e-07
2:40647799 A G 0.037725 2.1832e-05
2:40648823 A G 0.064646 -2.7621e-04
2:40658392 T C 0.027433 6.7060e-05
2:40659349 C T 0.044071 1.1044e-05
2:40659585 A G 1.040325 -4.0126e-05
2:40662289 C T 0.064905 4.0832e-05
2:40666604 G A 0.021811 1.9563e-05
2:40674308 A G 0.760434 -3.4925e-05
2:40676206 A G 0.104727 3.3395e-05
2:40680643 A G 0.069939 -6.2635e-06
2:40680869 T G 0.809831 3.9989e-05
2:40688701 C A 1.100992 -3.2494e-05
2:40690872 A G 0.040105 2.7177e-05
2:40692394 C T 0.029381 3.3768e-05
2:40698811 C T 0.377786 -9.0669e-05
2:40699589 A C 0.117603 -2.7684e-05
2:40715754 C T 0.056194 -1.1430e-04
2:40722018 A G 0.043834 2.4570e-05
2:40741866 G A 0.809325 2.6660e-05
2:40754006 C T 0.038907 5.4860e-05
2:40754854 G A 0.108807 6.3776e-05
2:40757791 G A 0.085139 -1.2829e-04
2:40761242 A G 0.029666 -1.5373e-05
2:40762862 T C 0.020659 -1.0390e-04
2:40765679 G A 0.064405 -4.4657e-06
2:40773763 C A 0.070034 1.7287e-05
2:40774775 C T 0.062883 -5.4915e-05
2:40778325 T G 0.345319 -1.0224e-04
2:40782953 C T 0.064821 -5.8659e-07
2:40783023 A C 0.098210 6.9457e-06
2:40783051 G C 0.237784 -4.9156e-05
2:40783301 C G 0.756325 3.5876e-05
2:40783406 C T 0.251578 7.0400e-06
2:40783501 C T 0.134949 -8.7308e-05
2:40783641 T C 1.516471 2.3592e-05
2:40783903 G A 0.135818 -9.9120e-05
2:40783993 C T 0.024671 2.9427e-05
2:40786196 A G 0.084571 -6.5266e-05
2:40791482 A G 1.541645 4.5345e-05
2:40793292 A G 0.679118 1.5742e-05
2:40805427 G A 0.054217 -1.0053e-04
2:40806715 C G 0.070381 -1.2578e-04
2:40818629 T C 1.651364 -1.9991e-05
2:40825962 C T 0.719635 -2.3433e-04
2:40832632 A G 0.133355 -2.6848e-06
2:40837037 C G 0.929752 8.7669e-05
2:40840683 G T 1.644285 8.4382e-07
2:40846145 T C 0.026024 1.4590e-05
2:40847422 T G 0.062120 -8.2677e-05
2:40851812 T C 0.062565 -2.2417e-06
2:40852086 A C 1.907804 -1.5076e-05
2:40868787 T G 0.221834 -6.7746e-05
2:40876113 T C 1.849507 2.6963e-05
2:40878101 A G 0.113209 3.4536e-05
2:40913958 A G 0.069962 -9.2586e-05
2:40914216 C G 0.731099 4.9314e-05
2:40917564 G A 0.802941 7.7791e-06
2:40930940 G A 1.044197 -1.4048e-06
2:40932374 T C 0.134851 2.1942e-04
2:40933363 A G 0.020568 4.3192e-05
2:40948260 G A 0.815482 1.3425e-05
2:40954665 G A 0.026089 1.2332e-04
2:40966496 C T 0.029416 4.7111e-06
2:40976596 C T 0.206891 5.0827e-05
2:40976640 T C 0.140609 2.8990e-06
2:40987216 A G 0.191775 2.1461e-05
2:40994500 T C 0.186572 3.2507e-05
2:41012133 C T 0.031529 5.6055e-05
2:41013972 T C 1.895208 -1.9636e-05
2:41015449 C T 0.040952 -1.2496e-05
2:41018544 T G 0.050910 -4.9340e-05
2:41030369 G A 0.101465 1.1633e-05
2:41032751 C T 0.132943 -1.9601e-05
2:41033131 C A 1.277437 -6.9588e-07
2:41034272 A G 0.073802 -8.7030e-06
2:41039819 G A 0.040134 3.5602e-05
2:41040479 C A 0.117373 -1.2427e-04
2:41041185 G A 0.064045 -8.2375e-06
2:41052235 T C 0.036648 -3.9575e-06
2:41054918 C T 1.410029 -2.4054e-05
2:41059808 C T 0.217238 3.5033e-07
2:41061173 G A 0.089706 -1.0484e-04
2:41065804 C T 0.048138 -2.3305e-05
2:41070645 A G 0.079755 2.7053e-05
2:41073063 G A 0.185579 1.2965e-05
2:41075429 C A 0.248735 1.4817e-04
2:41078287 A G 0.043253 6.9136e-06
2:41079833 C A 0.863581 8.8359e-05
2:41085497 T C 0.139989 3.9606e-05
2:41085566 C G 0.227427 -2.6781e-05
2:41087391 T C 0.763018 7.2351e-05
2:41089000 T G 0.537889 5.9879e-05
2:41091547 C T 0.053987 -7.3968e-06
2:41106882 A G 0.062056 2.8267e-05
2:41107020 A G 0.779779 9.1886e-05
2:41110909 T C 0.052510 2.4289e-05
2:41127160 C T 0.047940 2.3752e-05
2:41130274 T C 0.752534 4.8741e-05
2:41130693 A C 0.033710 -1.4229e-05
2:41135713 T C 0.093147 7.9389e-05
2:41139880 T G 0.058446 -2.1704e-05
2:41148936 G A 0.106188 9.6178e-06
2:41163296 A G 0.128600 -8.4300e-05
2:41164500 A G 0.027368 7.4368e-06
2:41166663 A G 0.055924 3.0581e-05
2:41180690 A C 0.036547 -1.6765e-05
2:41196145 C T 0.070968 -1.7157e-05
2:41199040 A G 1.143086 -7.8290e-05
2:41200499 C T 0.057391 2.0101e-05
2:41200576 A G 0.065947 2.4685e-05
2:41205257 C T 0.158295 5.6872e-06
2:41205417 T C 0.065830 -1.3906e-05
2:41213460 C A 1.661426 1.8777e-05
2:41225188 A G 0.048469 -9.6075e-06
2:41227539 C T 0.106496 4.7835e-05
2:41229015 G A 0.078930 1.5043e-05
2:41255542 T C 1.662409 2.3443e-05
2:41257489 G A 0.791376 1.2072e-05
2:41258020 T C 0.114309 5.8382e-05
2:41265868 A G 0.525893 3.6160e-05
2:41276064 T C 0.112452 -2.1748e-05
2:41295071 C T 0.043623 -7.7897e-05
2:41302462 T C 0.083679 1.1538e-05
2:41303844 T C 0.022405 -4.3168e-06
2:41306572 C T 0.028004 7.7550e-05
2:41312638 G A 0.078086 3.3652e-05
2:41317885 T C 0.085431 -1.8199e-06
2:41332646 G T 1.429676 -9.4779e-06
2:41346150 A G 0.062413 -4.4083e-05
2:41347755 T G 0.067135 -2.3708e-05
2:41355352 G A 1.548545 7.4149e-05
2:41357209 T C 0.116795 4.6920e-05
2:41362090 G A 1.027959 7.3932e-05
2:41371089 C T 0.139846 -1.2923e-05
2:41378814 T C 0.034067 -1.0140e-04
2:41385932 A G 0.175770 1.6531e-04
2:41388121 C T 0.703332 -8.3014e-05
2:41391070 C T 0.740087 2.8173e-05
2:41395764 T C 0.042630 -8.3412e-05
2:41401047 T G 0.091991 -7.4548e-06
2:41408226 C T 0.194479 2.2630e-04
2:41412265 G A 1.443857 -5.4179e-05
2:41417257 C T 0.551155 -4.7554e-05
2:41420488 C A 0.091222 5.9170e-05
2:41420957 G A 1.445356 -6.6391e-05
2:41421666 C T 0.063354 7.7236e-06
2:41440695 G A 1.335981 -9.8835e-05
2:41444745 C T 0.036894 1.9054e-04
2:41448564 T C 0.045466 9.3620e-05
2:41457415 C G 0.051156 -9.2131e-07
2:41458326 C T 0.038433 -3.1431e-05
2:41462436 G C 0.098333 4.6664e-05
2:41463085 T A 0.043509 3.1673e-06
2:41464708 A G 0.163683 2.6837e-04
2:41469074 G A 0.786540 -1.0914e-04
2:41477957 C T 0.053269 -5.6629e-05
2:41487533 A G 0.038913 3.7074e-05
2:41491120 G A 0.030393 -1.0107e-04
2:41495657 C T 0.026868 1.2733e-05
2:41496945 T C 0.072890 -6.6242e-05
2:41518440 T C 0.047274 1.9734e-05
2:41519876 C T 0.031669 -7.8386e-06
2:41525278 G A 0.041838 7.8344e-05
2:41528828 C T 0.107564 -3.0199e-05
2:41529828 A G 0.322121 -1.5562e-05
2:41531398 C T 0.318769 -1.4072e-04
2:41532477 C A 0.251127 -4.4990e-05
2:41533312 G A 0.049498 1.0988e-04
2:41540405 A G 0.260361 -2.9143e-06
2:41545173 G A 0.108876 -1.0968e-04
2:41545445 G A 0.046476 3.8762e-05
2:41545636 G A 0.037138 3.9470e-05
2:41546907 G T 1.359850 6.8024e-05
2:41552623 C G 0.023889 -3.7707e-05
2:41558032 G A 0.032464 1.0002e-05
2:41561332 C T 1.327435 7.4144e-05
2:41610488 C T 0.051854 1.1058e-04
2:41616349 T C 1.292179 1.1212e-04
2:41630684 G A 1.280465 1.4930e-04
2:41632775 T C 0.054016 4.4584e-05
2:41640256 C G 0.080848 9.4602e-06
2:41644258 A G 0.032165 -8.5640e-05
2:41647254 G A 0.031192 -3.8637e-05
2:41657267 G A 0.077875 1.7168e-05
2:41674624 T C 0.296827 -1.7842e-05
2:41701100 C T 0.091475 2.4694e-05
2:41707213 A G 0.511070 -3.6398e-05
2:41708045 C G 0.021912 1.0465e-06
2:41710739 T C 0.077457 5.2890e-05
2:41726599 C G 0.055785 -4.4194e-06
2:41727276 C T 0.070030 -3.4311e-05
2:41728259 A C 0.145280 -1.2492e-05
2:41746840 T C 0.493147 -2.7575e-05
2:41746981 A T 0.020189 -1.3152e-06
2:41748734 T C 0.036236 -2.0423e-05
2:41757021 A G 0.047881 -7.0346e-05
2:41757305 T C 0.037628 -2.8299e-05
2:41760148 C T 0.747347 8.6366e-04
2:41771636 C T 0.062627 1.9532e-04
2:41783774 G A 0.029757 -1.8529e-05
2:41788552 G A 1.696675 8.4727e-05
2:41790278 G A 0.628774 -2.0653e-06
2:41791548 A C 0.082406 -2.5335e-05
2:41793899 C T 0.022798 1.0528e-05
2:41795986 A G 0.023993 -6.2282e-06
2:41806370 C A 0.026453 1.8321e-05
2:41806652 G A 0.977218 -4.8304e-06
2:41810889 C A 0.043912 8.9374e-05
2:41822533 C T 0.044509 3.5223e-06
2:41833463 T C 0.437294 6.1394e-05
2:41836080 T C 1.058579 1.4331e-04
2:41840024 A G 0.032925 1.7714e-05
2:41842210 G A 0.051435 -3.1713e-05
2:41847294 C A 0.045859 5.6440e-05
2:41848469 C T 0.057252 1.5347e-05
2:41852461 A G 0.048122 3.2609e-05
2:41853654 C T 0.056291 4.4415e-05
2:41854157 G A 0.756874 -2.5553e-05
2:41857514 C G 0.043159 2.5558e-05
2:41876585 T G 0.365167 1.1581e-04
2:41884596 C T 0.142729 4.9666e-05
2:41886877 G A 0.863201 7.3950e-05
2:41897072 T C 1.369847 1.2883e-04
2:41897840 T G 0.439585 2.6134e-05
2:41901127 A G 0.053363 4.9153e-06
2:41910067 C T 0.059680 2.7032e-05
2:41917719 A G 0.067216 -1.9979e-04
2:41928589 A G 0.107149 -2.0057e-06
2:41941307 T G 0.063740 1.3614e-05
2:41944681 C G 0.034632 -4.0613e-05
2:41947265 T C 0.023132 -1.0525e-04
2:41950726 C T 0.463948 1.0475e-06
2:41951435 A G 0.948415 1.3221e-04
2:41963073 T G 0.056385 -1.8532e-05
2:41964627 G A 1.125413 -3.7158e-06
2:41965643 C T 0.100868 -6.6159e-05
2:41976891 A C 0.027722 5.6868e-06
2:41978520 C A 1.425547 7.1450e-05
2:41982877 T C 0.081962 -1.0565e-05
2:41989170 C T 0.308103 -3.8111e-05
2:41991774 A G 0.058514 2.8197e-05
2:41992311 C T 0.100381 9.2280e-06
2:41992610 T G 0.238887 8.0622e-05
2:41996099 C T 0.067693 8.0182e-05
2:41997518 A G 0.054642 -3.1134e-05
2:42002325 A G 0.211548 2.3234e-04
2:42004914 C T 0.114377 -5.6251e-05
2:42004997 G A 0.244593 -9.3334e-05
2:42005037 T C 0.172551 -3.9681e-05
2:42005171 C T 0.753057 5.9647e-06
2:42005234 G A 0.748642 -6.1824e-06
2:42005428 T C 0.163680 -1.1909e-06
2:42005655 C A 0.880816 -1.9787e-05
2:42006733 C G 0.833655 -5.0793e-05
2:42008415 A G 0.909801 -1.5508e-05
2:42017439 A G 0.626651 -1.7230e-05
2:42022051 A G 0.629228 -1.9435e-05
2:42031215 C T 0.028641 2.4499e-05
2:42033904 G A 0.144933 1.4400e-05
2:42035615 T G 0.276389 1.3926e-06
2:42042791 C T 0.068245 -2.4505e-05
2:42055849 C G 0.183924 -3.0485e-05
2:42061294 A C 0.050413 -6.0967e-05
2:42061596 A G 0.028056 1.2819e-05
2:42061628 A G 0.039439 -6.3673e-05
2:42062530 A G 0.611152 2.1228e-06
2:42070858 C T 1.007585 -2.0525e-06
2:42073356 C T 0.024411 -2.3472e-05
2:42075382 A G 0.026739 -2.4757e-05
2:42075725 T C 0.268167 -2.0372e-05
2:42080863 A G 0.072432 1.0988e-05
2:42081856 T C 1.688577 1.0585e-05
2:42082172 T C 1.552141 -1.2074e-05
2:42082951 T C 0.241766 -1.3433e-05
2:42087252 T G 0.740483 4.1472e-05
2:42089979 C T 0.888181 2.2845e-05
2:42090348 A G 0.045833 1.4530e-04
2:42090813 T G 0.929723 1.9251e-05
2:42094026 T C 0.185021 1.6251e-06
2:42094658 G C 0.317853 2.4678e-05
2:42096334 T C 0.030455 -4.7367e-05
2:42100695 T C 0.302205 1.8085e-05
2:42102899 T C 1.164404 -5.7364e-06
2:42103683 G C 0.293974 -1.2027e-05
2:42105871 A G 0.224976 7.2280e-05
2:42109786 A G 0.095587 -1.3886e-05
2:42110157 G A 0.184885 2.9154e-05
2:42110840 A G 0.021675 -5.4187e-06
2:42121185 A G 0.813947 5.4386e-06
2:42126403 G T 0.459488 1.1595e-05
2:42133285 C T 0.716260 -3.5748e-06
2:42145432 C T 0.594589 1.1615e-05
2:42148519 C T 1.232214 3.8056e-05
2:42151474 T C 0.272286 1.1720e-04
2:42152602 C T 0.189649 1.1691e-05
2:42167674 C T 0.175732 1.6016e-04
2:42172461 T C 0.078550 -9.6411e-05
2:42176640 T C 0.098385 -1.0409e-04
2:42181169 A T 0.075671 -1.1174e-04
2:42181226 A C 0.076782 -1.1702e-04
2:42189315 T C 0.046336 4.2520e-05
2:42200405 C G 0.600688 -3.4090e-05
2:42202161 T C 0.330385 2.8125e-05
2:42205297 A C 0.036979 4.4502e-05
2:42205950 A G 0.407465 -1.1288e-05
2:42208807 A G 0.247969 1.2689e-05
2:42208919 A G 0.080121 8.5870e-06
2:42211269 C T 0.069433 -1.3146e-04
2:42213744 A G 0.075957 -1.4402e-04
2:42214198 A G 0.055178 -5.4915e-05
2:42215540 A C 0.066655 5.7479e-05
2:42218181 C G 0.029682 1.6486e-05
2:42218545 T C 0.636849 -5.1074e-06
2:42226844 G C 1.299275 -3.9521e-05
2:42233309 A G 0.038053 5.8105e-05
2:42233606 A G 0.023087 5.1960e-06
2:42247361 A G 0.440585 2.9737e-05
2:42269859 G A 0.499336 -1.5408e-05
2:42270131 G A 0.264444 -4.5674e-05
2:42276921 T C 0.277535 -3.1996e-05
2:42280358 T C 0.493627 2.6177e-05
2:42284040 T C 0.056635 -3.8435e-05
2:42286692 T C 0.042308 -1.4296e-05
2:42291949 G A 0.407728 2.7466e-05
2:42294595 A C 0.105500 -8.9061e-05
2:42295259 A G 0.020922 2.8471e-05
2:42299552 A G 0.031740 1.1945e-06
2:42301661 A G 0.039137 1.7180e-05
2:42303587 C A 0.480449 -1.6648e-06
2:42306722 G A 1.491822 5.5637e-05
2:42308536 T G 0.066671 -3.4195e-06
2:42308573 G A 0.533238 1.9636e-05
2:42310322 T G 0.878378 -8.2213e-05
2:42312094 C T 0.109288 7.2284e-05
2:42313030 C T 0.153099 -2.5842e-05
2:42315777 C G 1.338061 9.9116e-06
2:42318578 A T 0.810685 -7.2888e-05
2:42325861 C T 1.017988 -2.3500e-05
2:42329329 G A 1.008764 -1.6066e-05
2:42333486 A G 0.048287 2.4425e-05
2:42334729 C T 0.151291 1.6723e-05
2:42335271 G A 0.064052 -3.6160e-05
2:42335793 C T 0.046236 1.3295e-05
2:42335899 G A 0.048579 -3.4558e-06
2:42336943 T C 0.926120 -2.2315e-05
2:42337163 C T 1.245548 -3.3370e-05
2:42337454 A G 0.414908 -4.5163e-06
2:42337505 G C 0.520460 3.3540e-05
2:42337648 A C 0.032058 -5.2657e-05
2:42337820 C G 0.682562 -1.5326e-05
2:42338608 T C 0.689200 1.4378e-05
2:42342422 C A 0.964186 1.0927e-04
2:42342979 T C 0.544890 1.8253e-05
2:42343637 A G 0.263133 1.7233e-05
2:42357292 A G 1.100362 3.1722e-05
2:42359876 C T 0.456281 2.2419e-05
2:42360831 T C 0.828027 -2.0848e-07
2:42367806 C T 0.089044 -1.0549e-04
2:42369930 C G 0.522121 4.4166e-05
2:42370455 C T 1.253652 -3.0577e-05
2:42372986 A C 0.873117 1.2453e-04
2:42378770 C A 0.145351 -4.1231e-05
2:42400266 G A 0.086318 -3.6508e-05
2:42406321 G A 0.161733 1.1256e-04
2:42409233 G C 0.092559 1.4553e-05
2:42417425 A C 0.031990 4.7286e-05
2:42421325 A G 0.048595 3.4693e-05
2:42423683 G A 1.148552 2.9226e-06
2:42426524 G A 0.556526 -1.8657e-05
2:42428781 G A 0.342492 4.3227e-05
2:42433082 G A 0.159052 2.0280e-04
2:42436261 G A 0.161015 7.9705e-05
2:42468603 T G 0.020075 8.3065e-05
2:42470958 A G 0.261913 -7.7093e-05
2:42473526 T G 0.041078 8.0703e-05
2:42479644 C T 0.251627 -1.3250e-05
2:42480204 G T 0.240871 1.7341e-04
2:42485406 G A 0.036576 -1.2525e-05
2:42503166 C G 0.025200 -7.5852e-05
2:42510018 G A 1.957455 -1.0024e-04
2:42515388 G A 1.811428 -6.2419e-07
2:42515437 G A 0.644519 -5.2812e-05
2:42519603 G A 0.033288 2.6218e-05
2:42524531 A G 0.178779 1.0673e-05
2:42524781 A G 1.927853 -8.8791e-05
2:42526510 T C 0.067239 2.6005e-05
2:42531871 T G 0.554826 -1.6281e-05
2:42536046 T C 0.211792 4.5749e-04
2:42562787 G C 1.111803 2.5017e-05
2:42563042 T C 0.107996 -7.8743e-06
2:42589921 T C 0.259774 -2.0060e-05
2:42599605 G T 0.057167 3.0758e-05
2:42609545 T C 0.318330 1.2499e-05
2:42615826 C T 0.103160 -1.0067e-04
2:42617305 G A 0.078940 -2.4975e-05
2:42623994 A G 1.126698 3.3397e-06
2:42625478 G T 0.053389 5.9415e-05
2:42629175 A G 0.116328 -8.2466e-06
2:42632023 C G 0.144923 -9.9385e-07
2:42637261 C T 0.051189 3.2527e-05
2:42638057 C T 0.261656 -3.6502e-05
2:42659267 C T 1.936789 -1.0546e-04
2:42680608 A C 0.026800 6.0202e-05
2:42683926 T C 0.094773 -1.0308e-04
2:42699164 C T 1.071647 -2.3255e-05
2:42703988 C T 0.146562 1.8672e-04
2:42707488 C G 0.021019 1.1880e-04
2:42710492 C T 0.406894 1.0443e-05
2:42710863 A G 0.028034 -3.5053e-05
2:42713350 T C 0.116753 1.5620e-05
2:42714383 G A 0.124900 3.9611e-05
2:42723183 C T 0.410033 7.9733e-05
2:42723221 G A 0.098590 8.4630e-05
2:42725568 T G 0.064769 1.8086e-04
2:42733728 A G 0.059316 -3.5798e-05
2:42735383 G T 0.102309 -4.6347e-05
2:42739333 T C 0.797861 9.1468e-05
2:42764120 A G 0.687051 -1.6230e-05
2:42767044 C T 0.073137 9.0606e-07
2:42769316 T C 0.081563 -3.9855e-05
2:42789327 T C 0.190201 1.5226e-05
2:42805581 A G 0.046531 3.0421e-05
2:42808024 T C 0.079313 -4.9445e-05
2:42810321 G C 0.125760 3.1869e-05
2:42819994 C T 1.384515 3.4658e-05
2:42831695 C T 0.069836 -1.7488e-05
2:42856208 G A 0.422201 -5.1977e-06
2:42867007 G A 0.046353 3.1779e-05
2:42892774 A G 0.091728 1.0386e-04
2:42893100 G C 0.070955 -1.2337e-05
2:42903239 C G 1.245304 6.2657e-05
2:42912035 C T 1.386150 5.1622e-05
2:42915667 C T 0.058437 1.4331e-04
2:42927058 A G 0.078414 -4.0981e-05
2:42933601 G A 0.147844 3.3422e-05
2:42938386 C T 1.137214 1.7490e-04
2:42949616 C G 0.470813 1.0584e-04
2:42949805 T C 0.937743 1.5495e-05
2:42970829 A G 0.093163 -1.6858e-04
2:42973892 G A 0.102663 6.8173e-05
2:42977915 C T 0.612856 3.7486e-05
2:42981239 G A 0.657979 -2.8892e-05
2:42984044 C T 0.103199 -6.1291e-05
2:42985311 A G 0.066340 2.0317e-05
2:42985803 C T 1.095620 1.1432e-05
2:42986507 G A 0.028663 4.2255e-05
2:42990101 C G 0.422298 4.9953e-05
2:42990336 G T 1.073244 1.1755e-05
2:42991200 G C 0.058446 9.8953e-05
2:42996520 T C 0.023895 2.4699e-06
2:42998088 G A 0.751252 -1.3648e-05
2:43007266 T C 0.136899 5.9568e-06
2:43008523 C T 0.653221 -1.7714e-05
2:43015719 C T 1.480271 3.7203e-05
2:43016072 G A 0.132362 6.8027e-05
2:43024542 A G 0.256362 1.2281e-05
2:43027398 T C 0.466184 2.4838e-05
2:43033931 T G 0.082608 8.8430e-05
2:43043134 T C 0.098460 3.5414e-06
2:43045635 C T 0.086996 -4.9627e-06
2:43047028 T C 0.611711 1.1833e-05
2:43056072 T G 0.327208 1.1247e-04
2:43065555 C T 1.473945 3.3565e-05
2:43075563 G A 0.555436 -1.5130e-04
2:43086026 C T 0.501602 6.6265e-05
2:43090601 A C 0.431169 -1.8045e-04
2:43103466 T C 0.065084 -6.6788e-05
2:43103756 A G 0.146994 4.3778e-07
2:43111668 A G 0.282286 8.2911e-05
2:43112172 A G 1.007491 -2.6681e-05
2:43118124 T G 0.093922 2.6202e-05
2:43132146 A G 0.592635 3.5948e-05
2:43133163 T C 0.021234 -4.3547e-05
2:43134401 T G 0.027634 4.1688e-05
2:43138118 A G 1.907279 -5.5919e-05
2:43138933 A G 0.191266 -4.9197e-06
2:43140961 T C 0.974216 -5.9697e-05
2:43141979 T G 0.313131 9.8984e-05
2:43146187 A G 0.070579 3.1670e-05
2:43149283 T C 0.074847 2.9246e-05
2:43149973 T C 1.481361 -1.0996e-05
2:43153772 T C 0.077142 1.1397e-05
2:43154227 C A 0.939029 -3.5333e-05
2:43156974 C T 0.113303 2.2758e-05
2:43161180 G A 1.385641 -4.4874e-05
2:43165147 C T 0.796073 1.4175e-05
2:43171183 T C 0.262017 -4.1223e-05
2:43173878 A G 0.073322 1.2063e-05
2:43183119 G C 0.031727 -1.4587e-05
2:43184523 G A 0.047602 -1.2285e-04
2:43185532 G A 0.834233 -1.0992e-05
2:43188368 T G 0.091624 5.4282e-05
2:43189373 A G 0.129889 5.0634e-05
2:43194596 T G 0.237333 -1.0408e-03
2:43196926 C T 0.623541 1.4108e-04
2:43197221 C G 0.776173 -4.5723e-05
2:43198416 T C 0.203869 -1.2191e-05
2:43201557 G T 0.485217 -3.3000e-05
2:43204458 A G 0.233473 3.2424e-06
2:43206430 A G 0.280524 3.6228e-05
2:43206981 G A 1.252945 -1.4894e-05
2:43211651 T C 1.648404 8.8937e-05
2:43216206 G A 0.588085 1.0137e-07
2:43232903 A G 0.022711 -3.9333e-06
2:43233991 T C 0.167783 -3.2434e-04
2:43238397 G A 0.216213 4.1103e-05
2:43241234 C A 0.593015 5.4602e-06
2:43241644 A G 0.503825 1.2244e-05
2:43241645 A G 0.568724 1.1443e-06
2:43246767 G T 0.339655 -6.7886e-05
2:43247215 C T 0.279589 4.2168e-05
2:43247499 T C 0.104903 1.5741e-05
2:43249254 C T 0.961032 1.8005e-05
2:43252152 C T 0.529889 1.0105e-04
2:43252268 C G 1.541086 3.0521e-05
2:43253347 T C 0.345553 2.2471e-05
2:43254399 T G 0.707178 -1.1893e-05
2:43255777 A G 0.069556 -3.1219e-05
2:43257545 T C 0.595154 3.7108e-06
2:43261122 C T 1.546491 -2.2998e-05
2:43267121 A G 1.365929 1.0739e-05
2:43279472 G A 0.175913 -2.4527e-05
2:43281156 A C 1.507837 -1.4681e-05
2:43281211 A G 1.499804 -9.2035e-06
2:43291452 T C 0.020133 1.1089e-05
2:43292832 A G 1.234324 2.3211e-05
2:43295627 G A 1.453260 -4.6170e-06
2:43299272 T C 0.362151 3.5168e-05
2:43299383 A G 0.201707 -4.8931e-06
2:43302571 A G 0.617852 2.7343e-05
2:43306020 A G 0.771476 -2.6758e-05
2:43311274 G T 1.979789 -1.4089e-06
2:43312635 C T 0.061835 -6.4389e-05
2:43312809 T G 0.622954 -2.6988e-05
2:43314116 A C 0.166017 2.8662e-05
2:43314175 C T 0.274704 -6.4403e-04
2:43314287 C G 0.091839 -2.8050e-05
2:43315487 C T 0.543160 1.7411e-05
2:43321187 T C 0.041659 1.9727e-05
2:43321400 A G 0.137389 1.2077e-05
2:43323922 T C 0.655781 -4.2537e-05
2:43325570 G A 1.029059 -3.4588e-05
2:43325682 T C 0.030958 -6.8847e-05
2:43327560 A G 0.254581 -3.9222e-06
2:43330140 T C 0.545478 -3.3725e-05
2:43335913 G C 0.035200 4.0713e-05
2:43341415 A G 0.215216 -1.5263e-04
2:43342608 C T 0.205570 2.2313e-04
2:43348660 G A 0.308541 -3.0729e-05
2:43349216 C T 1.210393 -5.7617e-05
2:43356056 A G 0.086113 1.5936e-04
2:43358910 T G 0.424499 -1.9298e-04
2:43359061 A C 0.534192 -5.3098e-05
2:43361256 C T 0.558727 -1.6916e-05
2:43361389 T C 0.403690 -5.1298e-05
2:43361450 G A 0.115987 -1.3846e-05
2:43362380 T G 0.168708 2.6693e-05
2:43363116 A G 0.748126 5.0825e-05
2:43363755 G A 1.170107 5.3173e-05
2:43364037 T C 0.144102 5.1239e-05
2:43367800 C T 0.194722 8.6560e-05
2:43370966 T C 1.468024 1.3136e-05
2:43372385 T C 0.021847 7.8735e-05
2:43375005 A C 0.054133 8.8077e-05
2:43375315 T C 1.457911 2.4225e-06
2:43380915 C A 1.279424 -4.2833e-05
2:43382146 G A 0.512663 -1.7346e-04
2:43390840 C T 0.077664 1.7823e-05
2:43405211 A G 0.102131 6.1938e-05
2:43412033 A G 1.436343 -3.1080e-06
2:43418616 T C 0.105318 -3.2279e-05
2:43420947 G A 0.077638 7.9495e-05
2:43423915 G A 0.429848 -6.4878e-05
2:43424450 C T 1.941365 8.4545e-05
2:43426617 T C 0.999812 1.2711e-05
2:43433484 T C 0.405914 -2.3393e-05
2:43436411 C A 1.337354 -6.0798e-05
2:43437611 A G 0.154605 -1.7336e-05
2:43439585 A G 0.046995 -3.6374e-05
2:43445181 A G 0.082699 -2.2966e-05
2:43446584 A C 1.049550 2.5055e-05
2:43446723 T C 0.603174 2.6423e-05
2:43448526 T C 0.111699 -1.3227e-05
2:43452334 A G 0.139119 -2.7635e-05
2:43479638 A G 0.059030 8.0511e-05
2:43479957 C G 0.020568 -3.4089e-05
2:43486952 A G 0.124270 -2.1970e-05
2:43496126 T C 0.137084 -4.0123e-06
2:43499589 C T 0.028589 4.0165e-05
2:43506259 A G 0.390032 1.0599e-05
2:43508519 C T 0.043405 5.2817e-05
2:43519977 T C 0.259449 -6.3577e-06
2:43532780 C A 0.332251 -1.9648e-05
2:43534208 T C 0.694724 -9.8445e-08
2:43536845 A G 0.022454 -4.2093e-05
2:43540125 G T 0.477927 -6.2360e-05
2:43541071 T C 0.037024 8.4953e-05
2:43547672 A G 0.026183 -2.8020e-05
2:43553949 C T 1.590237 -5.7666e-05
2:43561134 A G 0.090939 1.9366e-05
2:43587407 T C 0.063886 1.1597e-05
2:43587504 T C 1.059667 -5.3007e-05
2:43588829 T C 0.039186 -2.0157e-05
2:43595402 T G 0.049936 6.1109e-05
2:43625184 A T 0.537276 -2.2992e-05
2:43638838 C A 0.210510 -3.0889e-05
2:43641627 G A 0.661793 3.9880e-06
2:43652929 C T 0.779480 -1.8648e-04
2:43671926 T C 0.037310 7.7310e-05
2:43672508 G T 0.147977 -7.4451e-06
2:43686854 G T 0.022652 2.0575e-06
2:43687879 T C 0.215628 -4.2843e-05
2:43697569 G T 0.031604 2.4734e-05
2:43713400 C T 0.097116 3.5934e-05
2:43721508 T C 1.165160 -6.8902e-05
2:43721638 C T 0.044425 8.8474e-05
2:43721754 G T 0.022513 3.4184e-05
2:43732823 C T 0.218572 -3.1970e-05
2:43740346 A G 0.049235 -8.0960e-05
2:43744099 C T 0.046158 -9.3339e-05
2:43745571 G C 0.028452 -1.1230e-05
2:43758022 C T 0.021711 1.8419e-05
2:43779665 C T 0.656804 -8.9018e-06
2:43785004 A G 0.027492 -2.9963e-05
2:43793725 A G 0.609419 -8.2655e-06
2:43797619 T C 0.383232 4.0776e-05
2:43804229 C T 0.661806 1.0085e-05
2:43806918 T C 0.267375 -5.8572e-05
2:43820201 C T 0.470699 -1.5321e-05
2:43822518 A C 0.379561 4.7127e-05
2:43830299 T C 0.103565 4.4220e-05
2:43831083 C T 0.266616 -7.6503e-05
2:43843950 C G 0.178299 1.5558e-05
2:43850590 C T 0.488116 -8.2548e-05
2:43855150 C A 0.178231 -5.9572e-05
2:43859090 C A 0.820770 -3.0113e-05
2:43862058 T G 1.205213 -2.7636e-05
2:43866411 G T 0.057313 1.0589e-04
2:43869189 G A 0.026901 1.5690e-05
2:43870864 C T 0.117873 1.1999e-04
2:43874554 C G 0.021954 7.6591e-06
2:43879382 G T 0.350415 2.4649e-05
2:43879853 T C 0.849699 -1.2854e-04
2:43884855 A C 0.142047 -7.3815e-05
2:43885486 G T 0.041581 1.8527e-05
2:43897580 C T 0.126510 2.3746e-05
2:43901630 A G 0.055149 4.2378e-05
2:43902763 C A 0.035093 -2.2326e-05
2:43903034 A G 0.020714 2.5047e-05
2:43903066 G A 1.450316 -1.6394e-06
2:43903164 C G 0.023126 1.3479e-05
2:43903262 A C 0.055661 1.2730e-04
2:43908318 G A 0.049300 -1.8093e-05
2:43909764 G A 0.215619 -2.7861e-05
2:43916335 A G 0.055817 -5.3955e-06
2:43916738 G A 1.077901 -3.0627e-05
2:43919394 C T 0.279787 -6.7075e-07
2:43922676 G C 0.431455 1.0547e-05
2:43927374 G A 0.037832 7.4138e-05
2:43937500 C T 0.405294 7.2741e-05
2:43939079 G A 1.511878 6.0962e-07
2:43945256 T C 1.131476 2.3056e-05
2:43948153 G A 0.289628 -5.4010e-06
2:43949761 T C 0.058761 -1.5595e-05
2:43951141 G T 0.065142 4.0269e-05
2:43959547 T C 0.578828 -3.4230e-05
2:43967489 G A 0.160168 1.8703e-05
2:43968050 A G 0.028391 -2.7430e-05
2:43968167 A G 0.132855 -2.7553e-05
2:43968331 A G 0.128496 -4.1846e-05
2:43973099 G A 0.037157 -4.7394e-05
2:43974358 C T 0.401269 -1.8120e-05
2:43974805 A C 0.034950 -1.1398e-05
2:43975036 A G 0.020484 -3.0288e-06
2:43976263 C T 0.184949 7.4724e-05
2:43980631 C T 0.144228 -2.3030e-05
2:43983809 A G 0.133985 1.3038e-05
2:43989130 G A 0.121943 7.3665e-05
2:43990503 C T 0.166819 -8.5762e-05
2:43999734 G T 0.593012 -2.8223e-05
2:44001139 T C 0.319752 3.5612e-06
2:44013627 G T 0.035421 -1.7751e-05
2:44015120 C T 0.103770 -6.4590e-05
2:44015409 G A 0.300018 2.3862e-05
2:44017067 C G 0.035758 -4.1379e-05
2:44018562 T G 0.078430 -4.0061e-06
2:44021826 A T 0.644610 -1.4064e-05
2:44028013 T A 0.492043 -1.7320e-05
2:44028773 T C 0.055376 -4.9445e-05
2:44037333 A G 0.320573 -1.7087e-05
2:44037396 G C 0.111819 6.3449e-05
2:44040401 C G 0.327013 -3.5096e-05
2:44041208 A G 0.026855 -4.2228e-05
2:44042896 G A 0.185829 -2.3624e-05
2:44043114 C A 0.071864 -8.7276e-05
2:44047530 T C 0.220487 -1.0901e-05
2:44048591 T C 0.062133 1.6071e-05
2:44049120 A G 1.514556 3.6461e-05
2:44049795 T C 0.156244 1.1057e-06
2:44053090 A G 0.332852 -6.5893e-05
2:44054123 A G 0.372087 -1.1473e-05
2:44056444 T C 0.778377 -9.7091e-05
2:44058119 G A 0.048141 -4.3842e-05
2:44062286 T C 0.728493 -6.7178e-04
2:44062784 A G 0.035833 8.9384e-05
2:44065090 A G 0.125503 2.8739e-05
2:44066247 C G 0.131184 1.5409e-05
2:44068291 T C 0.111466 -2.3231e-05
2:44070251 C T 0.794382 1.0472e-06
2:44071743 G A 0.781155 -1.1057e-05
2:44073656 C T 0.125750 3.8516e-05
2:44074075 A G 0.038803 -2.4047e-04
2:44074431 T C 1.349480 1.1046e-05
2:44077453 C T 1.939256 5.0707e-05
2:44080185 A G 0.050247 4.9198e-06
2:44081042 C T 1.125701 6.4486e-06
2:44093026 T C 0.026424 8.9732e-05
2:44098826 T G 0.095312 -2.1019e-05
2:44098855 C T 0.902994 1.6861e-06
2:44099582 A G 0.363365 1.4678e-05
2:44101394 G A 1.491206 2.1716e-05
2:44101430 G T 1.161460 5.3294e-05
2:44101711 C T 0.540350 -2.8199e-06
2:44101743 T C 0.062452 1.2611e-05
2:44101884 C T 0.088294 1.9720e-06
2:44102197 C T 0.100388 2.7432e-05
2:44103237 C T 0.217170 2.2607e-05
2:44104925 C T 1.529577 5.9112e-05
2:44107742 T G 0.571161 3.7240e-06
2:44112075 G A 0.482092 -1.7936e-05
2:44116836 T C 0.965319 -3.1700e-04
2:44118189 G A 0.137708 1.1769e-05
2:44126747 A G 0.077560 7.2527e-05
2:44132091 C T 0.280641 -2.7745e-04
2:44136507 A C 0.199055 -9.3373e-05
2:44140717 A G 0.085717 -7.2638e-05
2:44143756 G A 0.781525 -7.2696e-05
2:44151855 A G 0.026206 6.5316e-05
2:44166020 T C 0.054295 4.5401e-05
2:44167866 C T 0.046921 5.4734e-05
2:44181182 T C 0.081712 4.6795e-05
2:44184217 A G 0.022376 -9.3345e-06
2:44185713 C T 0.050819 7.5393e-05
2:44187081 C G 0.042016 6.4318e-05
2:44194879 T C 0.319499 -2.5118e-05
2:44196195 G A 0.998124 6.7819e-04
2:44205007 T C 0.028069 -3.4737e-05
2:44219779 A G 0.030026 -2.5428e-04
2:44227889 C T 1.533413 1.9198e-05
2:44229160 T G 0.206099 -3.6159e-05
2:44239680 C A 0.206433 -2.8228e-05
2:44253448 C T 0.056518 -4.3499e-05
2:44260914 T C 0.224671 -1.0610e-05
2:44262359 G A 1.222220 2.4577e-05
2:44267800 G A 0.378007 3.8299e-05
2:44268220 A C 1.856742 4.0566e-06
2:44268975 A G 0.077054 8.8056e-05
2:44274391 A G 0.063665 3.4926e-05
2:44274455 G A 0.753492 5.8422e-06
2:44274729 G A 0.614713 -1.6516e-05
2:44274885 G A 0.090735 -7.1320e-05
2:44278220 G C 0.047833 -8.3446e-05
2:44278298 T C 0.055691 2.5110e-05
2:44282325 A G 0.997874 -4.5936e-05
2:44283743 C T 0.509742 -2.4964e-05
2:44291333 T C 1.749843 -1.7074e-05
2:44296002 T G 0.098914 -1.5571e-04
2:44298141 A G 0.462185 -1.1863e-05
2:44300434 T C 0.052127 3.6112e-05
2:44302309 T C 0.485594 1.2897e-05
2:44305240 A G 0.465567 -3.1687e-06
2:44309076 T G 0.128938 -6.9541e-05
2:44313964 A G 0.059235 6.0616e-05
2:44316109 G A 0.164238 -3.4695e-05
2:44321207 A G 0.282877 1.0564e-04
2:44324099 A G 0.678502 -2.5081e-04
2:44327319 T C 0.161019 1.6284e-04
2:44327724 T C 0.025489 2.2216e-05
2:44328998 G A 0.133608 -5.9684e-06
2:44335986 G A 0.045658 5.5558e-05
2:44337754 A G 1.715510 5.2423e-06
2:44341444 T C 0.037992 -2.2198e-05
2:44341587 T C 0.038501 3.9727e-05
2:44342283 C G 0.317954 -5.9078e-05
2:44349397 G C 0.293685 -7.2675e-05
2:44357957 G A 0.035762 7.4292e-06
2:44358554 C T 1.047966 2.0077e-05
2:44360152 A G 0.090472 -3.2803e-05
2:44362969 C T 0.049404 -1.0998e-04
2:44369429 G T 0.573674 9.2502e-06
2:44371813 A G 0.215154 7.3475e-05
2:44373092 G A 0.237148 1.6071e-05
2:44383533 C G 0.108372 -1.1241e-05
2:44384185 C T 1.451517 -2.5304e-05
2:44389496 C T 1.284367 5.7444e-05
2:44392395 A G 0.462614 -4.5946e-05
2:44400170 A G 0.051822 5.6272e-05
2:44401562 C T 1.796001 5.4781e-05
2:44407985 A G 1.614466 5.2973e-06
2:44409254 A G 0.078596 1.3867e-05
2:44420274 G A 0.040283 -2.1413e-05
2:44430229 T G 0.032915 1.5066e-05
2:44444207 T G 0.035074 3.5089e-05
2:44447569 T C 0.023090 3.2789e-05
2:44447963 G T 1.283669 7.0553e-05
2:44452390 T C 1.269122 5.4904e-05
2:44455487 G A 0.107714 -2.6101e-04
2:44471409 G T 0.330525 -1.1949e-04
2:44473945 G A 0.084097 -3.1699e-05
2:44479742 T G 1.192454 2.2418e-05
2:44479983 A G 1.542881 -7.8260e-06
2:44492867 G A 0.079638 7.0340e-06
2:44494688 T A 0.067995 2.6234e-05
2:44502788 C A 1.578176 -1.0119e-05
2:44504877 C T 1.559597 -8.1871e-06
2:44508835 A G 1.396355 -1.4754e-05
2:44512797 C T 0.056930 3.7083e-05
2:44515851 T C 0.183700 1.0983e-05
2:44518752 T G 0.121985 -3.0768e-06
2:44543125 G C 1.602071 4.0581e-05
2:44546016 T C 1.604953 2.3569e-05
2:44547574 A G 1.396374 -9.8945e-06
2:44550937 C G 0.146835 -1.1609e-05
2:44556013 C T 0.020731 3.7690e-05
2:44556512 G C 0.111232 -8.9208e-06
2:44559529 T C 0.079021 -6.9562e-07
2:44559583 A G 0.022928 1.1964e-05
2:44564381 A T 0.045892 9.9824e-05
2:44570102 A G 0.083990 6.6792e-05
2:44576097 G A 0.091115 5.1147e-05
2:44592268 G A 0.072929 2.8899e-05
2:44592571 A G 0.046473 -6.8951e-05
2:44604831 T G 0.046869 -2.8171e-04
2:44606936 C T 0.068872 -1.7370e-04
2:44620787 T C 0.106091 2.0034e-05
2:44622746 C T 0.063279 -2.4514e-05
2:44641293 A G 0.038131 -2.6451e-06
2:44647831 G A 0.310093 -2.4213e-04
2:44654889 T C 1.495308 7.5438e-06
2:44656624 G A 0.124744 -8.9057e-06
2:44666626 A G 1.366929 5.8874e-06
2:44697156 G A 0.152323 4.0916e-05
2:44711141 C T 0.147185 3.5336e-06
2:44718744 G A 0.032948 -1.1827e-04
2:44730496 T C 1.379886 1.3448e-05
2:44731656 A G 0.097613 2.6749e-05
2:44738763 T C 1.250075 4.7796e-05
2:44739205 A G 0.039459 2.9187e-05
2:44745386 A G 0.067872 -3.5063e-05
2:44749920 G A 0.046940 2.0463e-05
2:44767515 C T 0.120242 -1.2126e-04
2:44768102 G A 1.198802 2.2820e-05
2:44768202 C T 1.489706 7.2598e-05
2:44788309 G C 0.037008 1.4593e-05
2:44797021 C T 0.041335 -2.3981e-05
2:44805559 T C 0.064951 1.7342e-05
2:44824861 G T 0.052159 -1.3189e-05
2:44836272 A G 1.327201 -5.2247e-06
2:44841667 A C 1.236025 3.3176e-06
2:44842961 A C 1.751171 8.7082e-05
2:44861530 C T 1.062231 1.1058e-05
2:44868127 G A 0.265814 -3.5028e-05
2:44877010 A C 0.415044 6.4739e-05
2:44882710 G T 0.039511 -1.4755e-05
2:44885754 T C 0.065149 -7.9848e-05
2:44886000 C A 0.223662 -6.9214e-06
2:44889403 G T 0.949009 2.5260e-05
2:44889577 G A 0.690183 2.7988e-06
2:44892148 G T 1.359558 1.4767e-05
2:44895319 A C 0.226865 -1.0393e-04
2:44895612 A G 0.032977 -6.0296e-05
2:44896564 G T 0.058109 4.2549e-05
2:44899976 A G 1.434424 3.9642e-05
2:44902360 C A 0.195268 4.3137e-06
2:44906026 A T 1.104221 5.4979e-05
2:44911568 C G 0.068541 -5.5722e-06
2:44926615 A G 0.076058 4.7416e-05
2:44932888 A G 0.028962 1.3991e-05
2:44937109 A G 0.057304 2.4493e-05
2:44943441 T C 1.165417 1.5015e-04
2:44962184 T C 0.035427 7.2485e-05
2:44962416 A G 0.198737 -3.7945e-05
2:44965878 C G 0.028030 1.4972e-05
2:44966378 G A 0.332634 1.8199e-05
2:44981119 G T 0.265577 5.2208e-05
2:44992863 T G 0.111764 7.0049e-05
2:44997514 T C 0.098009 2.2571e-04
2:45007923 T C 0.225388 -1.7139e-05
2:45007925 G A 1.222146 1.2580e-04
2:45016239 C T 0.842607 1.0003e-05
2:45054752 C A 1.015408 1.4174e-04
2:45055133 C T 0.077995 8.3079e-05
2:45060570 A G 1.746766 1.2446e-04
2:45061466 G T 0.898083 2.7055e-05
2:45086591 G A 0.094344 -9.2435e-05
2:45095872 T G 0.687833 -3.2841e-06
2:45098283 A G 0.065629 -1.6731e-04
2:45104728 T C 0.041880 1.6877e-05
2:45105636 G A 0.046242 1.0236e-04
2:45108709 C T 0.041163 7.8378e-06
2:45109864 G A 1.156458 1.8202e-05
2:45111192 A C 0.565663 2.0793e-06
2:45112544 G A 0.107717 7.2543e-05
2:45113317 A G 0.052714 2.6021e-05
2:45113852 A G 1.613801 -8.8928e-07
2:45122342 C T 0.594242 -6.0827e-06
2:45123798 T C 0.026618 7.3429e-05
2:45126293 G C 0.363742 -1.5087e-05
2:45135322 A G 0.031662 9.4174e-05
2:45139904 T C 1.111027 5.2052e-05
2:45141406 A C 0.032182 -1.9423e-05
2:45141776 A G 0.067758 -3.4522e-05
2:45143894 C T 0.083916 -1.6493e-05
2:45148216 C T 0.049014 7.1062e-05
2:45149373 T G 0.357546 -1.2295e-05
2:45154908 A G 1.103390 5.2283e-05
2:45158198 C T 0.022204 -9.4292e-05
2:45159934 T C 0.380762 -1.5552e-05
2:45164264 A G 0.042360 2.4106e-04
2:45165045 C A 1.122209 9.4135e-06
2:45170153 A G 0.618209 -2.1332e-05
2:45171842 G A 1.850452 -1.0924e-04
2:45176194 T G 0.114818 3.6101e-05
2:45178329 T C 1.109310 6.0217e-05
2:45178830 G C 0.220698 -2.3662e-05
2:45181428 C T 0.209890 1.0777e-05
2:45184019 G A 0.162953 1.7138e-05
2:45186494 G T 0.130882 5.9842e-05
2:45187127 A G 0.994703 1.5912e-05
2:45188353 T C 0.405670 2.4612e-05
2:45188646 G A 0.407699 1.7190e-05
2:45196611 C T 0.026219 2.0384e-05
2:45196637 A G 0.188633 -9.9180e-05
2:45197657 C T 0.103225 4.5527e-06
2:45198323 C T 1.085707 -6.1805e-07
2:45198805 C G 0.109246 -3.9424e-05
2:45202435 A G 0.743082 -6.4682e-06
2:45202768 A G 0.127032 -6.2251e-05
2:45205133 T C 0.856947 1.2308e-05
2:45205246 C A 0.086863 -3.2169e-05
2:45217097 G A 0.038728 1.3448e-05
2:45221305 T C 0.984132 1.0389e-05
2:45222700 C T 0.127428 -4.5277e-05
2:45224328 C T 0.055100 1.6969e-04
2:45232828 G A 0.064259 1.4661e-05
2:45238211 C T 0.844723 1.4395e-05
2:45240748 G A 1.942106 1.4039e-05
2:45246142 A G 0.024142 2.0958e-06
2:45250399 T C 0.074584 -1.5360e-04
2:45253117 T C 0.076788 1.7832e-05
2:45254774 G A 1.614752 1.2392e-04
2:45256270 A C 0.105977 -1.6422e-04
2:45269822 G A 1.408621 9.6899e-06
2:45272120 A G 0.072987 1.5003e-04
2:45273134 A C 0.105818 -7.5221e-06
2:45274678 T G 0.079492 5.5056e-05
2:45275358 C T 0.145796 -3.2679e-05
2:45279314 T C 0.111605 -5.2182e-05
2:45279806 T C 0.131265 -1.8745e-05
2:45281360 A G 1.022967 6.8094e-05
2:45281864 A G 0.082734 1.4882e-06
2:45282024 T C 0.255373 5.3623e-05
2:45283518 C T 0.211039 -1.9496e-06
2:45284000 T C 0.074665 1.9542e-05
2:45285795 A G 0.122099 -4.4503e-06
2:45285952 T G 0.929243 1.1507e-05
2:45296913 T C 0.455889 1.3695e-05
2:45297637 G T 0.310901 1.3350e-05
2:45298085 T C 0.149889 -1.2473e-05
2:45298975 A G 0.021977 -1.3506e-04
2:45299810 T C 0.072380 -3.4207e-06
2:45300195 A G 0.257164 3.5937e-05
2:45302571 A G 0.134283 -1.5616e-05
2:45310164 C T 0.445788 4.3421e-05
2:45311515 A G 1.058310 6.2226e-06
2:45311801 G A 0.075986 1.9917e-05
2:45312582 C A 0.740707 2.5631e-05
2:45312967 C T 0.745280 -1.8716e-05
2:45316732 A C 0.968039 2.8348e-05
2:45317268 A G 1.326026 1.0268e-05
2:45319486 C G 0.075658 -1.4436e-04
2:45321235 G A 0.687152 -7.9538e-05
2:45322407 T G 0.117146 1.1617e-06
2:45323646 A G 0.155374 -6.8979e-05
2:45327345 G A 0.116964 1.8495e-05
2:45331475 T C 0.031023 -3.3810e-07
2:45332069 C T 0.403028 1.7373e-05
2:45333585 G A 0.065490 -1.0133e-05
2:45336379 T C 1.562025 -8.2881e-05
2:45339017 T C 0.064922 5.1079e-06
2:45341876 G A 0.504536 -5.0655e-05
2:45346902 A G 0.065330 3.4629e-05
2:45355038 T C 1.493413 2.0543e-05
2:45355867 C T 0.045869 4.3918e-05
2:45356635 G C 0.056200 -9.7715e-06
2:45357205 T C 0.616320 8.4563e-05
2:45358092 G C 0.079586 -5.5993e-05
2:45366416 G A 0.041847 -3.1997e-05
2:45368690 A G 0.152333 1.4030e-05
2:45376825 A G 0.132991 8.7770e-05
2:45377907 C T 0.036213 -1.0052e-04
2:45377954 A G 0.058349 -8.4075e-05
2:45383266 G A 0.405713 4.9883e-06
2:45384510 C A 0.166939 8.6546e-05
2:45388312 T C 1.613308 3.5177e-05
2:45388447 C T 0.068304 2.8364e-04
2:45393954 G C 1.708178 1.7847e-05
2:45401488 C T 0.097606 -1.9266e-06
2:45405329 T C 0.061809 -8.8370e-05
2:45408269 C A 1.179805 1.1870e-06
2:45408893 T G 0.794456 -4.9441e-06
2:45409988 G A 0.250871 -2.6036e-05
2:45411642 A G 0.048540 7.7776e-05
2:45412740 G T 0.166812 1.9435e-05
2:45413286 T C 0.161275 -3.7464e-06
2:45417972 A C 0.347123 4.1531e-05
2:45418046 G C 0.168922 1.5444e-05
2:45418073 T G 0.199614 -1.3664e-05
2:45419044 A G 0.323601 -1.0303e-04
2:45420082 T G 0.619806 2.4646e-05
2:45420818 C G 0.051468 5.2603e-06
2:45426497 A C 0.160330 -7.4945e-06
2:45433079 T C 1.654736 5.1992e-06
2:45433671 A C 0.784781 9.8535e-06
2:45435952 T C 1.840702 1.6565e-05
2:45437361 G A 0.775050 1.9139e-05
2:45437607 G A 0.111397 -5.7743e-05
2:45439634 A C 0.058540 3.3525e-05
2:45441199 A G 0.054376 3.7449e-05
2:45441566 A G 0.556439 2.9514e-05
2:45444514 C T 0.204382 -3.4183e-05
2:45449038 C T 1.763774 -1.0577e-05
2:45452426 C T 1.699200 -1.1588e-05
2:45453858 T G 1.128886 -1.8266e-05
2:45454801 C A 0.330914 1.2612e-05
2:45460523 T C 0.158302 -4.7124e-05
2:45465133 T C 0.147743 -4.8577e-05
2:45466227 A G 0.606790 -1.7643e-05
2:45475516 C A 0.178760 -4.1657e-06
2:45479446 T C 0.206407 -1.0857e-04
2:45479778 T C 0.278151 4.2863e-05
2:45482602 A G 0.064334 -7.3763e-06
2:45482653 C A 0.037508 9.1154e-06
2:45484777 C T 1.132420 2.3037e-05
2:45486444 G C 0.100810 2.1686e-05
2:45487545 T C 0.069839 4.5350e-06
2:45490852 C T 0.071079 -2.0324e-06
2:45493675 G A 0.029101 -4.0408e-05
2:45494927 A G 0.275522 1.3732e-05
2:45499045 A G 0.179162 2.0893e-05
2:45500352 G A 0.042007 1.1976e-05
2:45506679 C T 0.222587 1.5645e-06
2:45507083 T C 0.148944 1.3068e-05
2:45509143 T G 0.032354 -5.7543e-06
2:45509817 C T 0.242331 3.6642e-06
2:45511957 C G 0.095880 -1.3357e-04
2:45515079 T C 0.509518 1.0675e-05
2:45516612 T C 0.105198 -7.8089e-05
2:45517967 A G 0.101784 -1.9277e-05
2:45529746 C A 1.807660 -3.8264e-05
2:45530204 T C 0.139616 -4.5957e-05
2:45533241 T C 0.311362 -2.5296e-05
2:45534588 C T 0.189221 -3.5325e-05
2:45536858 G T 0.630234 -1.8920e-05
2:45536897 T C 0.089515 7.0102e-06
2:45539561 A G 0.057339 2.1493e-06
2:45541077 A G 0.068609 -2.4692e-05
2:45542672 A G 0.034603 4.4111e-05
2:45543739 A G 0.022964 4.4049e-05
2:45549305 C T 1.113582 -1.1258e-04
2:45551846 T C 0.302270 1.1134e-04
2:45555531 A G 0.416748 9.5609e-06
2:45556388 G A 0.168526 2.9819e-06
2:45558844 C T 0.136799 -8.9706e-06
2:45560300 T C 0.094620 7.9521e-05
2:45561754 T C 0.095315 -1.7205e-05
2:45562814 C T 0.245470 1.5415e-05
2:45564638 T C 0.045843 -2.3895e-05
2:45565286 T C 0.059835 -8.6683e-06
2:45565550 G A 0.150674 -1.0014e-05
2:45565740 A G 0.528759 7.4921e-06
2:45568791 T G 0.047563 6.5374e-05
2:45569316 T C 0.734507 2.7685e-05
2:45569671 T C 0.172742 -1.0779e-05
2:45570757 G A 1.080605 3.1625e-05
2:45571207 T G 0.204362 5.6256e-05
2:45572733 C A 0.181051 -6.3566e-04
2:45573241 G T 0.619270 3.9303e-05
2:45577721 T G 0.138879 -7.1586e-06
2:45584624 T C 0.128989 -5.4113e-05
2:45584712 G A 0.121910 -4.9697e-05
2:45619047 A C 0.041880 -5.4825e-06
2:45619078 T C 1.873760 -6.4500e-05
2:45627188 C T 0.030409 -6.1178e-05
2:45629371 G A 0.170866 1.0128e-05
2:45640334 C T 0.248040 3.5911e-05
2:45640374 A C 0.162716 -5.8448e-05
2:45646234 C A 0.052007 1.8168e-05
2:45646824 G A 0.077619 -6.5649e-05
2:45648877 G A 0.089875 9.8913e-07
2:45650301 C A 0.075185 5.3601e-05
2:45656353 A G 0.197011 1.4615e-05
2:45660503 T A 0.900498 -7.9339e-06
2:45662867 T G 0.026083 -1.1289e-04
2:45670597 A G 0.149925 1.2794e-05
2:45673915 C T 1.943394 -2.0330e-05
2:45687618 G A 0.113163 -2.9459e-04
2:45693839 A T 1.061913 -1.9018e-05
2:45716241 C T 0.057667 1.7020e-04
2:45731018 G A 1.595362 4.5717e-05
2:45734453 C G 0.027456 -2.8371e-05
2:45738397 A G 1.579166 2.5747e-05
2:45745494 G C 0.082763 -1.9309e-05
2:45753332 G A 0.107649 -2.7454e-05
2:45754242 T C 0.926500 -3.4614e-06
2:45755955 C A 0.033438 -4.3324e-05
2:45760477 A C 0.061413 -5.4881e-06
2:45764951 G T 0.252039 3.7716e-05
2:45765120 C T 0.129752 4.4036e-06
2:45774548 C A 1.562959 2.0853e-05
2:45782305 A G 0.042717 -9.9853e-06
2:45796983 G T 1.962122 3.6783e-05
2:45797764 C T 0.031984 -6.4086e-05
2:45808479 C T 0.040017 2.8963e-06
2:45815759 T C 0.159370 1.7198e-05
2:45820730 G C 0.439679 -7.6386e-05
2:45824728 T G 0.093990 -9.2901e-06
2:45831243 G A 0.382512 -2.2644e-06
2:45839700 T G 0.244996 3.8422e-05
2:45846983 T C 0.237031 -2.7521e-04
2:45848136 C T 0.611769 2.3408e-05
2:45850018 A C 0.041244 -4.9308e-05
2:45854864 G A 0.728184 2.7825e-05
2:45857351 G A 1.545695 2.7696e-05
2:45858240 G T 1.275457 1.7058e-05
2:45864672 A C 0.330645 -5.8109e-05
2:45865972 A G 0.040452 -5.3570e-06
2:45866662 G A 0.034262 -3.0044e-05
2:45867001 A G 0.059644 -1.9632e-05
2:45867332 G T 1.313747 2.2153e-04
2:45868084 T C 1.673305 8.7090e-05
2:45871287 A G 0.021140 -8.3074e-05
2:45871897 G A 0.058336 -3.2700e-05
2:45874779 T C 0.424252 -2.1019e-05
2:45875839 C A 0.347107 -7.3422e-05
2:45880024 T C 0.030442 3.3993e-05
2:45880122 C G 0.602713 1.4912e-04
2:45883094 T G 0.095970 4.2743e-05
2:45883451 G A 0.197144 2.0901e-05
2:45886276 T C 1.377627 4.4419e-04
2:45887018 A G 0.603762 4.1147e-05
2:45889414 A G 0.105253 -2.7456e-04
2:45891266 A G 0.061845 -1.2049e-05
2:45891375 G A 1.491709 2.6244e-05
2:45895090 A C 0.101514 -8.0598e-05
2:45898530 A G 0.303329 -1.3762e-04
2:45901736 A C 0.021623 -3.0942e-06
2:45902547 C A 0.029867 5.6486e-05
2:45904420 C T 0.125737 1.3036e-06
2:45905946 C T 0.435463 2.1842e-05
2:45913192 A G 1.519450 2.1580e-05
2:45915064 A G 0.123942 1.5712e-04
2:45916347 T C 0.048248 8.1494e-05
2:45922031 A G 1.359074 2.3373e-05
2:45924344 G A 0.280251 8.5864e-07
2:45927390 A G 0.389558 -5.1357e-06
2:45930299 C T 0.045681 1.2958e-04
2:45932046 A G 1.317094 -9.3487e-06
2:45944300 A C 0.026933 8.1220e-05
2:45945033 A G 0.257696 4.4351e-05
2:45950331 T C 1.607524 -1.6114e-05
2:45950554 A C 0.336825 -1.5072e-05
2:45953910 T C 0.748639 2.8271e-05
2:45958251 C T 0.324283 -8.1684e-05
2:45958430 G A 0.146439 3.0739e-05
2:45962930 T C 0.034577 4.5885e-05
2:45964954 T C 0.146971 -1.7755e-05
2:45965038 T C 0.054720 5.1454e-05
2:45965060 G T 0.899041 1.9735e-05
2:45966497 T C 1.059537 1.5019e-05
2:45968436 C T 0.896769 -1.3263e-05
2:45976420 G A 1.390756 4.4309e-05
2:45976672 C G 0.121768 -2.8470e-05
2:45976753 G A 1.026846 1.0854e-05
2:45980133 A G 0.087499 -4.8735e-05
2:45981920 C T 1.192064 2.9127e-06
2:45982925 T G 0.659920 -3.8257e-05
2:45983392 T G 0.021623 -2.4149e-05
2:45985168 T C 0.080874 2.3560e-04
2:45988847 T C 0.053182 -1.9424e-05
2:45989023 G A 0.713160 -3.2770e-05
2:45993031 G A 1.978403 6.0077e-05
2:45996657 T G 0.460475 1.3261e-04
2:45997744 A C 0.156374 -2.5288e-05
2:45997867 C T 0.609250 -2.8436e-05
2:45999262 T C 1.972022 7.4122e-05
2:46003237 T C 1.299268 -3.8660e-05
2:46004384 C G 0.037277 1.6727e-06
2:46005508 C T 0.031656 -1.8085e-05
2:46007614 G C 0.056599 8.3718e-05
2:46010982 C T 0.041422 2.8150e-05
2:46011945 C A 0.270021 -2.4624e-06
2:46015167 A G 0.046317 6.8756e-06
2:46015502 G A 0.027109 1.5677e-04
```
