## Supplemental_Data_Files for "Common genetic variation associated with Mendelian disease severity revealed through cryptic phenotype analysis": SupplementalDataFile_10.txt (part 3 of 21)

```
2:46015635 T C 1.296318 1.6625e-05
2:46015851 G T 0.999153 -1.9090e-05
2:46015927 C T 0.301933 4.2095e-06
2:46017051 T C 0.036518 5.6500e-05
2:46017602 A G 0.805099 -1.3034e-06
2:46018049 G A 0.099327 5.1793e-06
2:46018799 A T 0.037151 -9.7551e-06
2:46021471 A G 0.108557 -1.5164e-05
2:46023371 T C 0.243347 6.5956e-06
2:46023916 T C 0.965008 5.5997e-05
2:46026901 G A 0.983505 -2.1467e-05
2:46028107 G A 0.431993 -2.8947e-05
2:46028559 A G 0.046528 7.6764e-06
2:46031556 T C 0.028897 -1.2430e-05
2:46033907 A G 0.548844 3.5334e-06
2:46033965 C A 0.048423 -7.6204e-05
2:46038547 G T 0.177630 8.8208e-05
2:46038801 G A 1.812409 3.9326e-06
2:46040237 A G 0.104812 2.7262e-06
2:46045551 T C 0.126717 -1.4699e-05
2:46045583 T C 0.123394 -8.2516e-06
2:46045959 T C 0.797812 -2.2422e-05
2:46047637 A G 0.036489 4.3425e-07
2:46047806 A G 0.521959 2.5113e-05
2:46048905 C A 0.487587 -2.8975e-05
2:46057806 A G 0.079553 1.8638e-05
2:46057904 A G 1.112196 -2.5758e-05
2:46058101 T C 0.071585 3.4079e-05
2:46061709 T G 0.050923 -3.4198e-05
2:46069636 G A 0.518123 -4.0043e-05
2:46071421 G A 0.032672 1.5666e-05
2:46071719 A G 0.046940 -5.6526e-05
2:46073717 C T 0.658131 -1.9485e-05
2:46077038 T C 1.496639 -7.6576e-05
2:46077503 A G 0.190360 1.4810e-05
2:46079581 T C 0.021532 3.2082e-05
2:46080228 G C 0.519914 -2.5433e-05
2:46086382 T C 0.495711 -1.4745e-05
2:46087873 C T 1.394859 -7.7955e-05
2:46088544 T C 0.288547 -5.6574e-05
2:46089685 A G 0.077333 2.3356e-05
2:46091279 A C 0.424444 -5.5183e-05
2:46091458 C G 0.814629 -7.7218e-05
2:46091888 T C 0.045632 -8.6555e-05
2:46092724 A G 0.131657 -4.7296e-05
2:46097289 T C 0.155423 -6.1206e-05
2:46097961 C T 0.024116 -1.6343e-06
2:46102552 A G 0.108376 -1.3085e-05
2:46104680 T C 0.057401 -4.1960e-05
2:46105610 A G 1.173115 -1.3000e-05
2:46108945 T C 0.436625 -1.8661e-05
2:46109956 T C 0.699174 -1.5469e-05
2:46116114 G T 0.041289 -9.4055e-06
2:46121281 G T 0.056823 4.9043e-05
2:46128458 T G 0.704104 -7.4798e-05
2:46135639 T G 0.113699 5.9436e-05
2:46146601 A C 0.674026 3.2619e-05
2:46147272 G A 0.177478 1.0795e-04
2:46152805 A G 0.032065 -3.6952e-05
2:46158096 G C 0.688801 1.0594e-05
2:46158523 A C 0.194268 -8.9187e-05
2:46159967 T C 0.054772 3.1747e-05
2:46165607 G A 0.097661 5.2185e-06
2:46167032 G T 0.043977 -4.8104e-05
2:46167636 T C 0.079667 -1.8339e-05
2:46168699 G A 0.190419 -2.6489e-05
2:46169487 T G 0.220555 -1.3282e-05
2:46172236 G T 0.184573 -2.6719e-05
2:46173173 A G 0.246411 -6.5184e-05
2:46173504 G T 1.964190 -1.7180e-05
2:46175265 G A 1.013807 1.6946e-05
2:46176403 A C 1.385910 -1.3924e-05
2:46181994 G T 0.119184 -1.3933e-05
2:46184335 T C 0.042211 4.0444e-05
2:46184751 C G 0.044305 9.6981e-05
2:46188486 G A 0.732560 1.3157e-05
2:46191030 T C 1.413204 -2.7382e-05
2:46191277 A G 0.129496 2.2389e-04
2:46192092 G A 0.053360 3.5365e-05
2:46192191 A G 0.344180 -5.3244e-05
2:46194334 G A 0.639923 4.9768e-05
2:46200018 C T 0.050432 -7.1119e-05
2:46205039 G T 0.371772 2.4455e-06
2:46206721 A G 0.081903 -2.1089e-06
2:46207197 G A 0.033801 -2.2252e-05
2:46208521 C A 0.037612 8.0668e-05
2:46210128 A G 1.504195 4.6876e-06
2:46212793 T C 0.107756 2.0790e-05
2:46214904 A C 0.124374 -1.7531e-05
2:46223180 A G 0.042636 7.5478e-05
2:46228166 T C 0.103082 5.1110e-05
2:46232881 C A 0.510268 -1.6920e-05
2:46234568 G A 0.406271 6.7792e-05
2:46243316 A C 0.135945 -9.2040e-06
2:46245206 A G 0.134001 2.3964e-05
2:46247596 G T 0.040942 -4.5965e-05
2:46249628 T C 0.048943 5.8153e-06
2:46252302 A C 0.688693 -1.2854e-05
2:46258552 T C 0.033889 -5.2861e-05
2:46259807 A G 1.142024 2.1889e-05
2:46269171 G A 0.155533 2.8173e-05
2:46275687 T C 0.021302 -3.7568e-05
2:46277580 T G 0.084597 -9.0664e-05
2:46282786 C T 0.032587 -2.8236e-05
2:46287167 C T 0.044045 5.6393e-05
2:46287538 T C 0.082332 -6.0180e-05
2:46290416 C A 0.315322 8.7220e-08
2:46293173 A G 0.869446 -2.5707e-05
2:46293445 G A 0.260855 1.2946e-05
2:46296443 T C 0.375839 -3.3994e-05
2:46297842 T G 0.754793 -4.0588e-05
2:46298537 G A 1.154232 4.2512e-05
2:46301457 T C 0.068339 -3.8190e-05
2:46302159 T C 0.121790 5.0592e-06
2:46306040 A G 0.192132 8.9120e-06
2:46307069 A G 0.547396 -2.1049e-06
2:46307796 C T 1.817534 2.6435e-05
2:46312056 C A 0.092264 4.2542e-05
2:46312196 T C 0.031435 -1.4432e-05
2:46313134 A G 0.069138 3.5786e-05
2:46314730 T C 0.175829 8.4791e-06
2:46315516 G C 0.158091 -3.1929e-05
2:46316026 C G 0.097463 -1.7288e-04
2:46317445 C T 1.420065 3.1816e-05
2:46317724 C T 0.039890 3.7499e-05
2:46321405 C T 1.604972 5.7584e-05
2:46322045 A C 0.321949 -3.2131e-05
2:46322338 A G 0.092452 3.3658e-06
2:46327709 C T 0.976890 -1.6873e-06
2:46331191 A G 0.548532 1.8368e-06
2:46349129 A C 0.697389 6.6592e-06
2:46349271 C T 0.118259 -5.1364e-06
2:46350501 C T 0.076811 5.1344e-06
2:46353166 G A 0.670378 -1.0232e-04
2:46363336 C A 0.236197 6.4016e-05
2:46369692 T C 0.057804 -1.3649e-06
2:46372675 G A 0.275613 -3.5567e-05
2:46373301 T C 0.091115 4.1918e-05
2:46383234 T C 0.047330 -2.8148e-05
2:46383523 T C 0.039812 3.8165e-05
2:46385255 C A 0.168721 -5.9022e-05
2:46385971 G A 1.872510 -3.7014e-05
2:46388962 G T 1.708707 9.2355e-07
2:46389120 A G 0.039760 7.2679e-05
2:46391611 C T 0.163784 -7.7343e-06
2:46396361 A C 0.097996 5.8556e-06
2:46397511 T C 1.924114 1.4395e-05
2:46400936 A G 0.339454 -2.0528e-06
2:46403571 T C 0.138629 6.1020e-05
2:46408340 G C 1.013928 3.6006e-06
2:46409161 G A 0.067934 -7.5097e-05
2:46409412 T C 0.415966 -1.7118e-06
2:46409497 C T 0.384566 1.2441e-06
2:46411207 A C 0.575297 -4.2984e-05
2:46412422 G C 0.050241 3.1008e-05
2:46412952 G A 0.029975 -9.2696e-06
2:46415545 A G 1.158143 -5.9645e-05
2:46419905 T G 0.021114 6.0209e-05
2:46423054 C A 1.008108 4.4854e-05
2:46425647 A G 0.271864 1.1907e-05
2:46426435 C G 0.466645 -1.9654e-05
2:46429278 G A 0.419335 -3.2595e-06
2:46431385 T C 1.761356 -6.3271e-05
2:46434385 T C 0.027044 2.8613e-05
2:46445023 G A 0.048394 -3.8464e-05
2:46446750 C A 1.230354 7.4779e-07
2:46452277 T G 0.381155 -3.3976e-05
2:46453989 A C 0.064143 2.3816e-05
2:46454355 T C 0.023350 7.3212e-05
2:46455181 A G 0.132446 -1.8001e-05
2:46456486 A G 1.308807 1.2004e-05
2:46458369 C T 0.033185 1.1912e-05
2:46461970 A G 0.072857 -1.6862e-04
2:46461976 G A 1.405670 -1.2545e-05
2:46463509 A G 0.257430 -7.1440e-06
2:46463596 C T 0.661195 9.9964e-06
2:46463743 T C 0.038576 -3.9482e-05
2:46464639 A G 0.362703 -9.1779e-06
2:46464959 C G 1.664435 -3.5309e-05
2:46467202 G A 0.516432 -1.2484e-06
2:46467257 A G 0.069096 4.5002e-05
2:46469828 A C 0.351921 -2.0953e-06
2:46470686 T C 0.048044 3.2504e-05
2:46472571 G A 0.887739 -1.0650e-04
2:46478745 G A 0.029251 -8.8623e-05
2:46478875 C T 0.302920 -1.1495e-06
2:46479299 C T 1.829640 -6.5003e-06
2:46480555 T G 0.886704 -7.8102e-05
2:46481819 A C 0.094120 1.7302e-05
2:46485481 C T 0.565894 -5.8592e-05
2:46487360 G A 0.223412 1.8787e-05
2:46490631 A G 0.556734 6.9492e-06
2:46493289 A G 0.026492 2.7296e-05
2:46496424 C T 0.155124 -1.4697e-05
2:46500820 T C 0.039709 -1.8575e-05
2:46502593 G A 0.932277 -2.2110e-04
2:46510281 T C 0.120570 1.1370e-06
2:46511849 C T 0.880138 -6.5345e-05
2:46511939 T C 0.199244 3.7233e-05
2:46514923 A G 0.136270 -4.2018e-05
2:46515181 C G 0.024278 -5.4144e-05
2:46516592 A C 1.952852 1.1028e-05
2:46519425 G T 0.187773 -3.9765e-06
2:46519559 G A 1.969461 1.2762e-05
2:46520384 T G 1.904585 -2.1809e-05
2:46520716 C T 0.041150 -8.7574e-05
2:46523234 C T 0.121644 1.3388e-05
2:46527540 C G 1.839965 -2.1234e-05
2:46536397 T A 0.033162 1.1470e-04
2:46537589 G T 0.059534 -3.7942e-05
2:46537604 G A 1.196004 2.4254e-05
2:46539592 G A 0.030020 -3.1040e-05
2:46542449 T C 0.070761 1.6712e-05
2:46546316 G A 0.629095 -1.1675e-05
2:46549040 C G 0.982135 -6.6618e-05
2:46549426 C G 0.089446 1.3823e-04
2:46549533 T C 0.044022 4.6779e-05
2:46554646 T C 1.053136 3.7470e-05
2:46557990 A G 0.090949 9.8667e-05
2:46558541 C T 0.919788 1.5757e-05
2:46561909 G A 0.040617 -6.4452e-05
2:46565522 C T 1.017696 -6.9296e-06
2:46568358 C T 0.032594 4.1328e-05
2:46570754 C T 0.048436 -4.4569e-05
2:46576242 G A 0.394664 1.1589e-05
2:46576999 T C 0.023366 1.0879e-06
2:46580474 C T 0.970980 1.2161e-05
2:46582382 A G 0.530074 4.7446e-05
2:46583281 T C 0.982778 1.5349e-05
2:46584059 G T 0.292345 -2.1236e-06
2:46597581 T C 0.505825 -1.3022e-05
2:46598568 G A 0.033347 2.8552e-05
2:46600970 C A 0.047255 -9.1443e-05
2:46603438 G A 1.021276 2.1443e-05
2:46609572 C A 0.035752 -2.8378e-06
2:46610270 T C 0.021513 -6.7240e-06
2:46611349 T C 0.043775 -4.6336e-05
2:46621075 T C 0.173223 3.1068e-05
2:46630434 T C 1.086824 2.3147e-05
2:46634645 A G 0.180013 -3.8851e-05
2:46635648 C T 1.180584 9.9364e-06
2:46636845 C G 0.054788 -5.2789e-05
2:46642249 A G 1.029322 1.2065e-05
2:46642498 G T 0.075337 -4.8703e-05
2:46648548 T C 0.023821 -5.9400e-05
2:46650458 C T 0.043194 1.8824e-04
2:46661991 A G 0.073503 6.6126e-05
2:46665762 C G 0.021773 -3.2567e-06
2:46680059 A G 0.087187 -1.0307e-04
2:46687867 G A 0.047625 -2.8523e-05
2:46705598 A C 0.046911 -3.1500e-05
2:46705665 G A 0.931446 -2.5700e-05
2:46707827 C T 0.020318 -4.3126e-05
2:46707886 A G 0.047401 -2.6660e-05
2:46709686 G C 0.242795 7.7949e-05
2:46717158 A G 0.029919 1.2504e-04
2:46717527 A G 0.145504 -7.1795e-05
2:46720929 G A 1.759055 2.1286e-06
2:46722557 C T 0.027875 -3.4888e-06
2:46724671 G A 0.101511 1.0288e-05
2:46725538 A G 0.116792 4.0607e-05
2:46735423 T C 0.739824 -1.1436e-05
2:46746256 A G 0.741362 -1.0393e-05
2:46746745 A G 0.978390 6.7365e-05
2:46746955 T C 0.053191 -1.6871e-05
2:46748404 A G 0.081809 -1.7576e-04
2:46759104 C T 0.533689 -5.7778e-06
2:46763587 A G 1.085110 1.3961e-05
2:46765807 G T 0.681040 2.8275e-06
2:46769135 C T 0.941648 -7.9497e-07
2:46771134 C G 1.603275 -3.3337e-06
2:46772306 C T 0.485902 -3.3094e-05
2:46772646 C A 1.399198 -6.1303e-07
2:46774479 G A 0.094101 1.7541e-05
2:46774903 T C 0.057703 5.7311e-05
2:46800150 T C 0.714913 -4.2909e-05
2:46805228 T C 0.165079 4.5894e-05
2:46818992 T C 0.552680 -3.3766e-05
2:46826026 C A 0.639894 -8.1806e-05
2:46827493 G A 0.046346 8.0001e-05
2:46833840 G T 0.180590 -4.7802e-06
2:46841161 C A 0.177257 -1.1193e-05
2:46857085 C T 0.866058 -1.7512e-04
2:46868217 G A 0.609461 -6.3696e-05
2:46871726 T G 0.455077 -1.3531e-04
2:46876958 A G 0.483127 -1.2100e-04
2:46877255 T G 0.341599 1.8794e-06
2:46878351 G C 0.532417 -8.8645e-05
2:46882773 C T 0.064552 -3.8681e-05
2:46884277 G C 0.090810 -4.7082e-06
2:46884649 C T 0.100953 1.0658e-05
2:46886833 G T 0.078489 5.9294e-05
2:46889602 A G 0.077090 1.2585e-05
2:46891739 A G 0.101946 -2.6831e-05
2:46894562 T C 0.049774 5.1988e-05
2:46897672 G A 0.411980 -5.0370e-05
2:46899300 A C 0.642510 4.9072e-05
2:46899661 T C 0.051887 -1.8093e-05
2:46900908 T C 0.190052 1.9924e-05
2:46905144 C A 0.093780 -1.0219e-04
2:46918665 G A 0.539908 1.8922e-05
2:46921285 A G 0.735468 -1.8028e-06
2:46929566 G A 0.198832 1.4759e-05
2:46934153 G A 0.027722 -1.2286e-06
2:46957845 G A 0.787851 -9.8503e-06
2:46973400 A T 0.801805 -2.3283e-06
2:46977766 G A 0.183976 2.0519e-05
2:46983098 G A 0.156728 5.4419e-05
2:46987341 T C 0.114582 -2.5003e-04
2:46988073 C T 0.234239 4.1700e-05
2:46990465 A G 1.370795 -3.0323e-05
2:47007072 A C 0.067447 9.4202e-05
2:47007431 A G 0.091358 -2.8820e-05
2:47012037 G A 0.107879 -5.6217e-05
2:47012594 A G 1.032681 4.1792e-06
2:47022543 C A 0.095389 -5.3289e-05
2:47025958 A C 0.113413 9.2350e-06
2:47028590 G A 0.845827 4.5991e-05
2:47030724 G T 1.197076 1.3069e-04
2:47038288 A C 0.133017 -2.2057e-05
2:47038791 C T 0.828920 2.4854e-04
2:47043568 A G 0.228345 -3.7538e-05
2:47044381 A T 0.056726 -2.6084e-05
2:47045321 G A 0.654830 6.0204e-05
2:47049453 G A 1.256161 -2.0992e-05
2:47052067 A G 0.186332 -4.3496e-06
2:47052452 G A 0.057148 -3.8992e-05
2:47054082 A G 0.117957 -7.4096e-05
2:47054822 T C 0.072767 -4.7824e-05
2:47054981 A G 0.967594 -9.6084e-05
2:47057231 C T 0.233447 -6.2716e-05
2:47057325 G A 0.534481 1.0787e-05
2:47060724 C T 0.024694 1.8631e-04
2:47065256 G A 0.063613 -1.0070e-04
2:47065699 T G 0.782940 -7.1480e-05
2:47067353 C T 0.026579 -1.0011e-05
2:47067540 C G 0.524361 5.0386e-05
2:47069035 T C 0.032328 8.4159e-05
2:47070827 G A 0.691738 5.0404e-05
2:47072576 G T 0.030377 -9.4344e-05
2:47076673 T C 0.514510 -2.3232e-05
2:47077566 G A 0.593499 -4.0430e-05
2:47081481 T C 0.045807 -7.3751e-05
2:47084142 T C 0.061728 5.9354e-05
2:47086427 T C 0.079151 -9.2974e-06
2:47089862 G A 0.730684 -8.6999e-05
2:47090944 C T 1.418621 -5.5262e-05
2:47091785 G A 1.278395 -1.5285e-05
2:47095205 C G 0.619974 -5.3690e-05
2:47095489 A G 0.495253 2.6659e-05
2:47104536 C G 0.024028 -1.6207e-04
2:47109186 C G 0.409221 -4.2956e-05
2:47111486 G A 0.032522 -6.6686e-05
2:47113046 T A 0.045726 5.2678e-05
2:47113213 G A 0.851922 -4.6765e-06
2:47120430 C T 0.397624 -4.5378e-05
2:47128925 G A 0.095256 4.3986e-05
2:47137267 G A 0.128100 4.0184e-05
2:47137597 T C 0.053915 5.9271e-05
2:47146732 C A 0.079742 -9.7501e-05
2:47149271 T G 0.095227 2.9587e-05
2:47157021 G A 0.022659 -4.5837e-05
2:47162739 C T 0.215287 -8.6465e-07
2:47163394 C G 0.030877 5.6475e-05
2:47165549 A T 0.110028 2.0316e-05
2:47165638 G A 0.109093 2.6769e-05
2:47173359 T C 0.360957 6.5302e-05
2:47177617 T C 0.206722 1.9382e-05
2:47178571 G A 1.005664 -4.9005e-06
2:47184989 G A 0.212597 1.4911e-05
2:47186150 G A 0.032032 -1.0972e-04
2:47187053 G A 0.046327 -3.8666e-05
2:47192368 G T 1.417780 -2.8277e-05
2:47200257 A G 0.056460 -1.0314e-04
2:47207061 T G 0.744193 4.3240e-06
2:47222660 C T 0.316036 -8.3781e-05
2:47227859 T G 0.044460 5.7617e-05
2:47229839 C G 0.115497 4.3868e-05
2:47233048 A G 0.240423 -4.5840e-06
2:47234216 A G 0.037927 2.7238e-06
2:47240012 T G 0.116772 4.8451e-05
2:47243312 T C 0.980938 1.1989e-05
2:47247119 T A 0.759344 -6.5565e-06
2:47251254 T C 0.032451 8.7133e-05
2:47251469 C G 0.276723 1.6266e-05
2:47252874 A G 0.259985 -1.9461e-05
2:47255059 C T 0.305678 -1.2578e-04
2:47256297 T C 0.269631 2.0464e-05
2:47260157 G A 0.022435 7.0903e-05
2:47261345 C T 0.042584 -8.4454e-06
2:47262459 T C 0.108577 5.1228e-06
2:47263232 A G 0.423337 2.3416e-05
2:47264857 T C 0.129820 2.9802e-05
2:47272730 T G 0.200516 -2.9600e-04
2:47273668 A G 0.482582 3.8461e-06
2:47273724 G A 0.053493 -4.2154e-05
2:47276957 A C 0.066755 -2.3529e-04
2:47277207 A C 0.713981 -1.2573e-05
2:47277670 A C 0.040332 1.2318e-05
2:47278610 T C 0.396102 2.7651e-05
2:47283557 A G 0.417543 -1.9846e-05
2:47286733 C T 0.143923 2.5984e-05
2:47289279 G A 1.589594 -8.3146e-06
2:47290028 T C 0.126490 5.1170e-05
2:47298000 T G 0.031805 6.1242e-05
2:47308826 G A 0.364284 3.0538e-06
2:47311513 T C 0.023814 -7.6567e-05
2:47312118 G A 0.031565 -6.1567e-05
2:47313624 C A 1.172431 1.2164e-05
2:47314611 T C 0.300424 -1.5353e-05
2:47314638 A G 0.104120 9.1815e-05
2:47315956 G A 1.752171 -3.9607e-05
2:47316740 C T 0.742268 -1.2025e-05
2:47316896 G T 1.124588 3.1224e-05
2:47317250 C T 0.160772 -5.9223e-05
2:47319112 C T 1.727454 5.5285e-05
2:47320292 C T 1.721573 6.5025e-06
2:47321965 A G 0.964005 -1.3395e-05
2:47323152 C A 1.707467 2.0318e-05
2:47324139 A G 0.434788 9.3193e-06
2:47324449 T C 0.092273 -2.9407e-05
2:47326601 C T 0.077596 6.4454e-05
2:47331414 T C 0.989201 1.5351e-05
2:47338623 T C 0.428131 -3.6179e-04
2:47342538 T G 0.397715 -2.6123e-04
2:47348155 A G 0.252808 8.1746e-06
2:47357458 G A 1.526584 1.0289e-06
2:47369709 C T 1.810386 -2.1278e-05
2:47372425 A G 0.939876 4.6182e-05
2:47377300 A G 0.181201 -1.3415e-05
2:47377472 T C 1.705461 1.6444e-05
2:47378611 C T 0.043318 -3.6726e-05
2:47379887 G C 0.242020 -4.1916e-05
2:47380145 C T 0.170499 -2.0976e-05
2:47381134 A G 0.070595 1.1564e-04
2:47382342 T G 0.400445 -5.2398e-05
2:47399064 T C 1.718207 -6.6110e-06
2:47400734 G T 0.152187 -1.2543e-05
2:47402427 A G 0.150411 2.2289e-05
2:47406618 G C 0.039134 1.3593e-04
2:47413080 C T 0.022594 4.9990e-05
2:47419061 C T 0.078521 -2.7212e-05
2:47422003 G A 0.158149 -3.2092e-05
2:47423468 C A 0.087259 1.3733e-05
2:47430576 T C 0.712134 -4.2687e-07
2:47441826 A G 0.149740 -3.6871e-05
2:47443236 T C 0.153200 1.6395e-06
2:47443405 C T 0.638043 -1.7809e-05
2:47447321 A G 0.052224 5.0283e-06
2:47459988 G A 0.093114 1.3297e-05
2:47461035 C T 0.121469 -2.0634e-05
2:47461253 T G 0.213032 -1.9339e-04
2:47461590 A C 1.111014 6.0124e-05
2:47462849 G T 0.673666 -3.7641e-05
2:47464099 T G 0.026700 5.7329e-05
2:47465107 G T 0.489992 -2.8779e-05
2:47468102 A C 0.028468 4.1022e-05
2:47469711 T C 0.332806 2.9005e-05
2:47470215 T C 0.798724 9.3014e-06
2:47476417 T G 0.314218 6.9061e-06
2:47476877 G A 0.246976 3.8554e-07
2:47478599 T C 0.059164 -9.6958e-06
2:47479676 T C 1.322219 1.5452e-05
2:47483458 T G 0.238027 -3.5848e-06
2:47484988 G A 0.116295 6.5705e-05
2:47485068 A G 0.095854 1.2099e-05
2:47489581 A G 0.467622 1.2688e-05
2:47490405 G T 0.394044 -2.2629e-05
2:47492753 C T 0.039280 -3.6871e-05
2:47494080 G A 0.293952 -2.0095e-05
2:47494171 T C 0.133163 6.7966e-05
2:47499850 G C 0.067713 -3.7020e-05
2:47502757 A G 1.321414 -5.6824e-05
2:47505000 T C 0.056509 1.0153e-04
2:47513534 G T 0.787501 -6.4092e-06
2:47515263 T G 0.218647 -3.8722e-05
2:47522988 A G 0.899849 3.5183e-05
2:47524789 G A 0.167409 -1.9230e-05
2:47526337 A G 0.081426 6.6870e-05
2:47531929 A G 0.127889 -2.1236e-05
2:47532685 A G 0.088015 1.9995e-04
2:47540532 G A 0.868667 1.0241e-04
2:47547086 T G 0.136883 -9.6840e-05
2:47549757 G T 0.120362 9.2262e-06
2:47553239 T C 0.027832 2.9307e-05
2:47555232 G A 0.030692 -2.7660e-05
2:47556150 G C 0.058320 -8.9376e-06
2:47558596 T C 0.184365 -4.2441e-05
2:47561522 G T 0.262773 -6.5422e-06
2:47563573 A G 0.078034 -6.2639e-05
2:47564034 A G 0.596894 -6.2126e-05
2:47565795 G T 0.905153 -1.0821e-04
2:47567329 A G 0.342985 -1.9988e-05
2:47567821 G A 0.070358 -4.2988e-05
2:47570653 G C 0.023486 3.4295e-05
2:47571419 A G 0.022665 -2.6134e-05
2:47572160 A G 0.098765 4.5833e-05
2:47572363 C G 0.338438 3.4530e-05
2:47572836 A G 0.257119 1.2102e-05
2:47573290 A G 0.121732 7.1950e-05
2:47575613 A G 0.086590 -1.3067e-05
2:47583964 A G 1.644746 -2.7404e-05
2:47584666 G A 0.082958 -7.6204e-05
2:47588337 T C 0.038258 -3.7190e-05
2:47591523 T G 0.176115 2.0209e-05
2:47594047 G C 0.113682 5.5080e-05
2:47601106 C T 0.876522 3.7283e-05
2:47602789 G A 0.228271 1.0163e-03
2:47606683 C T 0.153621 6.6216e-05
2:47616087 C T 0.201733 1.3717e-05
2:47616643 G C 0.089232 -6.5329e-05
2:47618678 T C 0.768055 3.2364e-05
2:47658091 G A 0.237748 1.7207e-05
2:47658224 G A 0.073750 2.1018e-04
2:47676217 C T 0.039313 6.9475e-06
2:47677308 T G 0.034454 2.5877e-05
2:47679135 C G 0.063399 7.4779e-05
2:47680998 C A 0.065269 6.1098e-05
2:47689920 A G 0.070163 9.9460e-05
2:47694037 C T 0.083588 3.6962e-05
2:47698308 G A 0.538610 2.5525e-05
2:47698702 G A 0.201642 7.7455e-05
2:47702102 A G 0.069479 8.9001e-05
2:47704027 C G 1.755994 -1.6136e-05
2:47708589 G A 0.044171 5.8542e-05
2:47710541 A G 0.022545 -5.4817e-05
2:47713674 G T 0.038102 -4.4656e-06
2:47734025 T C 0.260686 2.9937e-05
2:47739551 G A 0.730674 3.8890e-05
2:47740198 T G 0.741187 4.0225e-05
2:47750227 T C 1.094731 3.3221e-06
2:47750419 T C 0.947990 -1.1702e-05
2:47750632 A G 0.106045 -2.8029e-05
2:47762866 C A 0.036953 8.3636e-06
2:47763019 C T 0.181626 5.4076e-05
2:47763275 T G 0.329691 4.3231e-05
2:47763895 C T 0.835927 7.5672e-05
2:47766906 T C 0.042623 1.4409e-06
2:47767105 T C 0.067288 1.5390e-05
2:47770371 T C 0.155939 -4.0614e-05
2:47770693 A G 0.080170 1.7563e-05
2:47773540 G A 1.254019 1.4209e-05
2:47777458 C T 0.166316 1.9836e-05
2:47778096 T G 0.816083 2.2529e-05
2:47778244 A G 0.050020 3.9581e-05
2:47779201 A G 0.619293 2.4330e-05
2:47780684 T C 0.102845 -2.3124e-05
2:47781334 G A 0.141301 -5.3900e-05
2:47782555 T C 0.245515 4.0525e-05
2:47785260 C T 1.596835 9.6014e-06
2:47786807 C A 0.025258 -2.0102e-05
2:47787257 C T 0.265642 -3.7043e-05
2:47789775 G A 0.200315 1.3832e-05
2:47790258 G T 0.021192 -7.2179e-05
2:47791779 T C 0.203285 -1.1696e-05
2:47794960 C T 0.245892 3.6249e-05
2:47796227 A G 0.934290 1.7669e-05
2:47798433 G A 0.362573 -9.7519e-06
2:47800231 T C 0.087798 1.8756e-05
2:47803366 T C 0.047323 -1.3477e-05
2:47804294 T C 0.291212 -1.8359e-05
2:47807224 G A 0.077041 -2.3350e-05
2:47807493 C T 0.492546 1.0934e-05
2:47808094 G T 0.137451 1.5075e-05
2:47808430 G A 0.120826 -6.6431e-05
2:47808854 C T 0.077242 3.7207e-05
2:47809803 T G 0.078859 1.3405e-04
2:47811078 G T 0.330135 -3.6545e-06
2:47811618 A G 0.180058 5.1667e-05
2:47821281 A G 1.284614 -9.3319e-06
2:47823263 C T 0.070004 -3.1893e-06
2:47823379 T C 0.993064 -4.2533e-06
2:47826016 C T 0.688564 -3.0716e-05
2:47834109 A C 0.053879 -5.8642e-05
2:47836070 C T 1.381363 9.5633e-06
2:47837986 A C 0.633175 -4.2600e-06
2:47838342 T C 0.383745 4.9272e-05
2:47845136 C A 0.113708 -7.0803e-06
2:47847622 A G 0.459660 1.7969e-04
2:47849036 C A 0.065227 5.8089e-05
2:47851077 A G 0.168244 -4.5941e-05
2:47852288 C G 0.475162 -6.1719e-05
2:47853280 G C 0.793395 2.2106e-05
2:47854692 T C 1.283426 -2.6646e-05
2:47855543 T C 0.047891 -2.1338e-05
2:47857090 T C 0.027858 -3.7590e-06
2:47858845 G A 0.147653 -2.1601e-05
2:47868693 G A 0.721878 6.5013e-05
2:47868979 C A 1.304578 4.2095e-05
2:47870255 A C 0.135280 1.5266e-05
2:47871967 C T 0.836258 6.0689e-05
2:47871998 T C 0.255493 -2.3151e-05
2:47874945 A G 0.044389 5.0135e-05
2:47882212 A G 0.028871 -7.5721e-05
2:47882983 C G 0.028842 -1.1737e-05
2:47885476 T G 1.261030 1.5086e-05
2:47886543 C T 0.343375 2.1019e-05
2:47886786 A C 0.031698 -2.3262e-06
2:47902785 A C 1.467706 -2.9369e-06
2:47904023 T C 0.109908 -6.3765e-05
2:47907242 T C 0.058154 2.6235e-05
2:47907476 G A 1.194979 -3.3959e-05
2:47908674 G C 0.045931 1.5719e-05
2:47910657 A G 0.275457 1.8875e-04
2:47912883 T C 0.038670 -5.2056e-06
2:47914014 C G 0.187043 -1.8265e-04
2:47914049 C T 0.300063 1.3665e-06
2:47916065 T C 0.134364 -2.1387e-04
2:47916875 A C 0.100612 5.5966e-04
2:47918963 G A 0.082627 -6.4689e-05
2:47926064 A C 0.057693 1.4597e-05
2:47934650 T C 0.108119 3.7531e-05
2:47934681 A G 0.120463 -4.0599e-05
2:47935584 A C 0.082539 6.6591e-05
2:47941142 G A 0.043516 1.7413e-05
2:47942825 G A 0.895130 -1.4245e-04
2:47948853 A G 1.495983 -1.8834e-05
2:47955589 T C 0.098057 -1.3947e-05
2:47961223 T A 0.040163 1.5692e-05
2:47962528 C T 0.030656 -9.7227e-05
2:47966677 C A 0.157189 3.7914e-05
2:47979637 T C 0.548058 8.7342e-05
2:47979687 G A 1.582184 8.0497e-05
2:47987324 A C 0.595122 -1.3041e-05
2:47992949 C T 0.611565 2.1033e-06
2:48000931 C G 0.336776 -4.1076e-05
2:48009816 G T 0.747857 1.3463e-05
2:48011933 G A 0.049611 5.7563e-05
2:48017845 C A 0.046012 -2.7057e-06
2:48018030 G A 0.127126 -4.2538e-05
2:48018479 T G 0.386722 6.0606e-08
2:48019485 C T 0.306311 -2.8679e-05
2:48024196 T C 0.029400 2.1362e-05
2:48024402 C T 0.223928 -2.1102e-05
2:48024876 T C 1.173339 -2.8019e-05
2:48040253 G A 0.028381 -5.7217e-06
2:48040285 C A 0.161447 1.9467e-05
2:48053809 C T 0.246213 -9.1149e-05
2:48075966 T C 0.074126 -1.5971e-05
2:48076548 G A 0.049095 -3.0990e-05
2:48077499 C A 0.030156 -3.0429e-05
2:48078327 A G 0.112004 7.4148e-06
2:48093472 T C 0.210649 -1.1453e-05
2:48104438 C A 0.214155 5.7643e-05
2:48107608 C G 0.069102 -1.0782e-04
2:48119446 C A 0.141677 3.2397e-05
2:48120088 C T 0.395615 -7.0493e-05
2:48126739 G T 0.354543 -2.7540e-06
2:48127321 C T 0.030581 -4.4118e-05
2:48131936 C T 0.508441 2.6211e-05
2:48164933 T C 0.234360 -1.3277e-05
2:48165656 T C 0.109973 2.5045e-05
2:48179497 C T 0.705149 -3.9518e-05
2:48180625 C T 0.229744 -4.2151e-05
2:48191406 A T 0.124861 2.3773e-05
2:48198145 T C 0.041851 -1.1966e-04
2:48229684 A G 0.113215 -1.0452e-04
2:48230978 T C 0.048057 4.4040e-05
2:48242946 T C 0.258475 -6.6743e-05
2:48247062 A C 0.056285 1.3770e-05
2:48247418 C T 0.217732 1.4487e-05
2:48253268 G A 1.096999 -9.4975e-06
2:48269410 A C 0.295286 1.3951e-04
2:48272061 G T 0.131865 -1.7620e-05
2:48290936 A C 0.322878 -4.6292e-05
2:48292697 C T 1.355579 -3.9942e-05
2:48292863 C T 0.522985 -3.5181e-06
2:48298991 G T 0.261280 -5.8785e-05
2:48328146 C T 0.029342 -8.3368e-05
2:48332640 G A 0.045707 -5.6351e-06
2:48334915 A C 0.035726 1.8572e-05
2:48341035 T C 0.065765 -1.0495e-04
2:48342164 A G 0.068975 -2.9731e-05
2:48347053 C G 0.078317 4.5264e-05
2:48357729 C G 0.055535 3.5741e-06
2:48358188 A G 0.057132 3.3826e-04
2:48361852 G A 0.276807 -4.6142e-05
2:48372254 G C 1.357166 -6.3557e-05
2:48391639 T C 0.024041 2.6241e-06
2:48405043 T C 0.112082 2.4649e-05
2:48414735 T C 1.244743 -4.4233e-05
2:48417832 A G 0.068385 -1.2436e-05
2:48422733 A C 0.059287 4.4477e-05
2:48425992 T C 0.048660 -4.5953e-05
2:48432921 C T 0.265675 -7.7785e-05
2:48441550 T C 1.253126 -2.7368e-05
2:48446078 T C 0.023055 5.0687e-06
2:48454553 C G 0.035681 -1.1405e-06
2:48455309 T C 0.056557 3.6914e-04
2:48507140 C G 0.309927 1.1079e-04
2:48507492 C T 0.045765 -7.9962e-05
2:48513575 A C 0.949733 -9.5558e-05
2:48521024 C T 0.132777 5.1303e-05
2:48534487 T C 0.446612 -2.1289e-06
2:48554955 A G 0.247872 1.4442e-04
2:48555292 A G 0.170402 -6.1607e-06
2:48573048 A G 0.188357 -9.0423e-06
2:48573875 G A 0.024392 1.5046e-05
2:48573895 C G 0.247252 1.3843e-04
2:48576979 A G 0.081137 8.5899e-07
2:48579442 T C 0.105503 6.4520e-05
2:48585451 A G 0.090498 2.7540e-05
2:48587741 G A 0.263250 -6.6064e-05
2:48618428 T G 0.039244 7.9343e-05
2:48632455 T G 0.634726 -9.2849e-04
2:48633406 A C 0.046479 1.1259e-05
2:48641792 T C 0.051838 1.4569e-04
2:48646493 C T 1.071368 1.4832e-04
2:48651595 G A 0.352722 -6.1606e-05
2:48661238 T C 0.030536 -5.0168e-05
2:48668290 T C 0.107175 5.5251e-06
2:48674726 G A 0.034593 -4.4911e-05
2:48681868 G C 0.245843 -5.9739e-05
2:48683760 G A 0.083838 -5.2165e-05
2:48687120 T A 0.100618 -2.5922e-05
2:48689929 G C 0.044132 -6.4763e-06
2:48690202 G C 0.545838 -3.8970e-05
2:48695591 G A 0.066330 -1.0269e-05
2:48702182 G T 0.427628 -5.0234e-05
2:48704719 G C 0.282436 1.4635e-04
2:48708645 C G 0.162839 -3.3156e-05
2:48712041 G A 0.079148 2.8945e-05
2:48722670 A G 0.111537 -6.4719e-05
2:48726786 C A 0.037933 -3.1180e-05
2:48728310 G A 0.267148 5.1248e-05
2:48753779 A C 0.322488 -1.5225e-05
2:48755160 C T 0.441968 -2.9780e-05
2:48755968 T C 0.240864 -7.6089e-05
2:48756682 G C 0.352171 -6.4734e-05
2:48761751 A G 1.914121 6.2408e-06
2:48773295 G T 0.355582 -2.7689e-05
2:48774852 C T 0.053311 -4.7643e-06
2:48776217 G A 0.259478 -1.1095e-05
2:48778865 T G 0.477155 -4.9158e-05
2:48781162 T G 0.094880 7.3094e-05
2:48786743 C T 0.645746 -1.7492e-06
2:48787324 T C 0.289310 5.0005e-06
2:48790348 T C 0.024989 -4.4684e-05
2:48795407 C T 0.036898 -3.0236e-05
2:48807869 A G 0.026690 3.8305e-05
2:48808152 C G 0.659225 -4.0733e-07
2:48808594 T C 0.986348 1.0181e-05
2:48808898 T C 0.641224 1.2949e-06
2:48809593 T G 1.007309 1.5618e-06
2:48809629 T G 0.207585 -6.2238e-05
2:48814032 C G 0.071819 -6.7695e-05
2:48815306 G C 0.052565 1.4174e-04
2:48818752 T C 0.035035 -1.5120e-05
2:48822381 A G 1.087872 -1.7429e-05
2:48824650 A G 0.585368 1.0586e-05
2:48827497 C T 1.125247 -1.5590e-05
2:48829510 T C 0.746231 -1.3692e-05
2:48860616 G C 0.221536 -4.8109e-05
2:48864180 G A 0.083039 8.9083e-05
2:48864219 T G 0.226687 -5.7021e-05
2:48864516 A G 1.938542 -8.4747e-06
2:48870206 G A 0.434781 4.0460e-05
2:48871833 T C 0.054960 -3.1592e-05
2:48873662 C T 0.133420 4.9063e-05
2:48873925 G A 0.133624 5.3584e-05
2:48873978 G A 0.558208 -3.6099e-05
2:48875108 A G 0.053961 2.1634e-04
2:48876239 G A 1.879969 -1.0384e-06
2:48889967 G A 0.118376 -6.6380e-05
2:48896897 G A 0.045664 2.4383e-05
2:48898798 A T 1.943407 -1.6908e-05
2:48904550 C T 0.579701 5.5684e-05
2:48907131 A G 0.091371 1.4600e-04
2:48920263 T C 1.804628 -5.3790e-05
2:48925691 G C 0.216602 2.7163e-05
2:48926788 C A 0.227277 -1.7071e-05
2:48935291 A G 0.120245 8.2673e-05
2:48936006 A G 0.246226 -3.9279e-05
2:48937113 A G 0.270219 -3.4773e-05
2:48937614 A C 0.817722 9.9380e-05
2:48938255 A G 0.042610 -6.2870e-06
2:48938838 T C 0.050812 -3.5422e-05
2:48941428 T C 1.449696 -6.8213e-06
2:48943007 T C 0.135442 -4.4940e-05
2:48948856 G A 0.367705 2.9961e-05
2:48950044 T C 0.088135 -1.1260e-05
2:48951955 C T 0.093883 -9.0339e-05
2:48952574 T C 0.930693 -6.0425e-05
2:48953209 T C 1.821315 -5.0045e-05
2:48954842 G A 0.536533 -1.0644e-04
2:48956431 A T 1.017790 -4.4368e-05
2:48958595 G A 0.459238 5.3818e-05
2:48958747 T C 0.082341 -3.3866e-06
2:48960032 A G 0.357000 -1.0660e-04
2:48965232 G A 0.045613 1.0850e-06
2:48975387 A C 0.033493 -9.7409e-06
2:48976068 C T 0.030364 -3.0062e-05
2:48976210 A G 1.470735 2.0474e-05
2:48976306 T C 0.041299 -1.4322e-05
2:48978109 T C 0.171077 -1.0393e-05
2:48978159 G A 0.092433 -4.9253e-05
2:48983592 G C 0.038319 -4.8887e-05
2:48983863 T C 0.020244 -9.3932e-06
2:48996644 G T 0.029066 -5.8028e-05
2:48999834 T C 0.231503 -1.6825e-05
2:49002428 G C 0.235707 1.7579e-05
2:49002755 T C 0.057365 -2.0631e-05
2:49003681 A C 0.060585 1.8282e-05
2:49006403 G C 0.099748 6.7481e-05
2:49007289 T G 1.328454 3.9047e-05
2:49007857 T C 0.966725 -1.0182e-06
2:49011274 G A 0.183674 2.6461e-05
2:49013655 C T 1.285707 2.8224e-05
2:49022868 T G 0.073604 -1.8464e-05
2:49030540 G C 0.042893 1.7418e-05
2:49034921 C T 0.042224 -1.8324e-05
2:49035123 G T 0.531463 3.6347e-06
2:49037240 C A 0.218384 6.0768e-05
2:49040916 T C 0.048819 -7.2363e-05
2:49042243 G C 0.036836 -3.5156e-05
2:49042485 G A 0.367581 6.9399e-05
2:49046065 T A 0.025473 8.9367e-06
2:49050411 A G 0.031451 9.9860e-05
2:49052740 T C 0.143959 -5.0872e-05
2:49055686 A G 0.183713 4.1903e-06
2:49070715 C T 0.137604 4.0341e-05
2:49075109 G A 0.056116 1.2582e-04
2:49076156 G A 0.251228 -7.9325e-06
2:49078012 G A 0.148311 1.8577e-05
2:49081698 G A 0.039965 -4.8028e-05
2:49084744 C A 0.663594 7.1327e-05
2:49089076 C T 0.022240 -2.3901e-05
2:49090394 T C 0.111449 3.3523e-05
2:49090726 T C 0.275831 6.7603e-06
2:49092915 A G 0.021019 7.6418e-06
2:49098794 G T 1.794667 8.9752e-05
2:49101292 G A 0.386550 -1.0628e-05
2:49103144 A C 1.864727 7.2056e-05
2:49108293 A G 0.073231 -4.0119e-05
2:49110481 A G 0.020276 2.3209e-04
2:49114231 C T 0.685821 5.0104e-05
2:49115371 A G 0.052289 -1.3202e-04
2:49116039 T C 0.057005 -1.2500e-05
2:49116124 A G 0.443909 -3.7944e-05
2:49119557 T G 0.316863 -1.5855e-04
2:49119792 C T 0.114611 1.1441e-04
2:49121258 G A 0.092072 -1.6823e-05
2:49125508 T C 0.070929 -1.4158e-05
2:49128198 G A 0.148039 9.3283e-05
2:49130334 T C 0.982372 -2.3296e-05
2:49135725 A G 0.033246 6.0359e-05
2:49138080 C T 0.102426 1.0138e-04
2:49138361 A G 0.576595 7.5182e-05
2:49140007 A G 0.024210 1.7649e-04
2:49140983 G A 1.899388 3.7718e-05
2:49141838 G A 0.209182 1.1851e-05
2:49149087 A C 0.123037 1.0908e-04
2:49153675 C T 0.510599 -1.1915e-05
2:49155400 G T 0.130690 2.5474e-05
2:49157785 G C 0.106798 -6.9255e-05
2:49159230 T C 0.046249 -4.7609e-05
2:49165092 A G 0.948727 -2.9426e-05
2:49170577 G A 0.129129 -1.1589e-04
2:49175884 A G 0.085042 4.2898e-05
2:49176579 T C 0.090180 2.4243e-05
2:49177601 T C 1.611792 1.0494e-04
2:49184491 G A 1.207968 5.3927e-05
2:49189921 T C 1.101998 8.3615e-05
2:49191041 T C 1.101508 9.0631e-05
2:49191665 T C 0.082510 4.6125e-05
2:49201328 G A 0.274769 -5.1050e-05
2:49201612 T C 1.284841 5.1645e-05
2:49209108 C T 0.332534 1.6332e-05
2:49217994 G T 1.318671 5.4674e-05
2:49223006 T C 0.023081 -2.8408e-05
2:49232414 T G 0.056875 1.9564e-04
2:49233510 C T 1.553060 6.1302e-05
2:49240732 A G 1.542648 3.5469e-05
2:49241042 A G 0.030578 -4.9235e-05
2:49241849 A G 1.248443 8.6664e-06
2:49243814 C G 0.957289 -5.8019e-05
2:49245850 G C 1.234074 -2.0372e-05
2:49247151 T C 0.051289 -1.0096e-04
2:49247737 G T 0.800438 -1.0637e-05
2:49250821 C T 0.787802 -2.5506e-05
2:49266321 G C 0.050533 -1.5963e-05
2:49268280 A G 0.108713 -8.2617e-06
2:49269471 G A 0.075155 -6.2722e-05
2:49270091 G T 0.107558 -1.6854e-05
2:49275834 T C 0.053094 -4.7783e-05
2:49292561 A G 0.801048 -2.7095e-05
2:49315654 T G 0.456512 -2.0564e-05
2:49317952 G A 0.922190 -6.6919e-05
2:49319146 T C 0.393898 -7.4926e-05
2:49342804 A C 0.464405 5.3261e-06
2:49344853 C T 0.757935 -3.1109e-05
2:49358409 C A 0.297571 -4.3230e-05
2:49366284 C T 0.033866 1.4349e-05
2:49368172 A G 0.067252 -6.5968e-05
2:49375656 T C 0.055071 5.9139e-05
2:49377607 T C 0.560142 3.2854e-05
2:49398977 C A 0.067450 2.4503e-05
2:49403846 G A 1.012259 -1.8381e-05
2:49416106 C T 0.307483 2.0260e-05
2:49423191 G A 0.295630 -3.7059e-05
2:49431785 A G 0.795086 1.6245e-05
2:49436191 C G 1.003817 1.3427e-05
2:49451009 G A 0.035927 1.6696e-04
2:49466339 C T 0.057537 -5.4346e-05
2:49469442 C T 0.585660 3.6644e-05
2:49470148 T C 0.067716 4.3639e-05
2:49475483 A C 0.037498 -3.0915e-04
2:49475902 C T 0.052075 -2.1034e-05
2:49478108 A G 0.028267 -3.4462e-05
2:49482807 T C 0.162366 -3.1604e-05
2:49485496 G A 0.191334 -1.0588e-04
2:49494697 A G 0.033081 2.2356e-05
2:49496176 A G 0.036771 2.3521e-05
2:49500617 G A 0.567955 2.8029e-05
2:49507531 A G 0.078128 -4.7565e-07
2:49514008 G A 0.850874 -3.9439e-06
2:49517207 T C 1.019922 -1.2083e-05
2:49525349 A G 0.544293 -2.2852e-05
2:49552033 G A 0.073909 -1.1516e-04
2:49557587 A C 0.192801 -3.4106e-05
2:49558827 A G 1.139837 -3.7036e-05
2:49559363 A G 0.176400 -4.6606e-05
2:49560530 G A 0.912355 2.0750e-07
2:49561960 A G 0.069177 4.6588e-05
2:49562864 A G 0.373693 -2.2502e-05
2:49563687 G A 0.059793 -7.9643e-05
2:49564319 T G 0.657424 -3.0539e-05
2:49567204 C T 0.091702 8.4597e-05
2:49567629 A G 0.187488 -1.5761e-06
2:49567853 G A 0.025505 -7.6317e-05
2:49568675 A C 0.077677 2.0372e-06
2:49569016 G A 1.432798 -1.4832e-06
2:49569649 A G 0.130252 -1.3720e-04
2:49569911 C A 0.222827 -3.3461e-05
2:49571948 A G 1.575611 -3.8097e-05
2:49572669 C T 1.390422 -2.0666e-05
2:49575829 G T 0.236313 -6.6900e-05
2:49576963 C A 0.069414 3.3339e-05
2:49589171 C T 0.380749 -3.3044e-05
2:49601381 T C 0.199750 -2.1859e-05
2:49609881 A C 0.064870 8.8343e-05
2:49614791 G A 0.029968 -1.6472e-05
2:49623139 G C 0.203707 1.3122e-05
2:49625787 C T 0.136789 2.0500e-05
2:49628568 A C 0.116925 4.8127e-06
2:49629786 T A 1.797429 -9.1008e-05
2:49640594 G A 0.060154 6.7401e-05
2:49641080 A G 1.272186 -1.2900e-05
2:49641556 A G 0.288794 4.0589e-05
2:49646785 A G 0.398098 -4.8386e-06
2:49653672 T C 0.601438 -4.1496e-07
2:49655414 C T 0.051779 9.9411e-06
2:49676328 G A 1.234648 4.9482e-05
2:49676338 A C 0.024548 -3.7719e-05
2:49687659 G T 0.198163 5.0147e-05
2:49693142 C G 0.107113 5.7830e-05
2:49693615 T C 0.105208 -1.0321e-05
2:49696142 A G 1.926987 3.7981e-06
2:49696714 T C 0.120223 5.0398e-06
2:49701071 C T 0.943248 4.4274e-05
2:49703312 C T 0.031253 -2.9853e-05
2:49707922 C G 0.034736 -6.2614e-05
2:49716202 T C 0.160522 3.0054e-05
2:49717811 G A 1.579435 -1.6194e-05
2:49726348 C T 1.434674 3.0737e-05
2:49727334 C T 0.151943 3.9964e-05
2:49740348 A G 0.056304 7.1094e-05
2:49741242 C T 0.165644 -7.6416e-05
2:49743079 A C 0.126292 -3.3204e-05
2:49745950 T C 1.464211 -2.7252e-05
2:49749035 T C 0.084084 -4.4334e-05
2:49758140 G C 0.025495 1.8604e-05
2:49779726 T G 0.111647 3.0256e-05
2:49783498 C T 0.058073 4.0265e-05
2:49791600 A G 0.084016 -5.3867e-05
2:49792431 C T 0.043840 8.2710e-05
2:49793362 A G 0.046839 1.1089e-04
2:49793483 C T 0.086973 -5.9347e-05
2:49793864 A G 0.045655 5.8088e-06
2:49801288 A G 0.031458 -9.4781e-05
2:49802519 G A 0.073224 -1.8599e-05
2:49806744 T G 0.204385 3.2110e-06
2:49811212 C T 0.126922 1.3549e-04
2:49819552 A G 0.110063 3.2615e-05
2:49829630 G A 0.678421 6.7668e-06
2:49830087 A G 0.021698 -7.5595e-05
2:49835794 C A 0.214606 -1.3923e-06
2:49846260 T G 0.123887 -1.0689e-04
2:49846850 A G 0.031873 -7.5210e-05
2:49854540 T C 0.035197 -5.3096e-06
2:49854593 T C 1.631928 -6.7203e-05
2:49863173 T C 0.168805 4.5432e-06
2:49872334 C T 0.225778 7.9718e-06
2:49876591 C A 0.513738 -1.4044e-05
2:49883610 T G 0.147704 2.8543e-05
2:49890160 C T 0.690310 -2.3444e-06
2:49904397 T C 0.042292 5.9168e-05
2:49906795 T C 0.242643 7.3369e-06
2:49926935 T C 0.046521 1.5994e-05
2:49927612 A G 1.972122 2.3948e-05
2:49931115 T G 0.020156 -2.6986e-05
2:49934373 G C 0.031743 1.1694e-04
2:49936055 C G 0.041886 -4.1030e-05
2:49936864 G A 0.380636 3.7114e-05
2:49941022 A C 0.096103 3.8521e-05
2:49950661 C T 0.064762 -2.8063e-05
2:49952622 G T 0.777812 -1.1043e-05
2:49954513 G C 0.076382 3.5025e-05
2:49955497 A C 0.206407 -1.1779e-07
2:49966481 C G 0.102111 -2.5381e-05
2:49973952 C T 0.055317 -8.8046e-06
2:49983995 G A 0.103501 -3.9615e-05
2:49990017 G A 0.651640 -6.4034e-05
2:49990368 T C 1.789763 -3.5820e-05
2:49992926 G A 0.115091 -3.3304e-05
2:49996118 G A 0.029802 3.8466e-05
2:50006207 A C 0.132780 -2.8509e-05
2:50011939 A G 0.091868 -1.4342e-04
2:50019018 C T 0.022133 -9.5796e-05
2:50021720 G A 0.601269 -4.6696e-05
2:50022072 C T 0.020773 2.9909e-05
2:50022173 C A 0.095974 2.3714e-05
2:50022788 C T 0.496996 7.7943e-06
2:50023593 C T 0.210033 4.1322e-06
2:50028214 C A 0.572100 -5.9780e-05
2:50036388 A C 0.029222 1.0427e-05
2:50039921 A G 0.059170 -1.6631e-05
2:50054089 G A 0.343936 -3.9816e-05
2:50055822 G A 0.039715 -3.3037e-05
2:50056246 T C 0.117431 1.7650e-04
2:50056279 A G 0.308382 -5.8412e-05
2:50061043 G A 0.430111 2.8020e-05
2:50061428 G T 0.028712 -1.7290e-05
2:50076895 A C 0.070426 1.2810e-04
2:50097433 C T 0.056505 1.0857e-05
2:50123457 G T 0.040354 6.5435e-06
2:50127258 T C 0.232568 -9.6302e-05
2:50129326 T C 0.342037 -1.5374e-05
2:50135353 G A 0.029325 -3.2196e-05
2:50137790 C T 0.949399 -1.1450e-04
2:50148972 T C 0.320314 -6.0436e-05
2:50154815 G A 0.356507 -1.6098e-05
2:50163575 G A 0.039984 -5.4026e-05
2:50176213 C G 1.560016 -3.9766e-05
2:50179035 G T 0.025661 -4.4243e-05
2:50182346 T C 0.116357 2.5707e-05
2:50184592 A G 0.039134 -5.5138e-05
2:50185536 C T 0.052743 1.2942e-04
2:50186877 A C 0.058180 -1.9725e-05
2:50189738 C T 0.719885 -5.7079e-05
2:50217515 G A 0.046466 -2.4406e-05
2:50221656 A G 1.055360 -5.4017e-05
2:50222214 T C 0.032886 -1.3072e-04
2:50225289 G A 0.028829 -2.6323e-05
2:50226335 C T 1.067651 -5.6399e-05
2:50228459 C T 1.670978 -4.8629e-05
2:50235079 A C 0.028436 1.1853e-06
2:50243006 A G 0.020244 -1.2506e-05
2:50248519 G T 1.411493 -5.2847e-05
2:50256574 G A 0.034846 4.1620e-05
2:50267142 C T 0.843308 -1.0048e-04
2:50267757 A G 0.036907 1.3672e-04
2:50284519 G A 1.228709 5.3658e-06
2:50284876 G A 0.121949 2.2445e-06
2:50294023 C A 0.032373 2.4354e-05
2:50314590 G A 1.764264 1.9043e-06
2:50315307 T C 0.263643 7.9897e-05
2:50322063 A C 0.489086 -2.9844e-05
2:50339429 C T 0.029449 -9.0148e-06
2:50343748 G A 0.578172 -7.0468e-05
2:50357692 T C 0.024064 -1.5786e-05
2:50383632 T G 0.038722 -1.6523e-05
2:50398902 G A 0.288200 -1.3953e-05
2:50402936 A C 0.220951 -1.5711e-05
2:50408684 A G 0.030744 -3.3037e-05
2:50421580 T C 0.152411 -1.1141e-05
2:50425516 A G 0.039472 3.4114e-05
2:50425842 A G 0.284857 -3.0381e-05
2:50439540 C T 0.174761 -4.0577e-05
2:50440043 C T 0.230968 -6.0625e-05
2:50442052 C T 0.149769 2.2357e-05
2:50447755 G A 0.053941 3.1864e-05
2:50453936 T C 0.055009 3.0657e-05
2:50472648 C T 0.486642 1.6804e-05
2:50483743 C T 0.040101 -2.4819e-05
2:50489963 A G 0.217056 1.2293e-05
2:50492260 A G 0.060121 2.8542e-05
2:50494022 T C 1.199821 -7.2144e-06
2:50516018 C T 1.621007 -9.8696e-05
2:50516587 A C 0.508421 -2.0938e-05
2:50516620 A G 0.319619 -3.7883e-05
2:50521839 T C 0.056765 -1.9622e-05
2:50522966 A C 0.115977 -7.1830e-05
2:50530191 C T 0.036154 -4.8696e-05
2:50533547 G A 1.664905 -6.6656e-05
2:50535000 A G 0.202739 -1.2886e-06
2:50538672 C T 0.317405 8.1882e-05
2:50549362 A G 0.193849 -1.4019e-05
2:50562960 G T 0.677596 -7.6690e-05
2:50599937 C T 0.282945 -3.9317e-05
2:50605940 C G 0.034596 -1.9504e-05
2:50608299 A G 0.833279 2.9937e-05
2:50610101 C G 0.037807 8.5430e-06
2:50612632 C T 0.046895 1.1087e-05
2:50617028 G T 0.115659 -5.4126e-05
2:50619022 C T 0.033740 3.7234e-05
2:50630155 C T 0.045220 -4.1560e-05
2:50633802 T C 0.100138 -9.4081e-05
2:50640192 C A 0.440228 1.3394e-04
2:50647642 T C 0.166377 -1.6280e-05
2:50655671 T C 0.050209 4.2602e-05
2:50660101 A G 0.031156 -1.5164e-05
2:50673185 A G 0.692092 7.1692e-05
2:50675756 G C 0.041315 -2.1943e-04
2:50682224 C G 0.167338 -3.4894e-05
2:50683396 T C 0.222688 2.1102e-05
2:50685345 T C 0.093231 -4.1482e-05
2:50687013 A C 0.579282 2.5744e-04
2:50690879 G C 0.866230 8.7854e-05
2:50693952 A G 1.174816 -1.5964e-04
2:50700594 C G 1.838293 2.7699e-05
2:50701299 G A 0.048336 1.5737e-05
2:50701557 C T 1.107035 -6.4815e-05
2:50711015 T C 0.061023 -8.2140e-05
2:50713012 A G 1.032123 -6.5206e-05
2:50717596 C T 0.093400 2.8121e-05
2:50727325 G A 0.280384 5.0460e-05
2:50741932 T C 1.711008 1.5145e-05
2:50744774 T C 0.724004 -5.0195e-04
2:50744940 T G 0.112332 7.4384e-05
2:50745190 C T 0.027511 7.9462e-05
2:50746478 C T 0.077875 -4.0986e-05
2:50748990 A G 0.070563 7.7957e-04
2:50754090 T C 0.081037 -8.2103e-05
2:50756362 T C 0.042857 2.9352e-05
2:50763141 G A 0.210455 -8.6227e-06
2:50763211 A G 0.077035 -3.5010e-05
2:50763261 A G 0.452513 5.9455e-06
2:50768689 C A 0.108067 4.8438e-05
2:50780565 G T 0.082838 -2.0426e-05
2:50782666 T C 0.359727 -3.0295e-05
2:50784324 A G 0.082478 -5.5181e-05
2:50790004 T C 0.537789 -1.0034e-04
2:50792026 G A 0.049829 2.3955e-06
2:50795203 A C 0.031653 8.5805e-05
2:50797059 C G 0.034048 3.2181e-05
2:50797993 A G 0.165037 -3.9418e-05
2:50804980 G T 0.083260 -2.5585e-05
2:50809998 A G 0.681657 -1.7075e-05
2:50812086 T C 0.082556 -3.2828e-05
2:50813803 T C 0.071764 -4.1970e-05
2:50813933 C G 0.930781 -4.0304e-06
2:50816879 C T 1.872890 5.4045e-05
2:50817152 C A 0.609753 -8.0203e-06
2:50817203 C T 1.069758 1.2989e-05
2:50817595 T C 1.535231 1.0094e-05
2:50822050 G T 0.137071 4.4962e-06
2:50822799 G A 0.064500 1.5849e-05
2:50824331 A G 0.530791 -2.7049e-05
2:50826828 G A 0.502043 -2.1573e-05
2:50828633 A C 1.471988 -2.3403e-05
2:50838595 C T 0.043827 1.0052e-05
2:50841822 T C 0.513644 -3.3723e-05
2:50842734 A G 0.043983 4.0837e-05
2:50851835 C T 1.153768 -5.9931e-05
2:50852477 A G 0.168399 -2.1165e-05
2:50860757 C T 0.031146 2.0964e-06
2:50863005 G T 0.113082 1.9531e-06
2:50870735 A G 0.033795 7.1563e-05
2:50876855 C T 0.026813 -1.5871e-04
2:50877396 C T 0.280401 -3.0293e-05
2:50880025 T C 0.855889 -7.3757e-06
2:50882468 A G 1.632889 -3.0864e-05
2:50883300 C T 0.470686 -5.5255e-05
2:50889959 G A 0.983609 -5.4986e-05
2:50891944 C T 0.056337 8.1754e-05
2:50901796 T C 0.233889 4.5775e-04
2:50902931 A G 1.785657 1.4700e-05
2:50904242 A G 0.029692 4.1995e-05
2:50906467 C A 0.267882 -1.5546e-04
2:50906611 A G 0.152943 -5.6007e-05
2:50906725 T G 0.111307 3.2123e-05
2:50913811 C T 0.058897 3.0080e-05
2:50922444 T C 1.548383 -1.1266e-04
2:50932288 G T 0.074311 -1.5652e-05
2:50932942 G A 0.486493 6.6400e-05
2:50935495 T C 0.118230 -2.5689e-05
2:50944481 A G 0.028615 -2.7146e-05
2:50946373 G A 0.052659 -2.3354e-05
2:50967140 A C 0.110713 1.7197e-05
2:50972890 T C 0.048547 -8.6613e-05
2:50975185 G A 0.548393 -2.4656e-04
2:50980560 T C 0.071127 8.1424e-04
2:50986054 G A 0.046203 -1.0549e-05
2:50990348 T C 0.082247 -8.3396e-05
2:50999842 G T 0.043285 3.6173e-05
2:51008959 T C 0.051270 4.8637e-05
2:51016137 C T 0.180246 -3.1660e-05
2:51016770 T C 0.197423 -2.2931e-05
2:51018977 C T 0.228329 4.2273e-06
2:51021488 C T 0.431299 5.9867e-05
2:51034650 T C 0.102537 -3.8438e-05
2:51043854 T G 0.047894 2.4772e-07
2:51059233 A G 0.143910 -6.2324e-05
2:51063883 G T 0.170571 -6.9830e-06
2:51073449 T C 0.358130 2.6752e-05
2:51075167 A G 0.093082 -3.2832e-05
2:51079482 C T 1.125977 -8.7296e-06
2:51089715 A C 0.051666 -1.5400e-05
2:51090450 T C 0.021688 -4.0952e-05
2:51091254 A G 0.050708 1.2156e-04
2:51106285 T C 1.945617 1.1674e-04
2:51107113 A G 1.344657 -3.4001e-05
2:51114449 G T 0.045697 -8.7733e-06
2:51124634 T C 0.052857 -1.8199e-05
2:51131195 T C 0.098953 -1.2453e-04
2:51131666 T C 1.828952 1.2425e-05
2:51135474 T C 0.658589 2.6845e-05
2:51141041 G A 0.184326 -2.9285e-05
2:51146285 T C 0.187929 -3.6820e-05
2:51146447 A G 0.039089 2.0470e-05
2:51172968 T C 1.524121 4.1238e-05
2:51200243 C G 0.052532 -1.0635e-05
2:51201006 A G 0.162602 2.8267e-05
2:51202113 G T 0.083568 -7.8105e-05
2:51204750 C T 0.026193 4.2160e-05
2:51227012 C A 1.137101 1.5332e-05
2:51236356 C T 0.059147 -4.2372e-05
2:51236680 A C 0.033272 -6.1260e-06
2:51258241 A C 0.022960 4.1894e-06
2:51260436 T G 0.592996 -9.1298e-06
2:51272244 G A 0.161759 7.5237e-05
2:51280121 G A 0.092721 5.1178e-05
2:51294663 A G 0.035596 -4.7119e-08
2:51296045 C T 0.027378 6.6141e-05
2:51307995 C G 1.433204 4.7210e-05
2:51318000 G T 0.346640 2.3856e-05
2:51318523 T G 0.275178 -2.4312e-05
2:51319962 A G 0.043574 4.1580e-05
2:51321126 T C 0.032662 -5.3293e-05
2:51325148 A G 0.034726 -4.2851e-05
2:51334488 G A 0.092033 2.3975e-07
2:51334559 G A 0.308814 6.5860e-06
2:51352853 G T 0.051627 -7.4891e-06
2:51355911 A G 1.421584 6.2849e-06
2:51355931 G A 0.047628 8.3531e-05
2:51365614 T G 0.041114 -3.8005e-05
2:51383069 T C 0.033337 3.9656e-05
2:51384339 C T 0.459439 4.7644e-06
2:51391972 C T 0.039436 -7.0064e-06
2:51394817 A C 0.806449 4.2329e-06
2:51394910 A G 0.029504 2.9532e-07
2:51421749 T C 0.028962 -1.0847e-04
2:51426304 A G 0.024379 1.5108e-05
2:51432680 G T 0.132255 -3.6630e-05
2:51435908 G A 0.317581 -6.0184e-06
2:51438757 C G 0.100505 1.5587e-04
2:51453952 A G 0.061530 -6.2439e-05
2:51456987 A G 0.030961 2.7196e-05
2:51458570 G A 1.458216 1.1513e-05
2:51483528 G A 0.155283 6.3698e-06
2:51491947 A G 0.199052 -7.1107e-05
2:51497617 C T 0.023756 4.2349e-05
2:51499179 C A 0.117886 1.4849e-04
2:51499271 G T 0.452893 -3.5531e-05
2:51503572 G A 0.207306 -4.5186e-05
2:51504687 T C 0.048641 5.1057e-05
2:51509630 T G 0.087859 7.6694e-06
2:51513533 A C 1.420244 2.0313e-04
2:51520394 T C 0.060267 5.9511e-06
2:51532050 C T 0.519752 -3.1123e-05
2:51533256 G A 0.073370 4.4962e-05
2:51534381 C T 0.717934 -2.2517e-05
2:51548930 T A 0.040458 -8.6117e-05
2:51549991 G A 0.031419 -1.2661e-04
2:51554288 A G 1.408072 8.3946e-05
2:51555911 T G 0.185858 -5.2720e-06
2:51563145 A G 1.437566 -3.0461e-05
2:51564436 T C 1.078703 1.3375e-05
2:51567867 G A 0.719255 4.1527e-06
2:51572228 T C 0.055746 3.2105e-06
2:51580730 T C 0.057028 1.3530e-04
2:51585984 T C 0.198153 -1.5556e-04
2:51600260 T C 0.407903 -1.7743e-05
2:51600917 T C 0.167406 -2.8731e-05
2:51604274 T G 0.035515 1.5219e-05
2:51615580 G C 0.171418 8.7624e-05
2:51626627 T G 0.021857 9.2294e-07
2:51631595 A G 0.100618 5.2939e-05
2:51633618 T C 1.138993 1.4167e-05
2:51636370 C A 0.020938 -4.7976e-05
2:51639646 T C 0.431494 -1.2942e-06
2:51647759 C G 0.042795 1.2597e-06
2:51648270 G A 0.327668 1.3554e-04
2:51655154 C A 0.361690 -9.2778e-06
2:51665216 A G 0.072098 -6.4397e-05
2:51667739 A C 0.043457 3.8658e-05
2:51672433 G A 0.047560 2.0202e-05
2:51676355 C T 0.352872 6.4421e-06
2:51681732 A C 0.300080 1.4130e-05
2:51683574 G T 0.088645 2.8761e-05
2:51687671 T C 0.039790 -1.6052e-05
2:51688988 T G 0.034084 6.0046e-05
2:51689898 A C 0.127100 -7.8856e-06
2:51696575 A C 0.117425 1.6302e-05
2:51698628 C A 0.077518 1.1245e-05
2:51706432 A G 0.075181 3.6681e-05
2:51711823 G A 0.321232 -1.8068e-05
2:51718820 T C 0.024019 3.8151e-05
2:51719524 A G 0.248083 -2.1625e-05
2:51736994 T C 0.377935 -3.7680e-05
2:51745293 T C 0.335481 -1.7182e-05
2:51745804 C A 0.022444 2.9398e-05
2:51752089 C T 0.437677 -2.9975e-05
2:51761876 C T 1.549454 1.6075e-05
2:51763254 G C 0.089067 1.3548e-04
2:51765855 G A 0.886535 -6.5145e-05
2:51766768 T C 0.060757 1.1552e-05
2:51786520 A G 0.910158 -2.9012e-05
2:51789203 G A 0.070361 2.6785e-05
2:51795799 A G 0.029040 5.7444e-05
2:51799322 G C 0.038589 -1.1226e-05
2:51810439 A G 0.744812 -1.9851e-05
2:51818521 G A 0.056895 -1.2838e-04
2:51819167 A G 0.031224 -2.3977e-05
2:51820664 C T 0.576592 -1.6260e-05
2:51825370 G T 0.028069 -1.2259e-05
2:51825942 G A 0.075058 3.4846e-05
2:51844635 A G 0.182989 6.9009e-07
2:51851017 G A 0.663182 1.8896e-06
2:51851591 C T 0.034658 6.8679e-05
2:51871521 G A 1.669738 4.2652e-05
2:51876140 G A 0.068622 -5.0492e-05
2:51883456 G A 0.051939 -8.7768e-05
2:51885396 G A 0.051718 1.8639e-05
2:51890395 G A 0.030228 1.3555e-05
2:51896214 G A 0.051380 3.0249e-05
2:51899205 T C 1.589455 5.4544e-05
2:51899229 A C 0.056038 2.4803e-05
2:51901577 T C 0.121566 2.0092e-05
2:51906470 G C 0.058771 -3.3408e-06
2:51908838 G A 0.171583 -8.9594e-06
2:51925062 G A 0.188747 3.5523e-05
2:51935657 T C 0.052263 -8.9361e-07
2:51947065 T C 1.629790 1.3643e-05
2:51947324 A G 0.036859 -1.0707e-05
2:51949114 A G 1.499937 -2.5053e-06
2:51953396 G T 0.059634 -1.5567e-05
2:51959367 C T 0.080433 -1.2107e-05
2:51965791 T C 0.495279 -1.2822e-04
2:51989400 C T 0.031558 -1.4556e-04
2:51990638 G C 0.040812 9.4985e-06
2:51995832 C T 0.309002 1.9920e-05
2:52004166 G T 1.423330 -4.3699e-06
2:52005866 G A 0.027514 2.4105e-05
2:52009683 G A 0.055103 3.3479e-05
2:52016261 G A 0.050241 -8.1010e-05
2:52026581 T C 0.027573 2.6057e-06
2:52028104 G A 0.523209 8.7564e-05
2:52029283 A G 0.066285 -2.3937e-05
2:52030498 T C 0.379708 3.0213e-05
2:52030983 T C 0.203492 -6.7865e-05
2:52030996 T G 1.497872 1.8258e-05
2:52034651 G T 0.378039 -7.3900e-06
2:52036654 T C 0.114857 1.2451e-05
2:52036763 A G 0.096759 -1.9867e-05
2:52040189 C T 0.397786 2.5545e-05
2:52041066 T C 0.042542 -7.9183e-05
2:52041737 C T 0.289732 5.5356e-06
2:52048553 G A 0.426829 8.1724e-06
2:52052881 A G 0.436489 9.7317e-06
2:52057526 G T 0.074850 -6.6613e-05
2:52059594 T C 0.150970 1.2598e-04
2:52067497 G T 1.017426 -2.9366e-06
2:52068045 T A 0.035956 4.7862e-05
2:52068946 A G 0.420617 1.4506e-05
2:52072303 T C 1.618676 -5.3452e-06
2:52074452 T G 0.395466 -2.3659e-05
2:52083566 T C 0.706061 -1.1151e-05
2:52085161 G T 1.605969 -4.1880e-05
2:52090172 C T 0.091495 -2.3855e-05
2:52097855 A T 0.064574 -2.0610e-05
2:52098998 G A 0.730528 -2.8676e-05
2:52112992 T C 0.052805 5.0174e-05
2:52113833 G A 0.055778 1.1462e-04
2:52118032 C T 0.027310 -7.3026e-05
2:52126781 C T 0.293286 -6.5541e-05
2:52147979 T C 0.868752 -1.7021e-07
2:52157684 A G 0.129801 -2.6554e-05
2:52166060 G C 0.089398 -3.0156e-05
2:52169692 A G 0.082105 9.8517e-05
2:52177311 G A 0.156520 -2.5351e-06
2:52183857 C T 0.108058 -4.6825e-05
2:52194134 C T 0.354128 -4.0667e-05
2:52198271 A G 0.527918 -3.7153e-05
2:52198434 T C 0.056875 -1.2149e-06
2:52200476 T C 0.443626 4.5865e-05
2:52215130 G A 0.047401 -3.3235e-04
2:52215559 G A 0.281543 -5.3549e-05
2:52220867 G A 0.083422 4.5685e-05
2:52223965 T C 0.169613 1.9878e-05
2:52227539 G T 0.084143 -1.2579e-05
2:52237663 G C 0.318434 -2.6841e-05
2:52257509 A G 0.441403 -1.6686e-05
2:52273536 A G 0.052552 2.8905e-05
2:52274829 G A 1.496633 -4.0041e-06
2:52284435 C A 0.706801 2.5054e-05
2:52286155 G A 0.732384 2.5510e-05
2:52300359 A G 0.078722 8.7313e-05
2:52308356 G A 0.038254 -7.2374e-05
2:52311667 A G 0.574050 8.3448e-06
2:52320786 A C 0.098531 -6.4543e-05
2:52324475 G A 0.138438 -3.4752e-05
2:52324593 T C 0.366264 -1.0441e-04
2:52327826 A G 1.087528 -4.7635e-06
2:52332426 C T 0.438524 -1.4784e-05
2:52335664 G A 1.029997 -4.9179e-06
2:52338550 A G 0.026865 -4.4523e-05
2:52346688 A G 0.231429 -2.0777e-05
2:52351701 C T 0.141346 3.8390e-05
2:52352115 T G 0.368526 1.2610e-05
2:52360577 G A 0.841364 5.7836e-06
2:52369737 C A 0.222344 6.7872e-05
2:52386355 T C 0.771174 1.4326e-05
2:52389302 T G 0.054714 2.4781e-05
2:52389624 C G 0.177685 4.9660e-05
2:52389887 G A 0.025518 5.2133e-05
2:52390169 T C 0.125724 3.5137e-05
2:52398395 C T 0.031597 3.6279e-05
2:52401347 A C 0.045262 4.6769e-05
2:52404308 A G 1.060043 -1.7103e-05
2:52412944 G C 0.429465 -2.5870e-05
2:52416406 A G 1.201733 -2.1223e-05
2:52418245 C T 0.034687 1.5823e-05
2:52420457 A G 0.026515 2.7131e-05
2:52425368 C T 0.058255 2.0699e-05
2:52427639 T C 0.045798 -1.0870e-05
2:52443586 C T 0.144128 -4.3588e-05
2:52451381 T G 0.100547 3.3583e-06
2:52456406 C T 0.059011 2.4703e-05
2:52457693 T C 1.174602 -3.1462e-05
2:52475669 G T 0.048391 -4.8410e-05
2:52477224 G A 0.065749 -4.0948e-05
2:52478587 G A 0.114348 2.5362e-06
2:52484282 A G 1.735916 7.9156e-05
2:52485526 C T 0.155166 1.9712e-05
2:52490535 A G 1.017105 -1.1208e-05
2:52492700 T C 0.133277 -5.4232e-05
2:52493961 G C 0.059024 1.0824e-04
2:52495647 T C 0.353595 -3.5611e-06
2:52499651 T C 0.096477 2.0990e-05
2:52503489 C T 0.062260 4.3026e-05
2:52508314 A G 0.657034 6.3733e-05
2:52510783 C T 0.718775 -4.5126e-05
2:52510908 C T 0.049959 -1.2142e-05
2:52519964 C T 0.038569 -2.8331e-05
2:52527512 C T 0.026839 4.2754e-05
2:52535933 C T 0.327983 -3.0799e-05
2:52540500 T C 0.043730 5.1616e-05
2:52563135 A G 0.179519 1.0761e-05
2:52568933 G T 0.074208 -1.7544e-04
2:52581126 T C 0.242279 2.4035e-05
2:52593592 T C 0.025726 2.3051e-05
2:52607363 C A 0.049517 8.2738e-05
2:52617748 C T 0.046155 4.1248e-05
2:52618054 T C 0.557623 4.2650e-05
2:52618422 G T 0.031078 -1.1980e-05
2:52627014 A G 0.023327 1.0040e-05
2:52640494 A C 0.150012 7.0060e-05
2:52641537 T C 0.108320 -1.8356e-05
2:52641956 T C 0.026138 -1.4274e-04
2:52643808 G A 0.161090 -1.5262e-05
2:52646336 C A 0.605505 4.9319e-05
2:52646390 C T 0.139016 -3.8496e-05
2:52653507 C T 0.126847 -2.7664e-05
2:52656980 A G 0.436778 1.4001e-05
2:52662683 G A 0.042286 4.6764e-05
2:52664154 C T 0.065408 8.3686e-05
2:52667944 C A 0.467035 2.9704e-05
2:52683797 G A 0.171012 -1.2943e-05
2:52689447 G A 0.096045 -3.6144e-05
2:52689497 G T 0.049589 -5.1499e-06
2:52696451 T C 1.212172 1.5476e-05
2:52703590 A G 1.007241 1.9394e-06
2:52705008 A C 0.041364 2.2944e-05
2:52708182 T C 0.581373 8.1998e-05
2:52709008 C A 1.267839 -6.0752e-06
2:52713917 G A 0.102546 -3.6057e-06
2:52714177 G A 0.604200 -7.5719e-05
2:52714731 C T 0.077239 -6.7407e-05
2:52724331 G A 0.716795 3.8187e-05
2:52735762 T C 0.053279 -1.1616e-04
2:52738473 C G 0.027134 -7.7672e-06
2:52742206 T C 0.045269 -3.3725e-05
2:52795888 A G 0.115065 2.0218e-05
2:52799733 T C 0.148029 3.9729e-05
2:52812857 C T 1.156828 -1.4303e-05
2:52823488 C A 0.066009 -2.8372e-05
2:52826401 G A 0.613509 5.5129e-05
2:52830171 C T 0.023016 -2.3893e-05
2:52833188 C A 0.031993 1.3037e-05
2:52836357 G A 0.097340 -2.8665e-05
2:52838747 G A 0.064418 -3.8007e-05
2:52843466 C T 0.067418 -6.1375e-05
2:52847059 A G 0.350499 3.5164e-05
2:52853564 C A 1.473085 -2.2777e-05
2:52855689 A G 0.098817 1.2281e-05
2:52858270 C G 0.441581 1.4290e-05
2:52863457 G T 0.111394 1.7173e-05
2:52866377 T C 0.027651 5.3065e-06
2:52870277 T C 1.294756 4.1555e-05
2:52876745 A C 0.026080 5.0490e-06
2:52887277 A G 0.047852 -3.3758e-05
2:52892025 G A 1.349580 5.4318e-06
2:52896902 A G 0.054571 7.1121e-05
2:52899873 C A 0.427865 -5.3849e-05
2:52901133 C T 0.038547 -9.6080e-06
2:52917512 T C 0.376072 -5.5179e-05
2:52925489 C T 0.047888 8.0099e-05
2:52926004 T C 0.051932 2.9189e-06
2:52926231 A C 0.120648 -1.5810e-05
2:52930481 A G 0.031091 -8.5814e-05
2:52932067 C T 0.870202 2.7718e-06
2:52946556 A G 0.242964 3.7112e-05
2:52948622 T C 0.074295 -3.4886e-04
2:52950475 C T 0.196225 5.5934e-05
2:52951701 G A 0.544718 -1.6739e-04
2:52956457 A C 0.078112 -2.9116e-05
2:52961642 G A 0.205502 -1.4368e-04
2:52962663 A G 0.026596 5.9484e-05
2:52962747 C T 1.227959 -8.6393e-05
2:52968753 C A 0.244444 2.1544e-05
2:52969859 C T 0.046421 -4.6689e-05
2:53002653 C T 1.222616 -7.1178e-05
2:53016783 C T 0.038962 -3.2810e-05
2:53027475 A C 0.032386 7.0343e-05
2:53050565 G A 1.915614 -9.4179e-05
2:53057019 A C 1.698690 -1.2464e-04
2:53065852 G T 0.238482 -1.2220e-04
2:53087260 T C 0.851792 -1.0587e-04
2:53088011 A C 0.274665 -4.9695e-05
2:53089764 A C 0.028446 -1.0645e-05
2:53099243 T C 0.050773 -2.8750e-05
2:53099977 G A 0.046619 1.0496e-04
2:53122836 C T 0.053097 -1.2265e-05
2:53141068 T C 0.022879 7.3914e-06
2:53146776 C T 0.038313 3.4798e-05
2:53163987 C A 1.848349 2.4261e-05
2:53181893 A G 0.531038 3.2576e-06
2:53189172 T G 0.031468 -1.3819e-05
2:53189640 T C 0.447154 4.3364e-05
2:53192269 G A 0.079057 -4.4132e-05
2:53210464 G A 0.026430 -2.9301e-05
2:53214032 T C 0.426437 -6.9006e-06
2:53217244 A C 0.428605 -5.1908e-06
2:53229371 C T 0.346659 -1.4357e-05
2:53236165 G A 0.219906 -2.0364e-05
2:53237320 C G 1.216475 4.6013e-05
2:53248062 T C 0.771843 2.2210e-04
2:53248656 G A 0.053717 5.7993e-05
2:53258024 T C 0.046940 -3.6886e-05
2:53261700 C A 0.055999 1.3906e-04
2:53266129 T C 1.177147 4.4730e-05
2:53277312 A C 0.047596 -2.6774e-06
2:53290223 C T 0.021821 4.9737e-05
2:53292581 A G 0.296908 2.8262e-05
2:53302809 C T 0.038689 -3.7681e-08
2:53304333 C T 0.037141 1.1141e-05
2:53314388 A G 0.206521 1.4561e-04
2:53325326 C T 0.079888 3.6305e-06
2:53328799 T C 0.040880 1.3445e-04
2:53335738 A G 0.253415 -3.3439e-05
2:53341648 C A 0.036641 -1.5208e-05
2:53353054 C T 0.715052 1.1093e-05
2:53355222 G A 0.036654 -1.8147e-05
2:53355627 T G 1.142333 6.3251e-05
2:53356999 T C 0.400432 5.9505e-05
2:53358680 G T 0.161275 1.0925e-05
2:53359345 A C 0.339895 2.2192e-05
2:53368717 C T 0.221097 1.4448e-05
2:53370268 C T 0.080407 -1.3665e-05
2:53375283 C T 0.144098 -1.0895e-04
2:53379988 C T 1.130762 -5.4158e-06
2:53380757 T C 0.083701 -1.9159e-04
2:53380974 A G 1.770733 3.3980e-05
2:53381925 T C 1.840244 4.7646e-05
2:53385578 C T 0.050030 3.8495e-05
2:53388238 C T 0.035635 -5.1102e-06
2:53389260 A C 0.158234 9.2257e-05
2:53395138 C T 0.164985 8.3555e-05
2:53402205 G C 0.472594 2.3810e-06
2:53403913 G A 0.025645 -1.8396e-04
2:53410001 C T 0.061036 2.0846e-04
2:53412753 A C 1.520125 -3.3418e-05
2:53421015 A G 1.250884 2.5447e-06
2:53423530 G A 0.194093 9.6005e-06
2:53428100 C T 1.497866 6.9693e-07
2:53429024 C T 0.601717 1.9497e-04
2:53429758 C A 0.179863 -1.6701e-04
2:53430034 C G 0.240783 7.2005e-05
2:53453048 G T 0.038991 -1.6033e-05
2:53453844 G A 0.191181 -1.0677e-04
2:53454229 T G 0.234275 -8.7801e-06
2:53467440 C A 0.063652 -4.0301e-06
2:53473426 C T 0.329379 5.1767e-05
2:53479949 G A 0.486253 1.0744e-06
2:53483010 C T 0.066090 -6.2917e-06
2:53488703 G T 0.430052 2.7964e-05
2:53488880 A C 0.020056 -1.9131e-05
2:53492378 T C 0.609630 -1.9837e-04
2:53493030 C G 0.022331 1.3882e-06
2:53493297 A T 0.090793 -3.0357e-05
2:53493642 T A 0.590467 2.2348e-05
2:53502453 T C 0.036408 -1.2846e-04
2:53503161 G A 0.325870 4.8522e-04
2:53504370 A C 0.052094 -5.7801e-05
2:53504431 G A 0.186319 7.9337e-05
2:53506164 C A 0.032386 -6.5029e-05
2:53507256 G A 0.081238 -1.3000e-04
2:53507604 C A 0.441273 6.6939e-06
2:53508118 C A 0.106727 -4.2125e-04
2:53508452 C T 0.056697 7.0123e-06
2:53508689 G T 0.638021 8.4883e-05
2:53511388 C A 0.311677 -1.2939e-06
2:53517136 G A 0.127152 -3.7116e-05
2:53519535 C A 0.197059 -4.9566e-05
2:53520152 G A 0.069118 6.4664e-05
2:53520199 C T 0.030283 -1.7480e-05
2:53522077 T C 1.066090 1.2573e-04
2:53529766 G T 1.261692 4.8383e-05
2:53531224 A G 1.963239 2.9300e-05
2:53531829 A C 0.195076 -5.0500e-05
2:53532456 G A 0.381694 3.7055e-06
2:53537829 C T 0.186923 3.2869e-05
2:53538638 C T 1.268635 5.1884e-05
2:53540600 C T 0.689849 1.1083e-04
2:53543805 C T 0.022126 -5.6442e-05
2:53545029 C G 0.329197 4.8296e-05
2:53545876 C T 0.088833 9.4954e-06
2:53547825 T G 1.080358 1.3050e-04
2:53549521 C T 0.419974 1.4062e-05
2:53551263 G A 0.068979 5.3566e-05
2:53556481 C T 0.359350 2.7204e-05
2:53577948 G A 0.082228 -2.8347e-05
2:53588427 T C 0.038576 5.2764e-05
2:53605210 A G 0.031458 -4.8488e-05
2:53607715 C T 0.069427 -1.5484e-04
2:53613167 A G 0.106993 1.2345e-06
2:53619334 C T 0.038485 5.0811e-05
2:53619655 C T 0.027878 1.3455e-05
2:53621813 C A 0.052841 -4.5071e-05
2:53623161 A G 0.414577 -2.3457e-05
2:53628263 A G 0.042110 7.8012e-06
2:53628335 T C 0.126870 -4.3052e-05
2:53633289 G A 0.440173 1.2226e-05
2:53633492 C T 0.352398 -2.3918e-05
2:53634890 T C 0.098668 -1.1092e-05
2:53635827 G T 0.024772 -3.5027e-05
2:53636149 T C 0.828696 6.3734e-05
2:53636324 A C 0.730025 -2.9771e-05
2:53642030 A G 0.065395 6.8272e-05
2:53643895 A G 1.759094 -7.5334e-05
2:53647051 T G 0.070228 -6.4713e-05
2:53649083 T C 1.915555 -2.7479e-06
2:53650968 A C 0.434671 2.2710e-05
2:53656304 C T 0.065986 5.4583e-06
2:53656677 G A 0.038933 -3.0989e-05
2:53658184 C T 0.079021 -6.6664e-05
2:53663691 C T 0.191396 -9.5934e-05
2:53666834 T C 0.025440 -3.3989e-05
2:53667984 T G 0.564732 -8.8201e-05
2:53675250 C T 0.089898 4.1207e-05
2:53676884 C T 0.134682 -1.0493e-04
2:53680030 G A 0.038790 2.7132e-05
2:53691289 A G 0.895032 -5.1297e-05
2:53693487 A C 0.033422 -3.4005e-05
2:53702798 G A 0.091761 3.9225e-05
2:53705382 C T 0.067658 -3.4103e-05
2:53718705 G A 0.072435 -1.7681e-05
2:53720073 T C 0.089440 -5.7748e-06
2:53725767 C T 0.947273 3.3818e-05
2:53726818 A G 0.048917 -5.4573e-06
2:53731063 C T 0.053776 -4.3936e-05
2:53732738 A G 0.041393 -3.3813e-05
2:53736783 G A 0.743534 1.2897e-05
2:53749408 C T 0.090336 1.6669e-04
2:53753164 C T 0.226628 4.7543e-05
2:53758980 G T 0.096762 6.4944e-05
2:53767897 A G 0.035139 4.4184e-07
2:53768251 T C 0.067297 -1.0968e-05
2:53769839 A G 0.673468 -1.1331e-05
2:53775031 C A 0.047008 3.6118e-05
2:53777979 A G 0.020419 5.7302e-05
2:53778909 A C 0.256853 1.8606e-05
2:53782559 T C 0.095230 -3.3660e-05
2:53783875 T C 0.041130 7.9903e-05
2:53791702 C A 0.091923 -1.5338e-05
2:53792592 G A 0.355287 -9.5697e-06
2:53792994 T C 1.758675 -3.1225e-05
2:53796674 A T 0.041747 1.2754e-04
2:53799432 A G 0.141258 4.8877e-06
2:53799915 C G 0.100859 5.4558e-05
2:53801491 A G 1.665379 -2.2369e-05
2:53805483 T C 0.033285 -2.0587e-05
2:53807215 A G 0.373807 8.0549e-05
2:53813293 T C 0.564715 -1.0824e-04
2:53820777 C T 0.385248 6.7442e-05
2:53824470 A G 0.047631 -1.5316e-04
2:53826778 C A 0.895669 1.1756e-06
2:53828410 C T 1.120787 -5.4850e-05
2:53828849 T C 0.064610 5.9035e-05
2:53829044 G C 1.741083 -1.4551e-05
2:53835083 A G 0.394687 -1.1289e-04
2:53836482 G A 0.088697 5.7243e-05
2:53837432 T C 0.091546 -6.1640e-05
2:53838078 T C 1.182570 -2.3227e-06
2:53839551 G A 0.052302 -1.1701e-05
2:53842082 A G 0.067862 -6.8370e-05
2:53846489 A G 0.243629 -4.1114e-05
2:53846547 T C 1.372921 2.5656e-05
2:53847735 G C 0.472335 4.4860e-05
2:53847886 C T 0.095136 1.9602e-05
2:53850139 G A 0.290982 -1.6402e-05
2:53850382 C T 0.307814 -1.6265e-05
2:53850774 G A 0.769182 4.7650e-05
2:53851812 T C 0.034022 -1.4287e-05
2:53852682 G A 0.478421 4.0617e-04
2:53856049 G T 0.455480 -6.0870e-06
2:53857398 C T 1.133998 4.0890e-05
2:53862741 T A 0.128298 1.4499e-07
2:53896364 T C 0.074844 5.4593e-05
2:53896767 C G 0.134066 8.3841e-05
2:53897251 G A 0.217319 -6.9432e-05
2:53901973 G A 0.954439 2.2212e-05
2:53904878 A G 0.033967 -8.8748e-06
2:53918603 A G 0.034447 -5.1976e-05
2:53921754 A G 0.057486 -3.7546e-05
2:53921891 G A 0.263555 6.2691e-05
2:53926906 G T 0.022305 -3.5984e-05
2:53936577 G T 0.296545 1.0366e-04
2:53954123 G A 0.416910 8.4932e-05
2:53955513 C A 0.428868 -4.7733e-05
2:53955850 T C 0.367017 -1.5758e-05
2:53955982 A T 0.124913 -5.4967e-06
2:53957346 T C 0.062958 -1.6964e-06
2:53965261 T G 0.033814 1.4904e-06
2:53976203 C G 0.044941 -7.9163e-05
2:53989471 A G 0.048725 9.5654e-06
2:53992593 T A 0.048556 -5.3142e-05
2:53992622 C G 0.037028 -3.8463e-05
2:53993246 C T 0.051325 -1.1903e-05
2:53994820 T C 0.120314 -1.8324e-05
2:53994929 A G 0.120203 -2.2983e-05
2:53995733 G T 0.204262 1.6260e-04
2:54012113 A G 0.024090 1.1267e-05
2:54035508 C G 0.126724 7.8100e-05
2:54039813 T C 0.308940 8.0181e-06
2:54041934 T G 0.044376 -3.2007e-05
2:54059290 A G 0.057158 -4.9967e-06
2:54067274 G C 0.104104 1.0518e-04
2:54069947 T C 0.370814 -3.1179e-05
2:54081548 T C 0.070014 -6.7766e-05
2:54085437 G C 0.032120 3.5887e-06
2:54088024 T C 0.060309 -1.1787e-04
2:54090198 T C 0.103144 -2.2387e-05
2:54093956 A G 0.120401 -2.2467e-07
2:54111824 T C 0.025265 8.9667e-05
2:54112612 G T 0.099719 -4.2359e-05
2:54114864 C T 0.119905 5.0347e-05
2:54115904 G A 0.614489 -3.5065e-05
2:54119870 C T 0.110154 -1.1517e-05
2:54120025 T A 0.590441 -4.5190e-05
2:54120820 A G 0.828361 -1.4466e-05
2:54125258 C T 0.817138 -9.5616e-06
2:54127041 T C 0.965452 2.7161e-05
2:54130152 A G 0.028511 -1.1704e-04
2:54133744 C T 0.550827 -1.0275e-05
2:54145082 C T 0.102313 5.6054e-05
2:54152585 T C 0.069313 2.0232e-05
2:54153284 G A 0.085136 1.4252e-05
2:54173533 C T 0.047161 -1.8619e-05
2:54174258 G A 0.149331 1.2267e-04
2:54178909 C T 0.980224 3.1111e-05
2:54180399 C T 0.025901 -3.1152e-05
2:54197829 A C 0.080125 1.0125e-04
2:54202478 T C 0.071209 -2.3695e-05
2:54203249 A G 0.056755 1.4473e-04
2:54209345 C T 0.318285 -4.3169e-06
2:54212896 A G 0.162576 9.8808e-05
2:54216349 A G 0.995904 2.8940e-05
2:54240105 T C 0.120752 4.5196e-07
2:54284441 A G 0.220831 2.8469e-06
2:54284584 A G 0.211448 8.6953e-06
2:54289362 A G 0.025336 -4.0839e-05
2:54296962 C A 0.044395 6.3146e-05
2:54303813 A G 0.049342 3.2945e-05
2:54304024 C T 0.061539 -4.6190e-05
2:54308763 A G 0.058599 -5.6143e-05
2:54312153 T A 1.057729 2.2160e-06
2:54315666 G A 0.771061 -3.9463e-05
2:54319673 A C 0.032071 2.7752e-05
2:54331574 A G 0.028157 -3.8068e-05
2:54339633 T C 0.411282 8.3375e-05
2:54353344 A G 0.021919 1.7883e-05
2:54353453 G A 0.025567 -2.2359e-05
2:54355294 C G 0.057180 3.1596e-05
2:54358895 C T 0.446353 2.1362e-05
2:54362975 C T 0.171697 -2.2871e-05
2:54370506 T C 0.105487 -5.5737e-06
2:54373525 G A 0.116016 -3.3858e-05
2:54385123 G A 0.385453 2.6604e-05
2:54387859 C T 0.151486 -6.7254e-06
2:54408196 G A 0.073237 -6.5605e-05
2:54411930 G T 0.485334 5.6397e-05
2:54418977 A G 0.050504 -1.1583e-05
2:54427305 C A 0.081072 2.1099e-06
2:54434832 C A 0.524978 -1.5418e-05
2:54435590 T G 0.561905 -4.7385e-06
2:54454013 T C 0.066269 -1.0499e-05
2:54459093 G A 0.190604 3.3619e-06
2:54480882 T C 0.058550 3.2182e-04
2:54482553 A G 0.050627 5.1885e-05
2:54482964 T C 0.518437 -1.4007e-05
2:54482989 T C 0.293520 -3.4030e-06
2:54483272 A C 0.197936 -2.4239e-06
2:54486149 A C 0.077388 7.9045e-05
2:54492661 T G 0.043233 -9.9033e-05
2:54502060 C T 1.333628 1.8922e-05
2:54505456 C T 0.341953 -1.3479e-05
2:54508110 G A 0.787501 -1.8228e-05
2:54521245 T C 0.055392 -4.9256e-05
2:54521738 A G 0.149980 3.3056e-05
2:54527866 C T 0.163476 6.0346e-06
2:54528018 C A 0.042743 1.4375e-05
2:54535363 A G 0.062838 1.3964e-05
2:54535788 G A 0.040452 -5.2059e-05
2:54537429 C A 0.028517 -9.2736e-05
2:54540970 C T 1.351781 1.3986e-04
2:54545431 T C 0.041857 8.3368e-06
2:54545593 C T 1.118334 4.3937e-05
2:54547724 G A 0.187381 7.9153e-05
2:54551880 C T 0.316058 4.5765e-05
2:54556550 C T 1.200591 3.3753e-05
2:54559391 G A 0.771804 -1.5791e-05
2:54559447 G C 0.037251 1.8029e-05
2:54561109 A G 0.035930 -4.5405e-06
2:54561638 T G 0.192687 1.7703e-04
2:54562012 A C 0.704938 -3.6558e-06
2:54574532 C A 0.444499 1.5837e-05
2:54580075 C T 0.057732 -5.6305e-05
2:54585354 C G 0.050939 -4.2479e-05
2:54587302 A G 0.023431 7.4679e-05
2:54587378 G C 0.193304 1.5358e-04
2:54587647 T C 0.028267 -1.0723e-05
2:54587659 C G 0.443204 2.4970e-05
2:54592669 G A 0.389698 -1.6550e-05
2:54593980 T G 0.038725 2.5022e-06
2:54594875 A G 1.602610 -1.0515e-05
2:54596016 T C 1.158081 -3.0644e-05
2:54599272 G A 0.194716 1.5458e-04
2:54599685 G A 1.800250 1.2465e-04
2:54602815 G T 0.354543 -5.0004e-05
2:54607847 C T 0.088531 -1.0747e-04
2:54609774 C T 0.187962 1.5588e-05
2:54611513 A G 0.412509 -3.7002e-05
2:54614156 T C 0.155105 1.5119e-04
2:54615464 A G 0.059845 1.1682e-04
2:54617396 C T 0.054834 -1.1411e-05
2:54617544 G A 0.210854 4.6162e-05
2:54619077 A C 0.034580 -1.8242e-05
2:54620184 A C 0.515799 -4.4780e-05
2:54631056 C T 1.290511 2.7934e-05
2:54631603 T C 0.148091 -7.4926e-05
2:54649932 C T 0.069716 1.8202e-05
2:54658502 G T 0.028864 -3.3860e-05
2:54660456 A G 0.331015 -6.9721e-07
2:54666650 A G 0.873617 5.2183e-05
2:54668200 T C 0.532952 4.6469e-05
2:54670790 C T 0.125792 -8.1205e-06
2:54671431 C T 0.485146 5.2068e-05
2:54684557 G A 1.279092 4.5574e-05
2:54690748 G A 0.046252 -8.2877e-06
2:54699021 C T 0.331550 -1.7091e-05
2:54699651 G T 0.650627 -2.7522e-05
2:54700265 T G 0.074217 -3.6266e-05
2:54700884 A G 0.045272 -2.3567e-05
2:54710694 A G 1.957107 5.2266e-06
2:54715749 C A 0.084812 -8.4881e-06
2:54717072 A T 0.030147 -3.2245e-04
2:54718181 C T 0.996378 -6.3392e-05
2:54724992 T C 0.084734 -1.4122e-05
2:54728859 T G 0.091907 5.1926e-05
2:54738209 A C 0.092030 2.7389e-04
2:54748355 G A 0.368445 -6.2965e-05
2:54757402 C A 0.037686 -4.4023e-05
2:54779278 G T 1.456022 1.4126e-04
2:54792104 A G 0.144884 -2.3716e-05
2:54799559 T C 0.596560 -1.0461e-04
2:54816588 G C 0.080680 -9.3971e-06
2:54820213 C T 0.075594 4.3061e-05
2:54838859 G T 0.415924 -6.7741e-05
2:54839518 G A 0.024395 2.9509e-05
2:54844790 T C 0.287080 2.1896e-04
2:54845081 T C 0.034950 9.4544e-06
2:54846533 A G 0.073169 8.0809e-05
2:54858193 C G 0.024431 -3.6347e-05
2:54858214 G A 0.146685 -2.5717e-05
2:54858511 T C 0.611036 -3.8888e-06
2:54858664 T C 0.378211 -5.9910e-05
2:54858727 G C 0.051546 9.1735e-05
2:54862003 A G 0.935367 8.6768e-05
2:54871277 A T 1.399234 7.3518e-05
2:54871519 T C 0.024165 -2.6110e-05
2:54878169 T G 0.196037 2.5340e-04
2:54882291 A C 0.091793 2.2353e-04
2:54883785 T C 0.214599 -2.0866e-05
2:54886347 A G 0.646745 6.9900e-06
2:54888075 A G 0.503475 -7.9634e-06
2:54891399 A G 0.023746 -5.1827e-05
2:54898115 T C 0.107009 2.4412e-05
2:54904060 G A 0.079180 6.7823e-06
2:54928655 G A 0.190211 2.5217e-04
2:54932638 A C 0.027631 3.1998e-05
2:54934253 G A 1.353660 1.2233e-05
2:54946278 T C 0.038735 3.3325e-06
2:54946324 T C 0.159214 -4.0264e-05
2:54948825 G A 0.293257 1.6565e-05
2:54954824 A G 0.777689 4.6468e-05
2:54970943 A G 1.783921 1.1461e-05
2:54991585 T C 0.097467 2.7292e-04
2:54998713 A G 0.070303 1.9661e-05
2:55008482 C A 0.516065 -1.3271e-05
2:55010334 G C 0.075571 2.0900e-04
2:55013241 T C 0.140090 3.3435e-05
2:55017296 C T 1.788471 1.3124e-05
2:55022134 C T 0.072001 4.8790e-05
2:55024596 C A 0.036901 -1.5137e-04
2:55026843 G A 1.712842 1.4627e-05
2:55027912 T C 0.820189 -1.2630e-05
2:55031674 T C 1.637411 4.4784e-05
2:55035349 C T 0.093014 -2.7924e-05
2:55036539 G A 0.060621 5.8733e-06
2:55046595 T C 0.045801 -4.3661e-05
2:55056076 T C 1.342648 1.1423e-04
2:55060035 G T 0.020549 2.2354e-06
2:55063536 T G 0.365566 1.9535e-04
2:55064191 T C 0.037609 -4.5290e-05
2:55069823 G A 0.082166 8.1753e-05
2:55075732 G A 0.023340 6.5066e-05
2:55077061 G A 1.003343 2.4553e-05
2:55079839 G A 0.166504 3.2208e-05
2:55081376 T C 0.520839 9.9617e-06
2:55084751 A G 0.124056 3.3494e-05
2:55089608 G T 0.353998 9.6568e-06
2:55091375 A G 0.565657 -1.1391e-05
2:55093013 G A 0.129025 6.4181e-05
2:55095373 T G 0.095337 1.5894e-05
2:55096717 C G 0.088505 3.7242e-05
2:55115690 G A 0.044623 -1.6078e-05
2:55122589 G A 0.832198 8.1184e-06
2:55126056 A C 1.782944 3.6597e-05
2:55127771 T C 0.041231 5.1168e-05
2:55128640 C G 0.041461 1.8337e-05
2:55131343 G A 0.041961 3.8672e-05
2:55154398 A G 0.033418 1.2491e-05
2:55156024 A G 0.035151 1.4747e-06
2:55156630 A G 0.560025 -5.1857e-05
2:55157783 G A 0.746192 -5.7831e-06
2:55168513 C T 0.031231 1.1871e-05
2:55179125 G A 0.036060 1.6292e-05
2:55179512 A C 0.160921 -3.0705e-06
2:55179848 A G 0.065736 -1.2297e-05
2:55181707 A G 0.044194 -1.8671e-05
2:55182968 A C 1.476382 1.5321e-05
2:55189685 T C 0.139402 4.7074e-05
2:55191321 A G 0.054493 1.1397e-04
2:55191897 T G 0.147182 1.8490e-05
2:55193888 G C 0.058855 2.6019e-05
2:55195330 G A 0.045794 -1.7632e-06
2:55197610 T G 0.040724 3.5680e-05
2:55208844 C A 0.065778 3.5846e-05
2:55211446 A G 1.675422 -1.4806e-05
2:55216545 A C 0.786102 2.7546e-06
2:55223638 A G 0.220114 -5.1429e-05
2:55245220 G A 1.514380 1.8206e-06
2:55254165 A T 0.047917 4.9965e-06
2:55254721 C T 0.212779 2.9772e-06
2:55300557 A G 0.047362 4.5914e-05
2:55307811 T C 0.801584 2.7904e-05
2:55307865 T C 1.138908 6.1022e-05
2:55309085 G A 0.166747 1.0781e-06
2:55316801 C T 0.083822 -2.0120e-05
2:55321517 A G 0.078505 4.1666e-05
2:55321615 A G 0.067476 8.2671e-05
2:55325001 A G 0.044188 5.2077e-05
2:55325927 A G 0.229390 -1.8767e-05
2:55349760 A C 0.575378 -1.9460e-05
2:55355402 G A 0.191204 6.6004e-05
2:55360013 G A 0.587754 -1.5234e-05
2:55361360 C T 0.031159 -2.4182e-06
2:55365532 A G 0.183090 1.1895e-05
2:55373936 T C 1.628342 -4.9141e-05
2:55375662 G A 0.025301 9.5108e-06
2:55385294 T C 0.039384 3.3968e-05
2:55386983 T C 0.083471 -8.3897e-05
2:55390204 C T 0.033149 -2.6435e-05
2:55391294 A C 0.260994 -1.0404e-05
2:55393919 A G 0.138039 -3.8573e-04
2:55395249 C T 0.128363 3.1235e-05
2:55404883 C T 0.102267 2.4515e-05
2:55407644 T A 0.026167 -1.0052e-04
2:55407754 T C 1.952164 -5.8066e-06
2:55436934 A G 0.467904 4.1246e-05
2:55443592 G A 0.942755 -5.5639e-05
2:55446900 A G 0.156348 5.4759e-06
2:55449412 A C 0.075438 -1.0765e-05
2:55449464 C T 0.418997 -1.1307e-05
2:55452266 T G 0.066294 -1.2110e-04
2:55457569 C T 0.591146 5.6490e-05
2:55458432 T C 0.037796 4.5539e-05
2:55459373 G T 0.321297 -2.3288e-05
2:55463576 C A 0.359084 -1.0420e-05
2:55467780 T C 0.134348 4.0652e-06
2:55469949 G A 0.214716 3.5499e-05
2:55476591 A G 0.098366 -1.1632e-06
2:55490788 C T 0.106905 5.8749e-06
2:55491330 A G 1.562327 2.6513e-06
2:55500529 G A 0.193187 -3.5463e-06
2:55504559 C T 0.081429 2.8319e-05
2:55507810 T C 0.228173 -1.3181e-04
2:55509306 T G 0.067125 -5.7516e-05
2:55516723 T C 1.915023 -4.4114e-06
2:55518742 C T 1.911161 2.3723e-05
2:55529534 C T 0.036677 -7.0604e-05
2:55533647 G A 0.031961 -3.3758e-05
2:55544736 C T 0.030754 -2.8768e-05
2:55550146 A G 1.906331 -8.8859e-06
2:55561944 A T 0.025794 1.6937e-05
2:55562577 C A 0.025700 -2.3497e-05
2:55565387 T C 0.591201 4.4572e-05
2:55591984 C T 0.028024 2.5350e-05
2:55605264 G A 1.791967 4.5425e-05
2:55619131 C A 1.173752 -2.6009e-05
2:55624100 C A 0.077901 -2.7582e-05
2:55625398 T C 1.791061 4.4691e-05
2:55630251 C T 0.101105 1.0821e-05
2:55631013 C T 0.413570 1.2751e-04
2:55636064 A C 0.059478 -7.0080e-05
2:55639339 T C 0.035473 -1.6227e-05
2:55640649 A G 1.764689 3.5665e-05
2:55648437 A G 0.041380 3.3687e-05
2:55652477 G A 0.188919 3.1764e-05
2:55658147 A G 1.760191 5.0074e-05
2:55660508 C T 0.623181 5.9700e-05
2:55681461 C T 0.100923 -4.2727e-06
2:55684494 T C 1.753242 2.2840e-05
2:55687618 C T 1.315270 2.2549e-05
2:55688713 T C 1.767533 3.6319e-05
2:55696124 G A 1.666431 3.1506e-05
2:55702894 C A 0.050673 -4.3708e-05
2:55716270 C T 0.086720 3.3768e-05
2:55730675 T G 0.067755 1.9698e-05
2:55733511 G T 0.027281 -4.6930e-05
2:55735105 G T 1.801019 4.9449e-05
2:55741922 G A 0.060543 2.1028e-05
2:55742399 C T 0.099518 -2.0543e-05
2:55749492 G C 0.056262 5.5119e-05
2:55756586 T G 0.046904 -2.3851e-04
2:55758021 C T 0.088758 -1.3846e-04
2:55762306 G A 0.082776 3.0317e-05
2:55764990 C T 0.251598 -7.2051e-06
2:55769851 A C 0.052120 5.2053e-07
2:55771169 T A 0.108697 2.0232e-05
2:55785408 C T 0.028199 2.9224e-05
2:55802547 C T 0.098817 -1.6068e-05
2:55805440 C T 1.956689 2.7591e-05
2:55805584 G A 0.067765 8.6237e-05
2:55812061 G A 0.867515 -1.3881e-05
2:55812201 C G 0.022392 1.1942e-04
2:55843052 G A 0.037417 4.6960e-05
2:55843294 C T 1.019153 4.7320e-05
2:55850333 T C 0.104851 2.1557e-05
2:55863589 C T 0.030757 -4.7080e-05
2:55866517 C G 0.088869 2.0809e-05
2:55872538 C T 0.108567 1.3232e-05
2:55876609 T C 0.072130 -2.9238e-05
2:55884864 A G 0.118168 1.5998e-05
2:55897700 C T 1.088843 1.7597e-05
2:55901317 C T 1.813132 1.3818e-04
2:55905375 G C 0.028040 4.3755e-05
2:55907482 T C 0.140509 4.4853e-05
2:55908128 G C 0.044220 1.6156e-05
2:55908629 G T 1.884055 8.7092e-05
2:55912120 C T 0.986819 2.3027e-05
2:55939235 T C 0.456294 5.7933e-05
2:55939646 C A 0.245382 -1.0929e-04
2:55940449 C G 0.049524 4.2069e-05
2:55945517 C T 0.108165 -2.7503e-05
2:55963418 C T 0.315925 -2.2062e-05
2:55970143 C T 0.200769 -1.9424e-06
2:55970893 G A 0.049160 1.8834e-05
2:55978911 T C 0.080287 2.1280e-05
2:55980425 A G 0.023788 7.6466e-06
2:55987068 G A 0.610211 -3.9394e-05
2:55988870 G A 0.101975 1.2234e-05
2:55993809 A G 0.125909 -4.2449e-05
2:56008904 C T 0.824798 2.7812e-05
2:56012859 T G 0.129226 -8.0908e-06
2:56035925 T C 0.087165 -5.4611e-05
2:56036619 C A 0.026700 -1.1866e-05
2:56038729 G T 0.106876 1.0687e-04
2:56040099 C T 0.269888 4.0137e-05
2:56053353 C T 0.823003 1.4447e-05
2:56055436 G T 1.135572 4.7954e-05
2:56055869 C T 0.865895 1.0242e-05
2:56067567 C T 0.245272 -1.3035e-05
2:56078344 G A 0.035703 2.4024e-04
2:56084328 G T 0.077135 -6.1283e-05
2:56085261 C T 0.186053 5.0450e-05
2:56089540 G A 1.135718 4.3101e-05
2:56095104 G T 0.769149 1.2367e-05
2:56096892 G A 0.450965 -3.5539e-05
2:56111309 T C 0.465675 -5.0775e-05
2:56119413 T G 0.052098 6.2441e-05
2:56123331 T C 0.962216 1.4906e-05
2:56131147 G A 0.594797 -3.0681e-05
2:56134800 G C 0.130986 -4.0703e-06
2:56140531 G A 0.444574 -4.8067e-06
2:56144930 C T 0.048190 6.2076e-05
2:56145541 C T 0.141164 -6.4851e-05
2:56150349 C T 0.155984 6.1952e-05
2:56158834 A C 0.021039 -2.3392e-05
2:56161869 T C 0.239442 4.1059e-07
2:56169597 T C 0.025973 3.2586e-05
2:56182665 T C 0.107889 3.7885e-06
2:56184748 A C 0.694779 -2.7916e-04
2:56186380 T C 0.045038 7.0773e-05
2:56188581 T G 0.027774 -7.6215e-06
2:56189500 T C 1.246414 -1.5947e-05
2:56192479 G C 0.047372 7.7500e-05
2:56199556 G A 1.223483 -2.6053e-05
2:56203569 T C 1.598397 3.8345e-05
2:56210398 G A 0.443181 -1.9038e-05
2:56212850 G T 0.155481 -3.8518e-05
2:56217834 A G 0.530495 3.2051e-05
2:56222179 C A 0.189977 1.7795e-04
2:56229384 T C 0.187228 -5.4454e-05
2:56252929 G A 0.185479 1.2624e-04
2:56254767 C A 0.751080 -6.2239e-05
2:56256180 C T 0.614726 1.8487e-05
2:56266197 A G 1.018692 -1.4263e-04
2:56266397 C T 0.034535 8.6300e-05
2:56269642 A C 0.033172 3.8770e-05
2:56277475 T C 0.085607 2.7493e-05
2:56295532 C A 1.951255 2.3680e-05
2:56297205 C T 0.366001 2.0649e-06
2:56300200 T C 0.102793 -2.5715e-05
2:56304327 T C 0.049748 -1.3904e-05
2:56310623 T G 0.027985 -3.5578e-06
2:56313809 C T 0.046716 2.6645e-05
2:56314205 A C 0.847891 -3.8092e-05
2:56316881 A G 0.084130 -6.9069e-06
2:56317948 G A 0.162307 2.8397e-05
2:56330812 T C 0.045775 -2.1893e-05
2:56331626 A G 0.134825 9.1161e-06
2:56332270 T C 0.032866 3.5573e-06
2:56333578 G T 0.055343 -9.0354e-07
2:56334870 G T 0.028124 -9.0363e-07
2:56336167 G A 0.036304 1.1358e-04
2:56338393 T C 0.377666 -5.5276e-07
2:56339722 G A 1.963687 3.5363e-05
2:56340630 T C 0.143164 1.7594e-06
2:56344745 A G 0.043156 5.6148e-05
2:56350884 A G 0.029936 -2.2412e-04
2:56351058 G C 0.071277 4.5739e-05
2:56363377 C T 0.900722 -4.3781e-09
2:56382978 A G 0.335280 5.3599e-08
2:56388746 C T 1.675425 -1.9912e-06
2:56394879 G A 0.541856 -2.0393e-05
2:56395391 A G 1.072104 9.7592e-05
2:56395924 C T 0.108191 2.0320e-05
2:56396433 T C 0.747604 -9.8675e-06
2:56398513 G C 1.584618 -2.5024e-05
2:56402848 T C 1.338237 -3.6035e-05
2:56403955 G A 0.821402 -1.6016e-04
2:56407010 C T 0.137785 7.9221e-06
2:56408179 C T 1.805914 -3.9662e-07
2:56410545 G C 0.452325 8.7219e-06
2:56413281 T C 0.474185 1.0950e-05
2:56414284 A G 0.958961 3.2547e-06
2:56420296 T C 0.136666 2.1960e-05
2:56433289 T C 0.049637 -2.3758e-05
2:56435657 T G 0.283146 1.4780e-05
2:56438782 A C 0.138701 3.2695e-05
2:56446420 G A 0.810825 -3.6197e-05
2:56446466 A C 0.061715 1.4216e-04
2:56449261 G A 0.037277 3.9654e-05
2:56456736 A G 1.731787 -4.8238e-05
2:56463347 G C 0.102150 -7.2394e-05
2:56464559 G T 0.517178 4.1076e-06
2:56466868 A G 0.298281 -5.0567e-06
2:56473896 T C 0.067187 -6.4829e-05
2:56475106 G A 0.049988 -1.1341e-05
2:56475235 A G 1.951875 -1.9896e-05
2:56484164 T C 0.506568 -2.2425e-05
2:56486455 T G 0.076314 1.3447e-05
2:56489815 C G 0.190198 -9.3366e-05
2:56492112 C T 0.615015 -1.4980e-04
2:56493830 G A 0.053935 1.7601e-05
2:56502042 G A 0.080741 -1.7167e-06
2:56502380 T C 0.067450 8.2087e-05
2:56503029 C A 1.246560 2.0892e-05
2:56507299 C T 0.630883 -2.4663e-05
2:56514262 T C 0.102004 -9.0806e-05
2:56516100 C A 0.119317 -3.9175e-04
2:56524178 A G 0.226988 -5.2255e-06
2:56524334 C T 1.536906 -8.2349e-05
2:56526808 A G 0.244032 -3.6373e-05
2:56527010 T C 0.034184 1.0723e-05
2:56530602 G A 0.216722 1.3539e-04
2:56531106 G C 0.150768 -2.5034e-05
2:56536549 C T 0.240351 7.1532e-05
2:56536654 C A 0.103796 -4.2564e-06
2:56538780 T G 0.334468 -4.2719e-05
2:56545845 C A 0.494163 2.6406e-05
2:56555396 A G 0.038280 -1.3447e-06
2:56559672 G A 1.963956 -1.0565e-04
2:56566768 T G 0.072569 2.6855e-05
2:56574432 G A 0.603453 2.8094e-05
2:56574487 A G 0.028235 -3.3687e-05
2:56575973 C T 0.122316 8.0721e-05
2:56576352 G A 1.015748 -2.0451e-05
2:56579460 C T 0.034009 -2.6068e-04
2:56585274 A G 1.732985 -9.1019e-06
2:56591709 A G 0.347409 1.0020e-04
2:56592083 G A 0.337441 2.8817e-05
2:56592153 T C 0.031425 -7.3688e-05
2:56594346 T G 0.086788 3.6314e-05
2:56594487 C T 1.745212 9.0787e-08
2:56594576 G A 0.225077 -3.4056e-05
2:56597516 A G 0.095828 -4.1422e-05
2:56606179 A G 0.081407 -7.7900e-06
2:56607552 G A 0.199542 9.4373e-05
2:56607821 G T 0.368876 2.1205e-04
2:56608408 G A 0.082082 3.6123e-05
2:56608620 T G 0.110972 3.3787e-05
2:56609288 T C 0.114741 3.0248e-05
2:56610679 A G 0.067995 -2.5533e-04
2:56614299 C G 0.595634 3.7449e-05
2:56615699 A G 0.067560 -3.5000e-05
2:56617402 A G 0.090141 3.0507e-05
2:56626717 A G 0.138032 3.0606e-05
2:56627865 A G 0.036489 -1.1208e-04
2:56638856 T C 0.947130 4.1383e-05
2:56640627 G A 0.064256 -3.8955e-05
2:56646997 T C 0.068579 1.7298e-06
2:56656900 T C 0.043087 4.2916e-05
2:56656956 C T 0.321131 3.8014e-05
2:56657047 A G 0.875314 6.6531e-05
2:56658508 A G 0.116876 -9.4264e-05
2:56664281 G A 0.072789 -3.5750e-05
2:56679291 A C 0.048326 3.9158e-05
2:56684554 T C 0.100566 -1.2779e-04
2:56687254 G C 1.949951 -3.5592e-05
2:56688622 A G 0.047907 2.7532e-05
2:56701657 C T 0.879751 4.6625e-05
2:56727941 G T 0.044606 5.7354e-06
2:56747482 A G 1.047138 1.0681e-04
2:56751574 T C 1.131586 3.0531e-04
2:56754915 T C 0.281579 -1.0327e-04
2:56760170 G A 0.026648 -8.5004e-05
2:56763314 A C 1.051838 1.9975e-05
2:56763315 T C 0.102303 -6.3827e-05
2:56791901 T G 1.049618 7.8537e-06
2:56793743 A G 1.052188 1.5834e-05
2:56799739 T C 0.068232 -3.1767e-05
2:56814058 A G 0.095389 1.5925e-05
2:56817679 C A 0.519700 2.0618e-05
2:56819786 A G 1.734887 -1.0179e-04
2:56820098 G A 0.056986 2.4664e-06
2:56822731 A G 0.068661 -1.8172e-04
2:56837664 G A 1.036920 1.8332e-06
2:56841968 C T 0.373648 -1.7881e-04
2:56843001 T C 1.034350 4.6150e-06
2:56849161 A G 1.036589 7.6386e-06
2:56854346 C A 1.046622 1.3257e-05
2:56856260 G A 0.045908 2.2416e-05
2:56857049 G A 0.576153 4.7024e-06
2:56857320 G A 0.131106 -2.6174e-06
2:56865495 A G 0.062607 1.8516e-05
2:56867214 G A 0.025943 -4.5719e-05
2:56869337 T G 0.072935 -1.4251e-05
2:56875624 A G 0.057619 6.4585e-05
2:56884142 C T 0.086788 -1.3519e-04
2:56912770 A G 0.084883 -7.4166e-06
2:56926935 T C 1.055911 1.9252e-05
2:56942421 C T 0.048229 2.2298e-05
2:56945251 T C 0.072913 -4.0213e-05
2:56960157 A G 0.071757 -4.9098e-06
2:56962898 G A 0.024376 -6.4666e-06
2:56963766 G T 0.136993 3.0542e-05
2:56974359 A G 0.056804 -6.0823e-05
2:56976111 A G 0.041224 7.1325e-05
2:56979180 T C 1.616070 3.5789e-05
2:56981259 T C 0.027810 -2.1533e-05
2:57000848 G A 0.057028 -2.2775e-04
2:57010689 G C 0.058813 3.2941e-05
2:57015222 A G 1.058622 1.7035e-05
2:57022927 G A 0.049868 1.3827e-05
2:57037545 C T 0.047167 -1.0796e-05
2:57050007 T G 0.343787 -3.1408e-05
2:57051996 A G 1.814285 1.2122e-05
2:57054832 G T 0.099583 -8.3941e-05
2:57057524 T C 0.057012 -1.1239e-05
2:57057637 G A 0.066820 5.3279e-05
2:57063075 T C 0.140453 3.3616e-05
2:57068656 C T 0.871653 -1.2355e-05
2:57077993 T C 1.736714 -7.7922e-05
2:57093359 T G 0.995131 -1.8994e-05
2:57102048 G A 0.374930 3.3828e-07
2:57108252 T C 0.427440 -6.2975e-06
2:57113957 C G 0.049443 -4.3112e-06
2:57116553 T C 0.040838 -3.9164e-06
2:57123146 G A 0.035583 9.0753e-05
2:57126362 G C 0.111975 -2.7628e-05
2:57128280 T C 1.023467 -2.4910e-05
2:57134038 C T 0.257197 -1.5315e-05
2:57135651 T C 0.315854 4.4744e-05
2:57137182 C A 0.073870 1.2357e-04
2:57139767 A G 0.032503 -3.7056e-05
2:57193085 G C 0.039861 -1.2588e-05
2:57193344 G A 0.579571 1.4102e-05
2:57205658 T G 1.952463 -1.7754e-05
2:57210369 A G 0.069910 -3.8134e-05
2:57224771 A G 1.393015 -2.4071e-05
2:57232308 G T 1.915964 -4.0070e-05
2:57242902 G A 1.002548 1.6932e-06
2:57262343 T C 0.798302 1.6354e-05
2:57265666 G T 0.065759 2.9785e-05
2:57273562 G A 0.713069 -3.6629e-05
2:57278857 A G 0.063789 3.9111e-05
2:57289282 T C 0.270137 7.3524e-05
2:57299129 G A 1.453892 -1.4662e-05
2:57308581 A G 0.044444 -2.9404e-04
2:57310592 T C 0.078310 -1.2743e-05
2:57333362 T C 0.083822 -9.5309e-06
2:57333827 C A 0.133725 -5.0136e-05
2:57343677 A G 0.039124 3.8363e-05
2:57352324 A G 0.061075 -1.8319e-05
2:57353399 A G 0.096892 1.7624e-05
2:57356639 G A 0.028741 3.1621e-05
2:57356774 G A 0.729291 -1.3022e-05
2:57369222 C T 0.512699 -1.7438e-05
2:57385366 T C 0.020562 9.0921e-05
2:57393382 C T 0.537970 -4.0576e-07
2:57397423 C T 1.590974 -2.6173e-05
2:57398769 A G 0.071004 5.1303e-05
2:57404328 A G 0.104916 1.2006e-04
2:57407382 G A 0.063033 -2.7223e-05
2:57415111 T C 0.276175 1.9286e-06
2:57426608 C T 0.581184 -2.3656e-05
2:57428060 T C 1.743650 -1.5947e-05
2:57429035 C A 0.637972 -1.0113e-05
2:57429607 G T 0.104341 -3.4697e-05
2:57436278 G A 0.362872 -1.8211e-06
2:57437263 A G 0.174339 -4.0130e-05
2:57441415 T C 0.105471 7.2520e-05
2:57441643 T G 0.518691 -3.0519e-05
2:57441700 A C 0.097872 6.6776e-06
2:57452921 G A 0.191444 3.3214e-05
2:57470611 A G 0.062033 1.6959e-06
2:57475914 C T 1.492465 1.7909e-05
2:57485772 A G 0.315575 -7.8173e-05
2:57489688 T C 0.037440 4.9021e-05
2:57495197 G T 1.316824 -4.3375e-06
2:57514968 A G 0.162943 4.7871e-05
2:57515489 A G 0.021088 -3.9979e-05
2:57515546 A G 0.030409 1.3969e-05
2:57520101 A G 0.362359 -4.8764e-06
2:57529358 A C 0.062925 -4.1024e-06
2:57560017 T C 0.121560 7.9571e-05
2:57584877 C T 0.164118 -4.0151e-05
2:57585967 C T 0.113510 -6.6394e-06
2:57586375 T A 0.105149 1.5979e-05
2:57595408 G A 0.286743 1.4204e-05
2:57601174 A G 0.220335 9.6490e-05
2:57618446 C T 0.955319 -2.1388e-05
2:57634174 T C 0.382642 -3.7036e-05
2:57634470 A G 0.026242 6.5678e-06
2:57644813 A G 0.030250 4.5815e-05
2:57655064 A C 0.246463 4.5552e-06
2:57656582 C T 0.042870 9.8764e-05
2:57658764 T C 1.171541 2.0387e-05
2:57665702 G A 0.275321 -3.4502e-07
2:57666723 G T 0.049748 6.6132e-05
2:57673796 T C 1.717435 2.4065e-04
2:57694030 C T 0.205196 7.5507e-05
2:57703467 T C 1.242013 3.5920e-05
2:57706880 C T 0.164014 1.2658e-05
2:57716125 A G 0.144929 2.5182e-05
2:57717504 A G 0.032123 -3.9358e-05
2:57723162 G A 0.203463 2.5797e-05
2:57728868 G A 0.826209 3.1581e-05
2:57730190 G T 0.133829 -1.0649e-04
2:57742642 C T 0.393577 -1.0301e-05
2:57746633 T C 0.049004 3.2605e-05
2:57747323 G T 0.121514 3.1189e-05
2:57752580 T G 0.111875 3.0913e-04
2:57769819 T C 1.515526 1.9293e-05
2:57769988 G T 0.372869 -1.4794e-05
2:57770406 A G 0.051513 -2.5453e-05
2:57771591 G T 0.321222 4.0241e-05
2:57772432 A G 0.226437 1.4508e-05
2:57772455 A G 1.475392 4.5770e-06
2:57780988 C T 0.308087 -3.1484e-05
2:57794837 A G 1.738801 1.0509e-05
2:57798587 C T 0.066947 -3.2137e-06
2:57806504 T C 0.047456 6.4691e-05
2:57819818 G C 0.522894 -2.6014e-06
2:57823993 A G 0.175572 -2.0237e-05
2:57826372 T G 1.956708 1.7479e-05
2:57835509 A C 0.023262 1.0797e-04
2:57859168 A G 0.067184 -6.0023e-06
2:57859351 C T 0.812347 2.1864e-05
2:57863670 A G 0.125293 6.0961e-06
2:57869554 T A 0.047343 1.7559e-05
2:57881477 C T 0.789717 3.6136e-05
2:57889500 A C 0.163258 -6.7132e-06
2:57895438 C T 0.145478 3.4447e-05
2:57898234 C T 0.108733 2.2783e-05
2:57901344 A G 0.759013 2.4172e-05
2:57901385 G A 0.133027 2.4711e-05
2:57907600 C T 0.478333 1.9332e-05
2:57909478 T G 0.031610 -5.2183e-05
2:57921446 C T 0.075704 -3.1506e-05
2:57927107 T C 0.044324 -3.1482e-06
2:57929951 C T 0.083860 -5.8192e-05
2:57933881 A G 0.164478 -1.1099e-05
2:57934055 T C 0.822964 -2.4663e-05
2:57936560 C T 1.923725 -4.0156e-05
2:57938350 T C 0.999244 -4.2084e-05
2:57940769 G A 0.243373 -1.4413e-05
2:57941185 T C 0.864639 -8.9646e-05
2:57941515 T C 0.045996 -4.4105e-05
2:57942021 A G 0.037615 4.1133e-05
2:57943078 G A 0.102381 2.7494e-05
2:57943233 C G 0.061741 -9.5860e-06
2:57945275 T C 0.092952 -3.8249e-05
2:57954477 C G 0.047907 2.9752e-06
2:57959287 T C 0.149110 7.1289e-05
2:57961424 G T 0.031237 6.4753e-05
2:57962055 C T 0.210889 -1.9336e-04
2:57971060 G A 0.082802 -7.7571e-05
2:57985001 G A 0.032136 7.3104e-05
2:57992635 A G 0.113949 2.8765e-05
2:58003851 T C 0.024648 4.0610e-05
2:58014831 T C 1.254087 -1.4404e-05
2:58026655 C A 0.361476 -4.1493e-05
2:58071593 A C 0.133183 -4.4674e-05
2:58094873 C A 1.221675 -1.8261e-05
2:58095028 C A 0.100943 2.1424e-05
2:58116640 C T 0.770791 1.5708e-06
2:58125702 T C 0.039111 -7.0235e-05
2:58133918 G A 0.049543 -5.4802e-06
2:58137755 T G 1.196332 -2.6978e-06
2:58145973 A G 1.889580 -4.3569e-05
2:58164435 T C 1.206579 -3.5794e-06
2:58168710 C T 0.043376 -3.7011e-05
2:58169002 T C 0.103731 -9.1090e-06
2:58173974 C A 0.075814 -4.8939e-06
2:58177454 A G 0.065713 -6.3445e-05
2:58186797 T C 0.056233 2.4727e-06
2:58210291 A G 0.191645 -8.4705e-06
2:58222928 C T 1.236787 -6.0142e-06
2:58223236 A G 0.188542 3.2657e-05
2:58228031 A G 0.085698 -6.2559e-05
2:58237066 C T 0.029562 -6.6687e-05
2:58268266 A G 0.149136 1.6983e-06
2:58279448 G A 0.090897 2.1692e-06
2:58293031 G T 0.170986 2.2673e-06
2:58302152 A G 0.051734 -2.6233e-05
2:58310279 T C 0.184794 3.5680e-05
2:58311684 C T 1.329856 1.8323e-06
2:58316814 G A 0.794917 1.1242e-05
2:58350504 G A 1.861280 -1.2933e-05
2:58359411 T C 0.041169 -6.4519e-05
2:58363444 A G 0.038900 2.7089e-05
2:58372175 G C 0.194122 -2.4058e-05
2:58387258 G A 0.044860 6.2924e-05
2:58393836 T C 0.443717 7.2935e-06
2:58425614 C T 0.052227 3.3177e-05
2:58427786 C A 0.065856 -5.5399e-06
2:58429839 A C 0.062886 -1.0306e-05
2:58442977 T C 0.023447 -8.2498e-05
2:58443548 C T 0.163180 -7.4290e-05
2:58445910 C T 0.677505 -1.3804e-06
2:58456755 G A 0.196504 -3.8158e-05
2:58457732 G A 0.155653 -2.9411e-05
2:58458319 G A 0.045931 9.0765e-05
2:58467305 C G 0.111839 3.6908e-06
2:58474280 A G 0.351307 -4.3258e-05
2:58475148 A G 0.154884 -1.2265e-05
2:58486224 A G 0.059144 -2.7022e-05
2:58492576 C A 0.075441 -2.5804e-06
2:58501047 A G 0.914854 1.1941e-05
2:58502233 A G 0.855778 1.4767e-05
2:58506644 G A 0.042695 -5.1736e-05
2:58507528 C T 0.161268 2.6761e-04
2:58508092 A G 0.028433 -3.4730e-05
2:58521209 C T 0.252880 -3.9362e-07
2:58523256 T C 0.068028 -1.5316e-05
2:58523459 A G 0.367715 1.7330e-05
2:58530458 G T 0.050598 -2.9785e-05
2:58549047 C A 0.026674 -1.9504e-05
2:58552641 C T 0.054438 -9.3395e-05
2:58568421 G A 0.380065 1.0962e-04
2:58576846 T C 0.065824 -5.9220e-06
2:58588434 G A 0.050296 2.3038e-04
2:58592685 A C 0.753540 -2.2501e-03
2:58596206 C T 0.257365 -2.3685e-06
2:58616336 T C 0.968162 -1.5734e-05
2:58624664 A G 0.031299 -4.1968e-05
2:58625505 C G 0.031802 -2.7226e-05
2:58656604 G A 0.251030 5.6867e-05
2:58658842 T C 0.400967 1.0388e-05
2:58665605 G A 0.039154 -8.6701e-06
2:58668148 A G 0.032279 3.6055e-05
2:58673886 C T 0.030640 1.6496e-05
2:58684939 G A 0.509804 -1.2580e-05
2:58685318 A C 0.251906 1.1032e-04
2:58710624 A G 0.089816 2.6715e-05
2:58711865 C T 0.020624 2.2998e-05
2:58712420 C T 0.066551 -7.7241e-06
2:58719478 C T 0.056580 9.0900e-06
2:58721780 C T 0.028543 4.4297e-05
2:58724823 A G 0.102916 -2.7758e-05
2:58725711 T C 0.030633 -1.9349e-05
2:58750906 T G 0.026005 -4.6400e-05
2:58768261 A G 0.058177 -3.4491e-05
2:58771207 T C 0.024983 3.8125e-05
2:58782733 T C 0.334403 -1.2945e-05
2:58794648 C A 0.071429 7.2682e-05
2:58802507 C T 0.866489 -3.6186e-05
2:58803596 A G 0.030484 -2.1550e-05
2:58807544 C T 0.284542 -2.1771e-05
2:58809489 T C 0.054762 7.1915e-06
2:58824738 A C 1.076782 1.1123e-05
2:58826360 T C 0.029819 -7.9381e-05
2:58827154 T C 0.413973 -3.0982e-05
2:58827398 C A 0.031558 -4.2595e-05
2:58828603 A G 0.409568 2.4810e-05
2:58828927 T C 0.032915 -1.3005e-04
2:58842418 C A 0.774845 -4.4860e-05
2:58849989 A G 0.776429 -1.3718e-05
2:58852390 T C 0.054993 9.3225e-05
2:58854574 G A 1.477677 -3.7345e-05
2:58857026 C A 0.057109 -3.2203e-05
2:58863000 G A 0.049923 -1.6916e-04
2:58874854 C T 0.105958 -3.0817e-05
2:58880226 T C 0.046112 -1.6035e-05
2:58887347 G T 0.312803 7.2679e-05
2:58899745 T C 0.279372 1.9300e-04
2:58901913 A T 0.071806 -9.0562e-05
2:58905394 G C 0.262198 -1.2848e-05
2:58913361 T C 0.128220 -1.6999e-04
2:58923091 G T 1.720213 3.7566e-05
2:58927781 A G 0.077888 2.0840e-04
2:58929278 T C 0.071381 -2.7000e-05
2:58943232 C A 0.027647 8.4025e-05
2:58943336 T C 0.053097 6.5337e-06
2:58950628 A G 0.058868 -6.6525e-06
2:58967888 G A 0.063594 -8.9885e-05
2:58971603 G A 0.023227 -7.7425e-05
2:58976863 T C 0.274714 6.0513e-04
2:58982607 G A 0.175300 -1.0421e-04
2:58994651 G T 0.399864 1.5709e-05
2:59004083 T C 1.948480 1.5387e-04
2:59015458 G A 0.050692 2.1531e-05
2:59026222 C A 0.149350 -1.5473e-04
2:59036916 C A 1.172853 7.8537e-05
2:59039998 C T 1.188017 5.5895e-05
2:59042847 A G 1.327165 -1.4349e-05
2:59047054 T G 0.120537 -1.2118e-05
2:59048826 T G 1.331680 -9.7766e-06
2:59059164 G C 0.260799 2.5383e-05
2:59059447 G A 0.053062 -3.8580e-05
2:59061421 A C 0.045311 -1.0164e-04
2:59064150 T C 0.111894 -6.2245e-05
2:59064621 T C 0.052623 -7.2414e-05
2:59065808 A G 0.202438 6.6040e-05
2:59067070 T C 1.896681 -6.4037e-05
2:59072969 T C 0.786423 -3.2709e-05
2:59073595 C T 0.031386 -7.5203e-07
2:59074838 C G 0.068203 -6.2006e-05
2:59075329 C G 0.110657 7.3738e-05
2:59076793 A C 0.155553 5.2093e-05
2:59087526 T C 0.020218 1.0132e-05
2:59092109 G C 0.101018 1.8497e-05
2:59094227 G A 0.051734 -5.7414e-05
2:59094746 T C 0.160840 6.4708e-05
2:59099013 G A 0.060092 -5.2461e-05
2:59100543 A G 0.860426 1.9689e-05
2:59105422 A G 1.530969 -2.0091e-05
2:59113045 A G 1.648696 1.0257e-04
2:59116234 G A 0.140330 1.8200e-05
2:59120824 G T 0.132962 5.2447e-05
2:59125534 T C 0.202421 1.9532e-04
2:59126710 C T 0.046823 1.5376e-04
2:59130692 G A 0.205489 -2.3645e-04
2:59132154 A G 0.044775 9.2883e-05
2:59143236 G A 0.337149 2.8579e-05
2:59144793 G A 0.041286 1.4988e-04
2:59145840 G A 0.428783 -7.0783e-06
2:59146423 A G 0.853834 -3.3084e-05
2:59147994 C T 0.512667 2.1051e-05
2:59157203 C A 0.150012 1.6126e-05
2:59157370 A G 0.866307 -3.3427e-05
2:59158433 G A 0.079664 1.1035e-05
2:59159097 G A 0.110690 3.2439e-05
2:59163160 A G 0.995959 3.2094e-05
2:59173523 C T 0.237745 -5.2153e-05
2:59180880 T C 0.307107 3.1358e-05
2:59187838 C G 0.024424 -1.8564e-05
2:59193664 T C 0.159081 -4.0962e-05
2:59194864 G A 0.023071 6.2964e-05
2:59200011 T C 0.220497 2.0099e-05
2:59207274 G A 0.925883 1.3490e-05
2:59208296 A C 0.257398 -1.9018e-05
2:59210216 C G 0.025177 -8.2545e-05
2:59220650 T G 0.694844 1.1939e-06
2:59224465 A G 0.929064 8.0245e-06
2:59228502 T C 0.122693 -3.4623e-05
2:59232062 A G 0.190662 2.3252e-05
2:59232583 G A 1.844840 1.2219e-04
2:59232759 C T 1.086866 1.6887e-05
2:59239040 A C 0.924961 7.1262e-07
2:59239670 T C 0.054470 7.4447e-05
2:59241284 A G 0.032117 -4.9547e-06
2:59243447 T G 0.062163 -2.9771e-05
2:59257567 C T 0.760996 2.1816e-05
2:59259119 T C 0.092277 -8.2177e-05
2:59260221 C G 0.129252 -2.0125e-05
2:59260568 G A 1.151453 -2.6449e-05
2:59262730 T A 0.376423 2.8115e-06
2:59262954 G T 0.183615 8.9640e-05
2:59266958 C T 0.235924 6.1660e-06
2:59267497 C A 0.026031 6.5325e-06
2:59267597 G C 0.152648 -5.2639e-05
2:59267800 C G 0.021549 1.1520e-05
2:59271729 C T 0.096071 2.0110e-05
2:59271782 C A 1.665012 1.4309e-05
2:59274895 A C 0.089245 -1.8903e-06
2:59282591 C T 0.897246 9.4661e-05
2:59292075 C T 0.043370 -1.0784e-05
2:59292510 A G 1.803262 1.5552e-05
2:59294558 C T 1.207848 -6.6205e-04
2:59297140 A G 0.392992 1.0890e-05
2:59302877 C T 1.405362 -9.4647e-05
2:59302938 C A 0.198747 9.3111e-05
2:59304229 C G 0.040192 1.6111e-04
2:59304887 A G 0.037768 -3.1722e-05
2:59306093 T C 0.057661 -3.5089e-05
2:59308308 C A 0.041883 1.5308e-05
2:59323809 A C 0.071601 -1.1887e-04
2:59328816 T C 0.667271 -2.0496e-04
2:59334047 A G 0.028871 4.8872e-05
2:59342117 A G 0.033211 6.9720e-05
2:59346450 T C 0.040835 4.7469e-05
2:59347123 C T 0.052601 8.0321e-05
2:59348944 C T 0.039089 -3.0889e-05
2:59355127 T C 1.306097 1.2243e-04
2:59359802 G A 0.043217 8.7053e-05
2:59361538 C T 0.584206 1.7573e-04
2:59364237 G A 0.042091 8.2696e-05
2:59366008 G C 0.070637 -5.8546e-04
2:59367068 T C 0.197614 -2.7628e-05
2:59372971 G A 1.279265 1.7480e-04
2:59373057 G A 0.030744 2.2371e-05
2:59375987 C G 0.032217 -2.2235e-05
2:59390510 T G 0.038459 5.7393e-05
2:59391471 G A 0.039786 -2.9223e-05
2:59394483 T A 0.047917 3.5433e-05
2:59394634 A G 0.044188 1.1388e-04
2:59394998 A G 1.251293 8.9515e-05
2:59396234 C T 0.140346 6.3402e-05
2:59407134 T C 0.057774 -3.9801e-05
2:59414393 A C 0.033477 1.3568e-04
2:59415306 A C 0.022418 8.2315e-05
2:59422756 T G 0.140866 4.8027e-05
2:59424801 G T 0.073305 -2.1026e-05
2:59433022 T C 1.630981 1.8467e-05
2:59434759 C G 0.021568 3.0873e-06
2:59434775 T C 0.299203 -8.5703e-07
2:59442233 T C 0.032143 1.1269e-04
2:59442381 T G 0.536046 3.4164e-05
2:59453954 G A 0.558477 2.6582e-05
2:59463913 A G 0.036534 4.4012e-06
2:59470345 C A 0.053545 2.2204e-05
2:59478988 T C 1.280456 2.7239e-04
2:59479832 C T 0.085892 -8.2852e-05
2:59499347 C A 0.236580 -8.3190e-05
2:59499724 C A 0.036086 -2.3481e-06
2:59516825 T C 0.092718 -7.4180e-06
2:59522795 G A 0.908976 -1.7836e-05
2:59533232 G C 0.122725 -3.5225e-05
2:59535326 T G 0.034411 -2.6526e-05
2:59549773 A G 0.035697 -4.5609e-06
2:59550719 G A 0.039637 1.5478e-05
2:59551491 C T 0.051043 8.7686e-05
2:59553375 G A 1.506107 1.5920e-05
2:59560414 C T 0.664951 2.5200e-05
2:59568660 C T 1.639468 2.1841e-05
2:59569739 A G 0.050692 3.0796e-05
2:59575755 G C 1.106250 2.2260e-05
2:59579910 G A 0.066155 -1.2701e-04
2:59580689 T C 0.118957 -4.6672e-05
2:59581942 G A 0.023217 9.4975e-06
2:59588656 C T 0.754436 1.0188e-04
2:59592691 A G 0.029319 2.1341e-05
2:59596676 A G 0.063422 -2.5014e-05
2:59605724 T G 1.785209 -2.2011e-05
2:59610563 A G 0.070670 -4.1041e-05
2:59612521 T C 0.021578 4.0382e-05
2:59612917 C T 0.551934 4.7458e-06
2:59620014 T C 0.034327 -3.4642e-05
2:59623077 G A 0.613496 4.5376e-05
2:59642567 A G 0.084568 4.0283e-05
2:59643717 G A 1.700836 1.9729e-05
2:59644761 T C 0.025158 -1.7381e-05
2:59645667 A G 0.030471 -5.7015e-05
2:59649424 C A 0.998705 -1.6208e-05
2:59653661 T C 0.062938 7.5979e-06
2:59656639 T C 0.046830 -2.5186e-05
2:59665197 G A 0.090888 -3.3152e-05
2:59672858 C T 0.044350 4.4956e-05
2:59673658 C T 0.063318 2.7388e-05
2:59681659 T C 0.029624 2.5060e-05
2:59682424 C T 0.069086 1.3516e-04
2:59682471 A G 0.038699 9.5607e-05
2:59686346 G T 0.595203 2.3458e-05
2:59688011 G T 0.077768 3.8864e-05
2:59690063 A G 1.962317 2.6394e-05
2:59691884 T C 1.698885 4.4529e-06
2:59694749 T C 0.801162 -1.3720e-05
2:59700964 T C 0.069352 -4.0628e-05
2:59744766 G A 1.871913 1.7195e-05
2:59745190 C A 0.189325 -3.1773e-05
2:59747036 C T 0.064542 1.4560e-04
2:59747869 T C 0.919859 -1.5353e-05
2:59748751 G A 0.141288 5.4622e-05
2:59757514 A G 0.061754 1.0660e-04
2:59761076 T C 0.071884 2.3334e-05
2:59761338 T C 1.710979 2.8757e-05
2:59762371 T C 0.619893 2.6513e-05
2:59772609 A G 0.156608 -4.7675e-05
2:59780472 A C 0.201366 -4.0149e-05
2:59789145 T C 0.047946 1.2991e-05
2:59790316 T G 1.155683 2.0143e-05
2:59790629 A G 0.039381 -6.2957e-06
2:59790812 A C 0.268505 -5.9074e-08
2:59790889 T C 0.367354 -9.0688e-06
2:59791233 T C 0.434408 -1.8861e-06
2:59792492 A C 1.772203 -2.8821e-05
2:59793800 C T 0.654701 -5.1699e-05
2:59795171 G C 0.080660 4.6873e-04
2:59796487 T C 0.281770 -3.4877e-05
2:59798353 G T 0.324053 -4.0037e-05
2:59799246 C T 0.319002 -1.6323e-05
2:59800327 T G 0.386011 1.0949e-05
2:59801184 T C 0.241659 -2.7466e-04
2:59805887 A G 0.040731 -5.1462e-05
2:59807652 C T 0.089583 -2.4454e-04
2:59809202 A C 0.082617 -8.2957e-06
2:59810284 T C 0.336159 1.4716e-05
2:59812464 G A 0.909184 7.5698e-05
2:59819588 T C 1.179772 -2.6893e-05
2:59825607 T C 0.093741 -4.0469e-05
2:59837395 G A 0.024434 -3.4208e-05
2:59840723 G T 0.495656 5.0447e-05
2:59853322 G T 1.159019 -2.7138e-05
2:59856900 G A 0.108820 5.0601e-04
2:59878259 C T 0.364988 -1.2729e-04
2:59878898 T C 0.037527 1.2412e-04
2:59878983 C T 0.045908 1.4087e-04
2:59886357 C T 1.540690 2.0644e-07
2:59891444 A G 0.053471 -3.3247e-05
2:59901491 C T 0.407261 3.2523e-05
2:59902206 A G 0.039189 -1.2019e-04
2:59903052 G A 1.168305 -3.2970e-06
2:59904565 A G 0.061942 -5.2753e-05
2:59919277 G T 1.334708 7.5723e-05
2:59945462 C T 0.057106 -5.2467e-05
2:59945789 A G 0.095178 -3.5053e-05
2:59948633 C G 0.056872 -1.9188e-05
2:59953668 C G 0.057313 -2.5129e-05
2:59961296 T C 0.478141 2.3897e-05
2:59961339 A G 0.090553 3.3125e-06
2:59962684 G T 1.012954 2.3886e-06
2:59969145 A G 0.042915 8.1331e-05
2:59970460 G A 0.026346 -6.1633e-05
2:59976545 T C 0.128201 -5.4033e-05
2:59982359 C G 0.317506 1.7974e-05
2:59983136 G A 0.037612 5.2391e-05
2:59986838 C T 0.267969 4.8143e-04
2:59987410 G A 1.132803 4.2710e-05
2:59987774 C T 0.325607 -1.9014e-05
2:59992507 A G 0.060390 -8.3290e-05
2:59996939 A G 0.064694 5.8224e-05
2:59997337 A G 0.084240 1.4600e-04
2:60005190 G A 0.295406 -5.3262e-05
2:60012638 G A 0.064509 4.7292e-05
2:60023273 G A 0.035080 -4.0693e-05
2:60031166 G A 0.026330 1.2996e-05
2:60031255 C A 0.219134 2.3037e-05
2:60046254 T C 0.068933 -1.0763e-04
2:60052844 G A 0.145458 -4.8149e-05
2:60053727 G A 1.310654 -3.1781e-05
2:60070877 G A 0.206573 5.5610e-05
2:60071277 C T 0.910567 -1.8115e-04
2:60080209 T C 0.324669 -7.1467e-05
2:60082777 C G 0.390191 -1.7969e-04
2:60086504 T C 0.022399 5.1242e-05
2:60091708 G T 0.535672 -2.3758e-05
2:60096269 T G 0.025937 5.6585e-05
2:60097447 C T 1.198299 -2.6693e-05
2:60105275 G A 0.542385 1.9391e-05
2:60106395 G A 0.077233 2.2123e-06
2:60109988 C A 0.044645 3.5404e-05
2:60111439 T C 0.087058 -5.8741e-05
2:60118138 A G 1.266395 -1.2376e-06
2:60125363 C T 0.059595 2.8618e-05
2:60133425 T C 0.273974 -3.6036e-06
2:60135937 T C 1.418780 -1.8788e-05
2:60138687 T C 0.070689 -3.7079e-05
2:60171757 A G 1.520245 -5.7089e-06
2:60179973 C T 0.307889 3.3875e-05
2:60187703 C T 0.739210 -5.7666e-06
2:60194916 T G 0.063253 8.3160e-05
2:60200525 G C 0.115169 3.5462e-06
2:60211897 A C 0.724432 -7.8649e-06
2:60222017 T C 1.151671 2.9160e-05
2:60230735 C T 0.547808 1.4249e-05
2:60231298 C G 0.048754 -1.1540e-05
2:60235049 G A 0.064191 -7.3169e-05
2:60235600 G A 0.277015 -3.6449e-06
2:60240412 T C 0.021036 2.1677e-05
2:60245125 G A 0.041802 -5.1824e-06
2:60252604 C A 0.024320 5.3052e-05
2:60255976 T G 0.673672 3.9759e-05
2:60260765 C T 0.150648 3.3907e-05
2:60260984 T C 0.069167 1.6955e-05
2:60269774 T C 0.043016 -1.3475e-05
2:60281608 C G 1.005933 1.2361e-04
2:60281737 A G 0.020422 -1.6990e-05
2:60282058 T C 1.898833 -1.1209e-05
2:60283233 G A 0.548701 -6.2826e-05
2:60285100 C T 0.497324 -2.5395e-05
2:60288904 C T 0.112297 1.4640e-05
2:60289424 C T 1.187575 1.9565e-05
2:60289536 A T 0.487674 -1.5575e-06
2:60296223 T C 0.671890 1.9958e-05
2:60299530 A G 0.110868 1.9177e-05
2:60302746 G A 0.711952 1.4952e-05
2:60308702 C T 0.033610 8.4678e-05
2:60309906 C T 0.115010 -8.0102e-06
2:60318058 A G 1.937321 4.8092e-05
2:60323975 T C 0.622707 2.6055e-06
2:60332593 T C 0.048336 -1.3317e-05
2:60335811 T G 0.565959 5.3374e-05
2:60337563 G A 0.418799 3.0319e-05
2:60338227 A G 0.258722 -4.3194e-06
2:60347878 C T 0.254707 3.0864e-05
2:60350652 C G 0.378562 -1.3433e-05
2:60351132 C T 0.268589 -1.3722e-06
2:60352719 G A 0.157266 5.4576e-05
2:60352976 T C 0.054957 3.5748e-06
2:60353857 C T 0.285986 3.3416e-06
2:60355540 C T 0.287217 8.1233e-06
2:60364924 G C 1.375472 2.0273e-06
2:60388051 G T 0.137123 -3.7929e-05
2:60392324 G A 0.220662 -1.2102e-05
2:60402172 A G 0.199195 9.3992e-07
2:60411629 C T 0.049037 3.5052e-05
2:60444356 C T 0.181444 1.3266e-05
2:60449687 A G 0.042192 7.7524e-05
2:60449710 G A 0.292721 2.6251e-05
2:60472107 G A 0.256807 7.0578e-06
2:60480973 T G 1.272815 2.6247e-04
2:60485161 C A 1.096418 1.6264e-04
2:60485299 C T 0.040478 1.1757e-04
2:60486154 G A 0.086623 -1.7145e-05
2:60488331 C T 1.941171 3.1984e-05
2:60500144 A T 1.038436 4.6003e-05
2:60500359 A G 0.037768 8.3012e-05
2:60500439 T C 0.039079 1.9069e-05
2:60501973 A G 0.055252 1.6111e-05
2:60509080 T C 1.171548 4.2782e-05
2:60517252 A C 0.047836 4.9271e-05
2:60517707 G A 0.159811 -5.1347e-05
2:60523452 G A 0.041250 9.4116e-05
2:60529659 T G 0.123761 -1.6169e-05
2:60532752 G A 0.063029 -6.9583e-06
2:60533240 C T 0.135760 -1.6859e-04
2:60534455 G A 0.514361 3.9962e-05
2:60538889 G A 0.537117 -2.7844e-05
2:60539860 C T 0.154848 -5.3052e-05
2:60541441 C A 0.105841 -1.6605e-05
2:60541853 T C 1.120417 -1.7706e-05
2:60546719 C T 0.028929 -2.0633e-05
2:60551462 C T 1.138753 4.2270e-06
2:60559735 C G 0.062030 2.5452e-05
2:60560555 A G 0.079151 5.7571e-05
2:60562648 T C 0.057573 6.7313e-05
2:60565568 C T 0.901822 2.2911e-05
2:60566438 G T 0.255746 4.9693e-05
2:60575895 C T 0.170564 1.5282e-05
2:60577960 C G 0.045369 1.5499e-04
2:60579771 C T 0.139980 -7.3813e-05
2:60580831 G A 0.910498 1.4516e-05
2:60583370 G A 0.055366 -3.3802e-05
2:60584819 A G 0.913978 1.5771e-05
2:60587342 C G 0.142820 -3.0181e-05
2:60587805 T C 0.044947 5.9294e-05
2:60588947 C G 0.139885 -4.8860e-05
2:60589020 G A 0.207705 -5.6179e-04
2:60593634 T C 1.358776 -6.7530e-05
2:60594004 A G 0.070420 3.2872e-05
2:60597260 G A 0.720187 1.4953e-05
2:60600421 T C 0.230695 -1.6453e-04
2:60601868 A G 0.037865 9.9007e-05
2:60602892 T C 1.238478 -5.8886e-06
2:60605030 A G 0.075710 1.2697e-05
2:60606562 G T 0.021360 -5.4285e-05
2:60608759 C T 0.817472 -2.7379e-05
2:60623795 G A 0.072617 1.6649e-05
2:60624939 A G 0.347552 4.6313e-05
2:60634916 A G 0.020555 -7.0522e-05
2:60643568 C T 0.389704 -3.6316e-06
2:60655408 C A 0.021769 -1.6338e-05
2:60655551 T C 0.174316 -2.3074e-04
2:60660308 C T 0.581541 4.2435e-06
2:60661935 C T 0.024957 -4.3928e-05
2:60668720 C T 0.143573 9.0495e-05
2:60687959 G A 1.244243 4.9383e-05
2:60689522 A G 0.059793 8.8516e-05
2:60702766 C T 0.244801 -9.6420e-05
2:60710772 T C 1.952716 7.7597e-06
2:60713235 G A 0.864178 9.0142e-05
2:60715179 T C 1.081569 2.9810e-05
2:60718043 G T 1.694029 7.9751e-06
2:60718347 T C 0.852172 1.0782e-04
2:60719918 G A 0.077233 2.7796e-05
2:60721347 A G 1.394184 -3.9205e-04
2:60722120 C T 0.114968 -2.3622e-05
2:60722241 G A 0.576455 -3.1323e-05
2:60723266 A G 0.530859 2.8681e-06
2:60723672 C T 1.072315 3.7367e-05
2:60724087 T G 1.707697 -2.6287e-05
2:60725451 C G 0.864042 -3.4627e-04
2:60727629 A G 0.657619 -6.0177e-05
2:60728571 G A 0.187549 -5.4894e-05
2:60730622 A C 0.059426 -5.7249e-05
2:60745396 T C 0.791626 2.2285e-06
2:60748531 C T 0.021643 -3.6519e-05
2:60749162 T G 0.044480 -9.9254e-05
2:60750560 C T 1.415047 1.6583e-05
2:60755763 A G 0.340674 -2.8576e-05
2:60762502 G T 1.687191 3.3423e-05
2:60771729 C G 0.119031 2.9992e-05
2:60784394 A G 0.092449 -3.1443e-05
2:60785937 G A 0.938172 -1.1240e-06
2:60788459 T G 0.021367 8.5486e-05
2:60788481 G C 0.255791 2.5184e-05
2:60795300 A C 0.095850 2.8177e-04
2:60800641 C T 0.876824 5.4824e-05
2:60810195 G A 1.249316 3.1367e-05
2:60811670 A G 0.043932 -1.6840e-05
2:60821147 C T 0.021415 -6.3873e-06
2:60822323 C A 0.922310 3.4278e-05
2:60826802 C A 1.299414 1.2260e-05
2:60831419 A G 0.810253 5.4443e-05
2:60832368 G C 0.377416 -2.5318e-05
2:60834777 C T 0.021146 4.3559e-04
2:60838611 G A 0.031834 -2.0658e-06
2:60851349 C A 0.973265 -3.3833e-07
2:60852117 G A 0.306827 3.7866e-06
2:60861105 A G 0.068248 2.8548e-06
2:60861670 G A 0.299369 1.6368e-05
2:60868779 G A 0.632964 -1.8552e-05
2:60878133 C T 0.401032 4.3822e-05
2:60888699 A C 0.061786 -2.5303e-06
2:60897986 G A 0.067048 -3.8128e-06
2:60899756 T C 0.132384 2.0543e-05
2:60902165 T C 1.043169 7.8842e-05
2:60914729 C T 0.423444 1.3443e-04
2:60915895 A G 1.276957 4.0817e-05
2:60920795 T G 0.904870 -2.1482e-05
2:60928367 A G 0.411143 1.1163e-04
2:60932141 T C 0.041883 1.9645e-05
2:60932600 A G 0.175644 -1.3787e-04
2:60933007 C T 0.108963 2.1384e-06
2:60951334 C T 0.073987 -4.6800e-06
2:60955544 G A 0.066859 1.7141e-05
2:60957311 C A 0.036940 9.3815e-06
2:60961830 A G 0.064607 -4.1540e-06
2:60966197 T C 0.975397 -4.8366e-05
2:60984155 G A 0.029517 -3.0481e-05
2:60995218 C T 0.957572 -3.1891e-05
2:61002427 G A 0.072338 -1.0428e-04
2:61008112 G A 0.081296 2.7866e-07
2:61015384 T G 0.421448 2.6262e-06
2:61015779 A G 0.046220 3.2954e-05
2:61016004 C T 0.198101 -3.0680e-05
2:61017705 C T 0.096957 1.0218e-04
2:61030705 T C 1.780522 -5.2882e-05
2:61041377 G A 0.518600 -2.5559e-06
2:61043834 G A 0.313734 2.1368e-05
2:61057016 T C 0.145958 -2.9786e-05
2:61065579 A G 0.052020 -1.0744e-05
2:61066666 A G 1.198582 -4.8276e-05
2:61080839 C G 0.044869 -1.2483e-04
2:61081542 T C 0.859212 2.2037e-05
2:61088295 G C 0.142988 -1.2060e-04
2:61091950 A G 0.870387 2.2897e-05
2:61105077 C T 0.061452 -3.6791e-06
2:61111923 G A 0.044801 5.2567e-05
2:61126664 G A 0.463555 -1.4502e-05
2:61136013 A G 0.294604 2.0213e-05
2:61136129 T G 0.738032 1.9825e-05
2:61157720 A G 0.055158 2.5436e-05
2:61164331 A G 0.736120 2.6450e-05
2:61183657 G A 0.494980 -7.2311e-06
2:61191975 G A 0.026304 4.2940e-06
2:61194214 G A 0.030377 -4.4291e-05
2:61197395 A G 0.674516 -2.8424e-05
2:61204599 T C 1.880595 -1.0117e-05
2:61204856 G A 0.753534 -7.0571e-06
2:61206001 T C 0.094588 2.2898e-04
2:61214344 C T 0.061793 -7.6372e-05
2:61216277 T C 0.052169 -5.1094e-06
2:61217542 C T 1.032039 -4.3961e-05
2:61222736 A G 0.315192 5.9298e-06
2:61224259 T C 0.811357 -3.2997e-05
2:61244410 G C 0.362878 6.3399e-06
2:61272779 A G 0.050192 1.4400e-04
2:61275771 G C 0.085328 -8.9906e-05
2:61276263 A G 1.952907 3.0505e-05
2:61287445 T C 1.129327 -4.2430e-05
2:61289914 C A 0.112183 -1.3925e-05
2:61304271 G A 0.642117 -2.4519e-06
2:61307982 C T 0.398624 -6.1625e-05
2:61312235 G A 0.085081 -6.5769e-05
2:61336213 T G 0.052932 -1.6808e-04
2:61336523 C T 0.211464 1.9894e-05
2:61336718 C G 1.093296 -1.3196e-04
2:61344546 A G 0.036589 5.5004e-05
2:61352059 T C 0.113582 4.6880e-06
2:61353256 C T 1.038680 -1.7715e-05
2:61356652 G A 0.096967 -3.2123e-05
2:61378019 G A 0.807193 -4.2179e-05
2:61393175 G A 0.903614 -3.5134e-05
2:61396766 G A 0.872533 -5.8747e-05
2:61400776 T C 0.135208 1.3483e-05
2:61409595 A C 0.280362 -3.5688e-06
2:61416753 A G 0.247317 4.7985e-05
2:61416985 C T 0.020880 8.3394e-05
2:61425621 C T 1.231003 -2.0975e-05
2:61429580 T C 0.030909 -3.9918e-05
2:61435847 A G 1.795242 2.8579e-06
2:61458258 G A 0.130310 1.2520e-04
2:61458401 C T 0.023808 -4.9863e-05
2:61465504 T G 0.305120 2.1584e-05
2:61472632 G A 0.247752 -1.4819e-05
2:61473148 C T 0.533511 -5.8677e-06
2:61474248 T C 0.217826 2.7148e-05
2:61476053 T C 0.146633 3.7017e-05
2:61482261 A G 0.561629 3.3097e-05
2:61492260 G T 0.043798 -7.5383e-05
2:61496816 C T 0.078148 -4.3154e-05
2:61514422 A G 0.266421 2.6812e-05
2:61522612 C A 0.060770 1.0785e-04
2:61531694 G A 0.046713 -1.8745e-04
2:61545570 C T 0.208484 1.9646e-05
2:61557164 T C 1.349931 8.4214e-05
2:61558194 T C 0.222292 -2.3441e-06
2:61560043 G A 0.064792 -3.6220e-05
2:61575308 G A 1.966455 2.8262e-05
2:61581434 A G 0.027573 3.5222e-05
2:61585663 G A 0.055155 -4.7512e-05
2:61617681 G A 0.055301 -4.3397e-05
2:61620600 A C 0.058807 1.1028e-04
2:61632807 A G 0.027813 2.1665e-05
2:61632918 C T 0.036323 1.2553e-05
2:61642874 T C 0.077015 3.4220e-04
2:61662095 A G 0.205177 -2.2847e-07
2:61670731 C T 1.217813 -3.3718e-05
2:61670871 T C 0.024408 2.8286e-05
2:61683037 C T 0.047885 -1.9138e-05
2:61684564 A G 0.975608 -1.5727e-04
2:61685826 C T 0.248394 5.4402e-05
2:61695900 C A 0.045236 -9.8647e-05
2:61710573 C A 0.737263 -1.7991e-04
2:61716677 C T 0.248926 1.3235e-06
2:61752250 C A 0.107824 -3.9245e-05
2:61763647 C T 0.052529 6.4819e-05
2:61764098 C A 0.330421 4.7472e-06
2:61767223 G A 0.040611 -5.2072e-05
2:61772257 G A 1.206284 -2.7146e-05
2:61780200 A T 1.123702 -1.2131e-05
2:61786579 C T 0.051409 -1.8073e-04
2:61807078 C T 0.095724 -6.9713e-05
2:61812761 T C 0.046667 8.2334e-05
2:61832387 G A 1.954170 2.6658e-05
2:61832519 G A 0.091735 1.4368e-05
2:61840018 T C 1.184914 -2.6486e-05
2:61843183 C G 0.785560 -2.6311e-05
2:61846622 G A 0.321018 7.7405e-05
2:61847242 T C 0.045285 1.6385e-06
2:61847535 C T 0.457658 -2.3467e-05
2:61853638 A G 0.409935 7.5065e-07
2:61855070 T C 0.087989 -5.3628e-05
2:61859089 C T 1.657239 1.0753e-04
2:61861269 C A 0.037352 2.5846e-05
2:61863041 T C 0.025505 2.9569e-05
2:61869373 C T 0.489537 -2.9528e-05
2:61873449 A G 0.484867 -1.0457e-05
2:61881338 G A 0.651526 2.0069e-05
2:61881862 T C 0.323540 -4.5687e-05
2:61910813 A C 1.967679 8.0653e-05
2:61920541 A G 0.415541 1.1199e-05
2:61929529 A G 0.204817 2.8701e-05
2:61938117 A G 0.052445 2.9295e-04
2:61938725 G A 0.383086 -4.0380e-05
2:61939264 A G 0.049462 -8.5111e-05
2:61953674 G A 0.771554 -4.4987e-05
2:61957995 A G 0.137870 4.7332e-05
2:61958426 C T 0.173943 2.9329e-05
2:61963138 T C 0.102900 -5.1672e-04
2:61970732 C G 0.283380 -4.9554e-05
2:61982918 A G 0.621773 -6.4210e-05
2:61987823 C T 0.050179 -1.1503e-05
2:61988050 C T 0.235788 -9.1143e-06
2:61989536 T C 0.161690 6.3624e-06
2:61997569 G A 1.756056 -2.0396e-06
2:61997577 C T 0.387309 -5.3828e-05
2:62013938 C T 0.401058 -5.2846e-05
2:62019643 T C 0.339843 2.3333e-05
2:62020774 T C 0.055155 -2.0400e-05
2:62026744 T C 0.478223 -3.1375e-05
2:62029645 A G 0.276645 -9.2869e-06
2:62043956 A G 0.463188 4.2536e-05
2:62048108 A G 0.067064 6.9023e-05
2:62067433 C T 0.470076 -6.9191e-05
2:62069358 C T 0.389997 -3.1219e-05
2:62069528 T C 0.476833 -2.0922e-05
2:62070676 C T 0.107756 2.3858e-05
2:62071338 C T 0.301134 -8.2391e-06
2:62078329 A G 1.279213 -3.8518e-05
2:62079895 C T 0.527600 5.4724e-06
2:62089561 T G 0.025515 -2.3314e-05
2:62098993 T C 0.650170 1.9270e-05
2:62100380 T G 0.290453 -3.7334e-06
2:62105986 T C 0.140557 1.5109e-05
2:62111137 G A 1.932738 -6.7736e-05
2:62125121 G A 0.665347 2.0211e-05
2:62133446 G A 0.049998 -9.5089e-06
2:62176945 C T 0.112644 -1.7083e-04
2:62187592 T C 1.748834 -5.6436e-05
2:62191221 A G 0.051393 -4.1158e-05
2:62194320 T C 0.021114 -1.0691e-04
2:62195401 C T 0.356283 5.6536e-05
2:62202235 C T 0.056547 3.2265e-05
2:62215011 T C 0.060764 8.5996e-05
2:62217099 G A 0.394025 -1.8345e-05
2:62228180 G C 0.507197 -7.9541e-05
2:62255291 G A 0.052886 -6.6157e-05
2:62262243 G C 0.368081 1.1776e-05
2:62267616 G A 0.046661 8.0757e-06
2:62269110 T C 0.025317 6.3487e-06
2:62274123 A G 0.633918 2.7966e-05
2:62310302 A G 0.332657 4.1582e-06
2:62316087 A G 0.052185 1.8072e-05
2:62334716 T C 0.072893 -5.7752e-05
2:62350070 G A 0.113793 1.4083e-04
2:62351623 C G 0.063815 -1.0194e-04
2:62364284 G A 0.030669 8.8957e-06
2:62371236 G T 1.063993 2.0017e-06
2:62376735 A C 1.966423 6.9303e-05
2:62377309 A G 0.320525 1.3982e-05
2:62382395 A G 0.038417 6.3327e-05
2:62394002 A G 0.096185 2.5510e-05
2:62394127 G A 0.689521 -8.4007e-06
2:62408828 A G 0.101550 8.1362e-05
2:62409452 A G 0.039322 1.4190e-05
2:62409504 C A 0.073412 1.0814e-04
2:62413794 T C 0.033045 4.5082e-05
2:62416450 T G 0.030111 1.6773e-05
2:62419708 A C 0.563992 5.3835e-06
2:62420005 T C 0.064795 -2.1975e-05
2:62429195 T C 0.063013 1.9070e-06
2:62430208 G A 1.381723 -1.4572e-04
2:62430496 T C 1.393440 -6.8670e-05
2:62430954 T G 0.044739 -1.8622e-05
2:62431069 C T 0.092192 9.7307e-06
2:62432306 A G 0.054006 -1.3520e-04
2:62436342 C T 0.296058 1.8095e-05
2:62438681 A G 0.556325 9.3484e-05
2:62443146 T C 0.027566 -4.6303e-05
2:62446431 A G 1.809250 5.1499e-05
2:62453594 C T 0.245444 2.7296e-05
2:62465691 G C 0.453931 1.2746e-04
2:62468323 T C 0.269826 -1.4982e-05
2:62481051 C G 0.447881 1.4672e-04
2:62481458 G A 0.336036 9.0082e-06
2:62486136 T C 0.036570 -1.0779e-05
2:62486490 A G 0.376267 1.2784e-05
2:62489753 G C 0.140548 2.5123e-05
2:62489874 T G 0.020247 2.5032e-05
2:62491575 A G 1.106574 -3.4487e-05
2:62494085 C G 0.249676 3.3469e-05
2:62498515 G T 0.105893 6.3224e-05
2:62500985 T G 0.069141 5.3638e-06
2:62503603 C T 0.655233 5.7511e-05
2:62503997 T G 1.018079 -6.7129e-06
2:62509361 A G 0.248164 -3.9233e-06
2:62521326 A G 0.095915 -3.2949e-05
2:62524238 T G 0.107016 -1.1665e-04
2:62524895 G A 0.295776 1.4834e-04
2:62529865 T C 0.102614 2.8237e-05
2:62530788 T G 1.228215 2.1833e-05
2:62533045 A G 0.187546 -3.1240e-05
2:62541752 C T 1.226459 4.7166e-05
2:62542078 G A 0.137513 -5.2490e-05
2:62547786 A G 0.061919 2.8690e-05
2:62551472 G A 1.254681 7.9638e-07
2:62561021 G A 0.830452 1.6324e-05
2:62568535 G A 0.059196 1.5923e-05
2:62579207 C T 0.051354 -2.8613e-05
2:62589536 A G 0.101637 -5.1722e-05
2:62592963 A G 0.043912 1.0532e-05
2:62595111 G A 0.180964 -2.7454e-05
2:62608898 G A 1.009299 3.6296e-07
2:62612674 A G 0.438400 5.6712e-05
2:62625844 A G 1.063594 2.4986e-05
2:62632629 C G 1.124585 2.2843e-05
2:62635367 C A 0.704559 -4.7811e-05
2:62643510 G A 1.714393 3.8134e-06
2:62644158 C G 0.133352 -4.5239e-05
2:62644403 G A 0.582155 2.5549e-05
2:62644823 T C 0.239014 -4.9458e-06
2:62654225 A G 0.164696 -7.2376e-06
2:62666220 C T 0.870047 1.0087e-05
2:62667262 A G 0.064509 -1.7099e-05
2:62667392 T G 0.197725 2.3787e-05
2:62669276 T G 0.028468 -6.4528e-05
2:62672062 C G 0.051779 -1.7305e-05
2:62672367 A C 0.201389 -6.5737e-06
2:62678618 C T 0.396508 2.2232e-05
2:62685481 G A 0.432834 -4.0473e-05
2:62688769 T C 0.065360 5.1093e-05
2:62688792 G A 1.790711 9.5059e-05
2:62689311 T C 0.072036 2.5619e-04
2:62691126 A C 0.249277 8.9872e-05
2:62695127 T C 0.070676 -5.0876e-05
2:62695757 C T 1.573729 1.7394e-06
2:62698379 C T 0.143527 -4.6955e-05
2:62701750 T C 0.053740 5.9223e-06
2:62705531 A G 0.080475 -4.3396e-05
2:62708494 C T 0.045421 3.0561e-04
2:62710634 A C 0.153819 2.0772e-05
2:62713295 A G 0.763875 1.2884e-06
2:62713533 T C 0.444574 3.7179e-05
2:62715566 G A 0.245301 1.3169e-04
2:62716971 A G 0.756935 2.8093e-06
2:62717798 T C 0.039309 1.2566e-05
2:62719607 A G 1.689323 3.0525e-05
2:62721458 T C 0.125111 -3.1813e-04
2:62724210 C G 0.235090 1.7153e-05
2:62724367 G A 0.023947 -3.6330e-07
2:62724809 T G 1.781301 8.5499e-06
2:62728046 A G 0.218621 1.0835e-05
2:62733189 T C 0.366218 1.5177e-05
2:62733201 T A 0.169474 -8.1691e-06
2:62733253 T C 0.752557 2.0789e-05
2:62734898 A G 0.713832 3.1151e-06
2:62741150 G A 0.196144 8.6274e-05
2:62752798 T C 0.310089 -6.0738e-05
2:62754382 T C 1.780019 -7.8539e-06
2:62754391 G A 0.128509 -1.5525e-04
2:62757555 A G 0.244957 1.8392e-05
2:62763977 A G 1.903465 -1.4572e-04
2:62765272 A G 0.293711 -3.7196e-05
2:62766127 A G 0.149048 -1.1938e-05
2:62773092 G T 0.235041 6.3736e-05
2:62775358 T C 0.028683 -2.3730e-05
2:62775607 G A 0.050767 1.9090e-04
2:62776483 C T 0.030831 -3.6038e-05
2:62781499 T C 0.785612 -1.2197e-05
2:62783449 T G 0.038936 4.6579e-06
2:62783842 T C 0.082312 1.9080e-05
2:62787930 A G 0.384927 -1.4991e-05
2:62790805 A G 0.577380 -7.3058e-06
2:62796919 A G 0.109654 -7.5320e-06
2:62801078 T C 0.043474 2.0765e-06
2:62803044 C T 0.036427 1.1988e-06
2:62805622 T C 0.410883 2.5021e-05
2:62817678 A G 1.416079 3.6973e-06
2:62831112 G A 0.146234 5.8848e-05
2:62831597 G A 0.241766 6.1854e-05
2:62838936 G A 0.881835 -3.5786e-05
2:62839670 A G 1.951872 1.0891e-04
2:62840987 A G 1.175981 -2.7558e-05
2:62867173 C G 0.083195 3.2278e-05
2:62871184 A C 1.379957 6.3792e-06
2:62871225 C T 0.184063 3.0367e-05
2:62891680 T C 0.102085 -1.8198e-05
2:62902637 C A 0.050958 1.0603e-04
2:62911256 A G 0.056522 4.5185e-05
2:62915083 T C 0.381506 -1.2520e-04
2:62918698 C T 0.096788 -9.3759e-05
2:62947492 A G 0.039501 7.0048e-05
2:62975450 A G 0.135380 -3.2763e-05
2:62982875 G A 0.031334 -4.9727e-06
2:63020319 G T 0.059319 4.4804e-05
2:63023836 C T 0.123170 3.1570e-06
2:63035975 T C 0.289145 -1.8493e-05
2:63078983 C T 0.037518 -1.9450e-04
2:63101170 A G 0.030387 -4.1686e-05
2:63117850 C T 0.114377 -1.6539e-04
2:63121630 G A 0.041192 8.7898e-06
2:63131731 A G 0.397254 -2.3359e-05
2:63135100 T C 1.589519 4.1542e-04
2:63147172 A G 0.045655 1.1534e-06
2:63149557 A G 1.350661 5.3446e-05
2:63151953 A G 0.093760 -9.0097e-05
2:63176139 C A 0.287437 1.1098e-05
2:63201634 C T 0.041393 -8.6779e-07
2:63208460 C T 1.374677 2.5824e-05
2:63254056 C A 0.090793 1.4532e-04
2:63265068 G A 0.027436 7.5740e-06
2:63275830 T C 0.043091 -5.4706e-06
2:63289734 G T 0.246862 8.1390e-05
2:63292022 G T 0.410692 3.6591e-04
2:63301164 A G 0.967351 1.3059e-05
2:63306151 C T 0.049128 3.1268e-05
2:63333526 T G 0.105140 -3.8317e-05
2:63373995 A G 0.037729 6.2330e-05
2:63374205 A G 0.022772 1.0071e-05
2:63375893 G A 0.034123 -1.6019e-04
2:63401820 C T 0.031156 1.6007e-05
2:63414409 A G 0.035080 -2.1108e-05
2:63415932 C T 0.491819 6.6883e-05
2:63416606 A G 0.436252 -6.3185e-05
2:63430056 T C 0.077892 1.5868e-05
2:63449512 T C 1.825710 1.0888e-04
2:63454401 A C 0.463711 -3.8106e-05
2:63472250 C T 1.024476 5.5791e-06
2:63488208 T C 0.043545 1.1890e-04
2:63494304 C A 0.076759 4.7230e-05
2:63509795 T C 0.078606 5.0889e-05
2:63529861 G T 1.385842 2.5037e-05
2:63537198 A G 0.024411 -7.5615e-06
2:63541960 T C 0.032006 9.0378e-07
2:63543188 A G 0.056181 -3.5443e-05
2:63577041 A G 1.085182 1.5458e-05
2:63578504 G A 1.881748 -5.4509e-05
2:63596836 G A 0.226261 7.7930e-05
2:63601292 G A 1.117376 1.7335e-05
2:63606277 T G 0.095454 -1.7110e-05
2:63625519 C T 0.037794 8.5181e-05
2:63633443 A G 0.842477 5.3746e-06
2:63648795 A G 0.066473 -4.5183e-06
2:63649353 C T 0.199990 -3.8141e-05
2:63660902 T C 0.129983 -2.3889e-05
2:63668876 C T 0.026505 1.3403e-05
2:63678069 C T 0.107256 -4.2455e-05
2:63688917 T G 0.075435 9.0707e-06
2:63709708 G T 0.183901 2.2935e-05
2:63709965 T G 0.029527 2.5806e-05
2:63720210 G A 1.415696 7.0552e-06
2:63765121 T C 0.078122 -2.1476e-04
2:63781174 C A 0.039056 4.2521e-05
2:63794888 T G 0.048456 -2.8326e-05
2:63806970 A G 0.086866 8.4506e-05
2:63812148 A G 1.737153 -4.3503e-05
2:63813357 G T 0.025836 4.1991e-05
2:63815801 C A 0.507960 -7.6211e-06
2:63821117 A G 0.097119 2.7923e-05
2:63822426 G A 0.031682 -7.0638e-05
2:63826834 T G 0.031162 -7.4982e-06
2:63831325 G C 0.557779 -3.7843e-06
2:63838485 A G 0.032396 4.1640e-05
2:63841859 G T 0.089252 -1.4057e-06
2:63855334 G A 0.057976 3.9124e-05
2:63889819 G A 0.053925 -2.8788e-04
2:63894064 G A 1.447781 1.8458e-05
2:63895005 T C 0.045639 -2.9203e-05
2:63896251 C T 0.093121 -8.5410e-05
2:63922369 A G 0.719895 -3.3431e-05
2:63939417 C T 0.495961 -3.0617e-05
2:63943005 T C 0.028475 1.9065e-05
2:63948750 C T 0.053867 -1.8343e-04
2:63968655 A G 0.089255 -1.2308e-05
2:63980952 T C 0.087405 -2.6461e-05
2:63982690 A G 0.076830 -3.9117e-05
2:64023194 G A 0.074019 -2.1164e-05
2:64031160 T C 0.425440 2.2352e-06
2:64067771 T C 0.103335 -2.0776e-05
2:64068068 T C 0.049410 -5.8151e-05
2:64079188 G A 0.028261 1.7726e-05
2:64085405 G T 0.051828 -6.7901e-05
2:64086107 A G 1.898298 -3.2108e-05
2:64093468 A G 0.070235 5.0860e-05
2:64096806 C A 0.038933 -3.4474e-05
2:64103741 A G 1.623632 -4.5304e-05
2:64113956 G A 0.052036 1.7935e-04
2:64117649 C T 0.074454 2.0908e-05
2:64131114 C G 0.054165 -1.3508e-04
2:64146534 G T 0.480043 4.6969e-05
2:64149874 A C 0.079920 -3.2293e-06
2:64168232 A G 0.449592 -2.4322e-05
2:64172502 T C 0.098749 -7.4803e-05
2:64173312 A G 1.876889 3.7199e-05
2:64175373 A G 0.054840 -1.0207e-04
2:64200119 C T 0.280482 1.3000e-04
2:64209661 C T 0.084867 -7.4688e-05
2:64219057 G A 0.129976 -1.7815e-05
2:64231812 G A 0.091657 -5.5964e-05
2:64235081 G T 0.036391 2.6076e-05
2:64245151 A G 0.028576 2.3581e-05
2:64255570 G A 0.051695 5.4457e-05
2:64258278 C A 0.028767 2.5962e-05
2:64263369 T C 0.049472 -5.7899e-05
2:64276197 G A 0.106672 -9.2958e-05
2:64291431 G C 0.105519 -1.6934e-05
2:64292988 G A 0.458073 -1.0044e-04
2:64303417 C T 0.974492 3.3089e-05
2:64320746 A G 0.240121 1.6157e-04
2:64333527 T C 0.078843 3.0239e-06
2:64335394 G A 0.096457 -8.6852e-05
2:64342439 T C 0.516091 -1.3466e-05
2:64346042 A C 0.033779 5.5010e-06
2:64357206 A G 1.509255 5.1362e-05
2:64357282 G A 0.105341 -1.5783e-04
2:64360433 A G 1.016047 -6.7379e-06
2:64371569 G A 0.607585 -4.9607e-05
2:64378988 A G 0.214882 -4.7324e-05
2:64380178 T C 0.032617 -1.2713e-04
2:64384524 A G 1.465765 2.1271e-05
2:64387688 G A 0.092004 4.1270e-05
2:64399313 T C 0.059430 -3.1022e-05
2:64400608 A G 0.876603 7.2074e-05
2:64401060 T C 0.509791 -3.7204e-05
2:64414041 T G 0.131284 1.0774e-05
2:64415259 G A 1.202775 -4.8724e-05
2:64425949 T C 0.727805 -1.7122e-05
2:64426967 A G 0.041727 -2.9602e-06
2:64446326 T C 0.946445 2.4366e-05
2:64449416 C G 0.020189 -2.1733e-05
2:64455201 G A 0.063393 -2.2310e-05
2:64457388 A G 0.078888 -6.6532e-05
2:64461118 C T 0.547545 -1.1492e-05
2:64463958 C T 0.292900 -1.5686e-05
2:64466378 A G 0.030439 1.4723e-05
2:64477349 T C 0.042578 -9.6196e-06
2:64485195 A G 0.246424 -8.1455e-05
2:64489028 C G 0.022759 7.2053e-05
2:64489056 T A 0.144501 -2.8570e-05
2:64495627 A G 1.012460 2.7318e-05
2:64509621 T C 0.651578 9.2102e-05
2:64509954 G T 0.149447 -1.4519e-04
2:64516258 C T 0.060222 -1.1442e-04
2:64517384 T C 0.719892 -7.4947e-05
2:64525486 A G 0.087041 7.9744e-05
2:64527674 C T 0.451023 8.6981e-05
2:64528233 A G 0.585381 -9.5680e-05
2:64537710 A G 1.338837 1.7617e-05
2:64550651 A C 0.023496 3.3093e-05
2:64553440 C A 1.090135 -3.7257e-05
2:64554571 C G 1.101245 -3.1719e-05
2:64556555 A G 0.283516 1.7677e-05
2:64557654 G A 1.176816 -6.6833e-06
2:64562895 G A 0.026502 -3.2157e-05
2:64567680 G T 0.567036 -1.0492e-05
2:64575409 T G 0.048160 9.8191e-05
2:64587952 G T 0.024512 -2.1987e-05
2:64593459 A G 0.104594 4.3610e-06
2:64594011 A C 1.463802 -2.0976e-05
2:64596035 C A 0.053409 5.9024e-06
2:64597034 A G 0.112248 -4.0690e-05
2:64600850 G A 0.771557 1.1018e-04
2:64606265 G T 1.617952 9.9423e-05
2:64606299 G T 0.043717 -3.6908e-05
2:64607835 C T 0.231214 1.7713e-04
2:64607880 T C 0.269345 3.0927e-05
2:64608457 A G 0.040763 1.8748e-05
2:64609175 T G 0.057135 -2.6662e-05
2:64623838 T C 0.057378 -1.4277e-05
2:64630299 G A 0.709635 1.1710e-05
2:64632569 G A 0.097700 8.5405e-06
2:64640704 C T 0.087116 -1.0344e-04
2:64641736 C T 0.623477 5.0487e-05
2:64642419 T C 0.048177 -9.7310e-06
2:64642433 C T 0.067544 3.2110e-05
2:64643871 T G 0.489732 -7.6573e-07
2:64651932 T C 0.034509 -2.1307e-05
2:64661404 C T 1.425213 2.5873e-04
2:64661463 A G 0.046122 -5.4724e-05
2:64663169 T C 0.487869 -7.4761e-06
2:64667920 A G 0.255093 7.0151e-05
2:64682364 C A 1.078518 7.5763e-05
2:64682556 C G 0.047917 -1.2747e-05
2:64684769 A C 0.034405 -3.0316e-05
2:64685229 G A 0.157078 -4.1665e-05
2:64690627 A G 0.138142 -3.4499e-05
2:64691032 T G 0.100235 -3.6218e-05
2:64692041 C T 1.721865 2.7447e-05
2:64693084 T C 0.032600 3.8438e-05
2:64694317 T C 0.044739 1.1524e-04
2:64696502 C A 1.061085 -6.2383e-05
2:64696694 T C 1.036924 -4.4185e-05
2:64698397 A G 1.240101 1.8114e-05
2:64698555 C T 0.118765 6.1506e-05
2:64698666 T C 0.072607 -2.1585e-05
2:64700760 T C 0.248605 2.0607e-05
2:64703099 G A 1.153238 -4.2635e-05
2:64704236 C A 0.121479 2.2454e-07
2:64719328 T C 1.234054 -7.4695e-06
2:64719410 C G 1.728272 -3.4753e-06
2:64723761 C T 0.053273 -1.9084e-04
2:64730587 C T 0.718067 1.2346e-05
2:64731048 A G 0.037148 -4.3724e-05
2:64737575 A C 0.038706 1.5834e-05
2:64745712 C G 0.090923 -2.0972e-05
2:64748935 A G 0.067606 3.4359e-05
2:64750639 A G 0.085707 -1.0043e-04
2:64751257 T C 0.135896 -4.2091e-05
2:64765474 G T 0.750408 1.2216e-05
2:64765559 T C 0.645083 6.9711e-07
2:64768388 T C 0.041133 -5.0981e-05
2:64771275 T C 0.655291 3.4107e-06
2:64774456 C G 0.657969 -1.1071e-06
2:64780144 G A 0.103721 -9.8017e-06
2:64782999 C T 0.031325 -1.1773e-05
2:64785153 C T 0.754865 1.5783e-05
2:64787267 G C 0.068862 2.4285e-05
2:64790171 A G 0.757656 1.5008e-05
2:64794437 C T 0.058729 1.1759e-04
2:64800452 T C 0.133228 -4.3099e-05
2:64818317 T G 0.032318 -1.6314e-05
2:64818864 C T 0.203337 3.8439e-05
2:64820733 T C 0.547062 -6.4213e-06
2:64823848 T C 1.583482 -8.3530e-05
2:64824178 C T 0.320469 -2.7129e-05
2:64826622 C T 0.382369 2.5961e-05
2:64826712 A C 0.445947 -6.3545e-05
2:64829465 G A 1.198948 -2.0260e-05
2:64832222 T C 0.293205 1.4758e-05
2:64839959 A G 0.779480 1.0372e-04
2:64843049 C G 0.354219 -1.8515e-04
2:64843727 C T 0.068242 -4.1348e-05
2:64843759 C T 0.021503 1.2180e-04
2:64844792 A C 0.176783 1.0330e-04
2:64845113 G A 1.897924 8.3958e-06
2:64846954 C T 0.778653 -2.1168e-05
2:64847469 T C 0.524494 -3.0235e-04
2:64847880 G A 0.258193 2.2081e-04
2:64853119 C T 0.102355 -1.9159e-05
2:64857836 C T 1.598870 1.1823e-05
2:64860681 T C 0.052325 -1.5442e-04
2:64862055 G A 0.822655 -9.8976e-05
2:64864450 C T 0.035791 3.3742e-05
2:64865804 C T 0.911826 7.2821e-05
2:64876503 C T 0.102735 -3.4328e-05
2:64878693 A G 0.324725 2.7018e-06
2:64879863 A G 1.819449 2.0333e-05
2:64886606 A G 0.027537 6.8347e-05
2:64892587 A G 0.165300 -4.5930e-07
2:64894699 A C 0.098905 -4.9951e-05
2:64895116 A G 0.091274 4.5758e-07
2:64909444 C T 1.887200 9.4191e-05
2:64913191 C G 0.064350 8.2089e-05
2:64918176 C T 0.051792 5.4214e-05
2:64926764 A G 1.398929 4.9685e-05
2:64936472 G T 0.542320 2.8938e-06
2:64946639 A G 0.514643 -3.7662e-06
2:64947375 T C 1.901433 1.9354e-05
2:64956719 A G 0.028916 -5.6446e-05
2:64959331 G T 0.492923 -9.1119e-06
2:64964926 C T 0.033039 -2.6852e-06
2:64982415 G A 1.350606 1.2909e-05
2:64987236 T G 0.074448 6.6084e-05
2:64992460 G A 0.112777 -5.4875e-05
2:64994903 C T 1.709904 1.1087e-04
2:65001188 A G 0.510820 2.1509e-05
2:65004016 C T 0.055022 -1.1985e-04
2:65005530 C T 0.029575 -4.7743e-06
2:65008100 T C 0.037706 -1.3226e-05
2:65008738 C A 0.624827 -1.1252e-05
2:65008812 T C 0.486503 -6.1156e-05
2:65009325 A G 0.041831 -8.8922e-05
2:65010150 T C 0.072698 8.3216e-06
2:65014248 C T 1.970860 7.8512e-05
2:65016223 G A 0.513056 -2.4652e-05
2:65032738 C T 0.529421 -2.1252e-05
2:65034095 T C 1.668742 -3.5172e-05
2:65039700 T C 0.073880 -3.1857e-05
2:65041484 A C 0.025784 2.3390e-05
2:65043656 T C 0.148678 -7.7237e-05
2:65046048 A G 1.769425 1.3214e-05
2:65053216 T C 0.125439 6.9866e-05
2:65054939 T G 1.089505 7.0377e-05
2:65056280 A G 1.974518 3.5858e-05
2:65056930 G A 0.247638 -1.2425e-04
2:65063410 A G 0.115315 8.8882e-06
2:65066048 T C 1.774725 -8.4452e-06
2:65066282 G A 0.098927 4.9864e-05
2:65067742 T C 0.049657 1.3046e-05
2:65071715 G A 0.053292 2.3046e-05
2:65074357 G T 0.033428 6.0511e-05
2:65074479 G C 0.185462 -3.2333e-05
2:65076497 T G 0.118639 -3.3988e-06
2:65079840 A G 0.058514 1.4317e-04
2:65082415 T C 0.268979 1.5418e-05
2:65084207 C T 0.028897 5.5000e-05
2:65086196 A G 1.117402 3.1202e-06
2:65086261 C T 0.245960 -1.7929e-05
2:65088945 C T 0.137325 1.8225e-05
2:65090447 T C 0.068576 2.3118e-05
2:65091471 G A 0.100002 -5.1063e-05
2:65092202 C T 0.295422 -5.2527e-05
2:65093137 T A 0.964923 -1.3630e-06
2:65093357 G T 0.110070 3.0770e-05
2:65093681 C A 0.301079 -2.6516e-06
2:65094497 T G 1.444029 -1.6122e-04
2:65095571 C A 0.207322 6.3074e-06
2:65095732 C T 0.049245 8.8127e-05
2:65096086 T C 0.133384 7.3725e-05
2:65096411 C T 0.227517 -9.1576e-06
2:65096583 G A 0.044201 2.9839e-06
2:65097201 C T 0.228767 6.5124e-05
2:65097612 T C 0.137513 -7.9270e-05
2:65097855 C T 1.654233 -2.6140e-05
2:65098144 A C 0.181853 -6.4346e-06
2:65102463 A G 0.149405 -4.6825e-05
2:65103814 G A 0.924462 -9.8894e-04
2:65108111 A G 0.090735 -8.4422e-06
2:65108508 G C 0.594732 1.1797e-04
2:65111660 G A 0.066992 5.6014e-05
2:65113153 A G 0.564504 -2.3114e-05
2:65115038 T C 0.051581 -2.8759e-05
2:65125541 A G 0.217297 -6.0571e-05
2:65128290 T C 0.528470 8.8657e-05
2:65129895 G C 1.358941 -5.6732e-05
2:65132708 C T 0.865665 -1.8443e-05
2:65134135 A G 0.079683 5.3266e-06
2:65138454 A G 0.238303 -6.2371e-05
2:65139654 T G 0.041088 8.8465e-07
2:65141933 T C 0.277022 -5.4436e-05
2:65142410 G A 0.033584 7.9351e-06
2:65146194 A G 0.193817 1.0745e-04
2:65150870 T C 0.736575 -3.8264e-05
2:65151324 A G 0.055259 6.9296e-05
2:65151969 C T 0.198202 -6.7113e-05
2:65155272 G A 0.460215 -9.8301e-06
2:65155592 C A 0.265207 -9.9094e-05
2:65160233 G T 0.079501 -6.3215e-05
2:65166627 A G 0.045499 -7.8019e-05
2:65167461 A G 0.388439 -3.2313e-06
2:65168390 T C 1.906584 1.0429e-04
2:65169568 C T 0.164157 2.3489e-05
2:65172970 C T 0.276924 -1.4298e-04
2:65180817 A G 0.430374 7.5840e-05
2:65184334 G A 0.033499 -1.7859e-05
2:65190286 T C 0.034327 -6.5483e-05
2:65193391 T C 0.195219 3.3353e-05
2:65199579 G A 0.025865 -8.7189e-06
2:65202736 C T 0.564034 9.3579e-05
2:65204256 G A 0.024281 -7.2021e-05
2:65204814 T C 0.158217 -1.6191e-04
2:65205008 A G 0.110875 1.0579e-04
2:65209484 C A 0.066580 -4.0413e-04
2:65215257 T C 1.508022 3.2554e-05
2:65216817 A G 0.023778 5.0479e-05
2:65219181 C T 0.305312 -9.1857e-06
2:65220910 C T 0.856414 4.6920e-07
2:65222105 C G 0.657378 2.8410e-05
2:65224757 T C 0.094078 2.5078e-05
2:65226463 A G 0.288674 1.7205e-04
2:65228297 T C 0.024859 -2.5607e-06
2:65230959 A G 0.030455 9.1503e-05
2:65231245 G A 0.254912 -5.8794e-05
2:65232229 G A 0.031442 -9.0121e-05
2:65234115 T C 0.039582 -1.7842e-04
2:65234136 T C 0.029462 -2.6313e-05
2:65234580 T C 0.023103 -1.3693e-04
2:65234613 T C 1.747451 7.8345e-06
2:65238050 A G 0.275207 -4.3268e-05
2:65238407 T G 0.357575 -2.7703e-05
2:65243321 C T 0.405563 -3.1724e-05
2:65245889 A G 0.025060 2.9394e-05
2:65249014 T G 0.061397 6.8736e-05
2:65249922 A C 0.273201 -3.4443e-05
2:65255099 C T 0.652494 -1.9237e-04
2:65258569 C T 0.064925 -1.1635e-05
2:65259339 C T 0.039848 1.7602e-05
2:65261429 A G 0.080310 -3.4399e-05
2:65264463 A G 0.038014 -6.1803e-06
2:65270648 C A 0.280001 -5.7740e-05
2:65272362 A G 1.022522 -1.4204e-03
2:65276312 A C 0.075065 1.5608e-05
2:65279414 G A 0.748029 -2.2200e-04
2:65283581 T C 0.145767 3.4138e-05
2:65287896 G A 0.722949 -2.3693e-04
2:65291334 C T 0.052864 1.3893e-05
2:65291546 G A 0.828001 -7.7283e-05
2:65296798 A G 0.312118 -4.0028e-05
2:65299298 A C 0.257596 -3.9832e-05
2:65299420 C T 0.037732 4.7188e-05
2:65299766 C T 0.106010 6.5821e-07
2:65302017 T C 0.602535 -3.8910e-05
2:65307673 T C 0.054314 -1.2912e-04
2:65315679 C T 0.033720 1.4304e-05
2:65324322 C T 0.028602 6.3240e-05
2:65331659 G T 1.392814 3.9775e-05
2:65336033 A G 1.335546 1.0026e-04
2:65341374 C T 0.245278 -1.2595e-05
2:65342570 C T 1.637729 3.6129e-05
2:65348069 T C 1.962989 1.9666e-05
2:65353872 G A 0.494533 7.7383e-05
2:65362233 G A 0.339493 3.1039e-05
2:65364615 G A 0.107493 1.2176e-04
2:65372396 T C 0.082085 -1.4811e-05
2:65374127 A G 1.485513 4.6092e-05
2:65392277 T C 0.560074 6.6549e-05
2:65395946 G A 0.568760 -1.0324e-05
2:65398107 C T 0.072270 5.6861e-05
2:65402878 T G 1.478671 1.1173e-05
2:65403249 A C 0.022990 3.4366e-05
2:65408002 C G 0.685477 2.2802e-05
2:65410316 A G 0.583414 -2.0992e-05
2:65417487 G A 0.220906 -1.2907e-06
2:65418246 C T 0.132079 -1.2409e-05
2:65431764 A G 0.023279 -5.3328e-06
2:65432486 A T 0.366796 -2.7295e-05
2:65441108 T C 0.071248 -8.9302e-06
2:65463665 G A 0.607335 -3.1282e-05
2:65475252 T C 0.020260 -3.6745e-05
2:65480194 G A 0.200896 -1.8225e-05
2:65489742 A G 1.688356 4.8635e-05
2:65496018 G C 0.560957 2.8796e-05
2:65498805 C T 0.521359 2.4390e-05
2:65505038 G T 0.051663 -2.2215e-05
2:65521092 C G 0.538087 2.3114e-05
2:65524097 G A 1.653175 4.9332e-06
2:65527876 A C 0.072306 4.5783e-05
2:65531854 T C 0.076548 6.2259e-05
2:65535936 A G 0.078580 4.1280e-05
2:65538467 T C 0.057771 -1.7313e-04
2:65538956 A G 0.039270 6.0368e-05
2:65539596 A G 0.349568 9.7044e-06
2:65539641 T C 0.799273 2.2872e-04
2:65545068 C T 0.447245 2.5276e-04
2:65548507 C T 0.473260 -5.8832e-05
2:65555720 G A 0.367601 1.7753e-04
2:65581884 T C 0.066811 2.2297e-06
2:65586769 C A 0.104159 -3.2573e-05
2:65595586 A G 0.984917 1.6137e-04
2:65598866 T C 0.043938 1.3120e-04
2:65604767 A G 0.048530 -3.7850e-05
2:65607203 T C 0.162930 -1.9951e-05
2:65608909 T C 0.910959 -1.0683e-04
2:65614083 A G 0.066122 2.2025e-06
2:65616716 T C 0.039546 3.9564e-05
2:65618268 C T 0.317207 -4.5044e-05
2:65621689 A G 0.023266 1.1716e-05
2:65636701 A G 0.064675 -1.7484e-05
2:65638822 C T 0.041945 1.4053e-04
2:65640058 A G 0.057073 4.9863e-06
2:65640651 A G 0.169256 3.9709e-06
2:65640740 C G 0.048138 -1.4175e-05
2:65649159 C G 0.096022 1.4501e-05
2:65664221 A G 0.027728 -1.0714e-04
2:65664564 C A 0.046073 -2.0533e-05
2:65666404 G A 0.241682 -8.1143e-05
2:65677729 G A 0.435810 -1.1402e-05
2:65687795 T C 0.353716 -2.1499e-05
2:65697229 T C 0.028144 7.0958e-05
2:65705388 T G 0.333790 5.6268e-05
2:65710170 G A 0.391986 8.1591e-05
2:65711026 A G 0.035434 1.8744e-06
2:65715769 C T 0.061218 4.1211e-05
2:65715816 G A 0.053698 1.5071e-05
2:65715832 C T 0.875110 -2.8817e-05
2:65717348 A G 0.031951 1.2213e-05
2:65718090 C G 0.189399 3.9991e-05
2:65718815 G C 1.003736 3.9588e-05
2:65723237 C T 0.737006 -4.5736e-05
2:65723290 G A 0.429903 -4.2733e-05
2:65726755 C T 0.250520 -4.6142e-05
2:65734749 T G 0.183541 -9.1232e-05
2:65738799 A G 0.028517 4.0397e-05
2:65740698 G A 0.201733 -1.0182e-05
2:65744100 C G 0.067161 -9.9212e-08
2:65753040 A G 0.059900 1.3026e-04
2:65754855 T C 0.112219 1.8687e-05
2:65758525 C T 1.247258 8.1178e-05
2:65772387 T C 0.140139 -4.0794e-04
2:65776093 A G 0.074607 -2.5416e-06
2:65777374 G A 1.336955 -2.7324e-06
2:65786773 A G 0.929454 5.2244e-06
2:65790027 A G 0.159801 -4.8243e-05
2:65790041 G A 0.613220 1.7071e-05
2:65790848 T C 0.100278 1.1200e-04
2:65793594 A G 1.922676 4.2859e-06
2:65810841 C A 1.635963 5.3429e-05
2:65819714 A G 0.035216 -1.9083e-05
2:65819883 A C 0.187751 7.6198e-05
2:65821471 G A 0.034499 2.1155e-05
2:65826889 A G 0.060053 5.4215e-05
2:65834871 C T 0.078031 3.5470e-05
2:65845308 G A 0.053487 1.6701e-06
2:65846033 A G 0.032493 -5.1528e-05
2:65851260 T C 0.222324 5.3798e-06
2:65855537 G A 1.215593 2.1007e-05
2:65858959 G T 1.611305 7.0950e-05
2:65862378 A G 0.203609 3.9887e-05
2:65863527 G A 0.335539 1.7134e-04
2:65870851 A G 0.076661 1.1642e-04
2:65875042 A G 0.105078 -9.3213e-05
2:65877293 A G 0.090576 -4.8851e-05
2:65877938 G A 0.073649 1.0195e-04
2:65878263 G A 0.027365 -4.7474e-05
2:65886488 A G 0.628871 -1.0898e-05
2:65889672 A G 1.689326 2.0155e-05
2:65890312 C T 0.958574 8.6237e-06
2:65891446 C T 0.098619 9.1021e-05
2:65891768 C T 0.241302 -2.6744e-05
2:65892607 T C 1.246340 -5.6975e-05
2:65896130 T G 0.043642 1.3826e-05
2:65904430 A G 0.179561 9.7492e-05
2:65904684 A G 0.147789 6.4114e-05
2:65918162 G A 0.071131 -1.7156e-04
2:65921399 C T 0.051429 4.4784e-06
2:65921856 T C 1.035009 1.1988e-05
2:65922489 A G 0.034175 -5.3731e-05
2:65925212 G A 0.108645 5.6115e-05
2:65925377 A C 1.126172 2.1755e-05
2:65926252 A G 0.216466 -4.7365e-05
2:65928920 T C 0.069258 2.1467e-05
2:65928971 C T 0.528470 4.4249e-05
2:65934266 A C 0.154151 4.9959e-06
2:65935157 T C 0.231380 -1.5178e-05
2:65938057 T C 1.269952 -7.6611e-06
2:65940892 A G 0.236791 3.4020e-05
2:65951115 T C 0.048284 -3.6643e-05
2:65952563 A G 0.100102 6.7599e-06
2:65957082 C T 0.125721 2.0046e-06
2:65957688 A G 0.774268 -1.3339e-05
2:65959185 T C 0.033555 3.4007e-05
2:65963804 T C 0.845600 -1.3993e-05
2:65969677 G A 0.094857 7.0330e-05
2:65971846 G T 1.214534 -1.6624e-05
2:65973907 C T 1.848388 1.1031e-05
2:65974020 C T 0.029832 -3.3698e-05
2:65975931 T C 0.042899 -4.3388e-05
2:65978327 A G 0.097373 -6.3823e-05
2:65994268 T C 0.269920 2.5053e-05
2:65995553 A C 0.068670 -1.8711e-05
2:65997965 A G 0.022078 2.6586e-05
2:65998040 T C 0.166273 3.1763e-05
2:66001225 A G 0.074925 -3.3337e-05
2:66001846 G T 0.189127 -4.4990e-06
2:66006445 C T 0.103273 -7.7375e-05
2:66006558 C T 0.846687 -1.6237e-05
2:66006680 A G 0.043276 -5.8852e-05
2:66009782 T C 0.078288 1.1156e-04
2:66010049 T C 0.022519 -1.1994e-04
2:66023291 G A 0.350606 -1.3979e-04
2:66023903 C T 0.031782 3.7044e-05
2:66025838 G A 0.096220 4.2405e-05
2:66027244 C T 0.111586 -9.5329e-05
2:66042101 C T 0.411591 -7.3125e-05
2:66046305 C T 0.365167 -3.3185e-05
2:66055427 T G 0.053117 -7.8697e-05
2:66058935 C A 0.237443 -3.2993e-04
2:66060689 G A 0.079966 -3.1176e-05
2:66061264 G A 0.074393 5.4268e-05
2:66064858 T G 0.226693 2.0595e-06
2:66066014 T C 0.326153 1.0201e-05
2:66069076 A G 0.658067 -3.0418e-07
2:66069228 A G 0.094838 -3.7021e-04
2:66073413 C T 0.035917 4.1783e-05
2:66074017 C T 0.065379 4.5109e-05
2:66078387 C G 0.092001 -3.8911e-06
2:66080617 T C 0.371405 -4.3085e-05
2:66097560 A G 0.515386 -6.8092e-06
2:66098651 G A 0.047239 -9.3036e-05
2:66099432 A G 0.568984 -6.4741e-05
2:66101755 G A 1.131424 -4.4382e-04
2:66103986 G A 1.885889 -1.3218e-05
2:66111016 T C 0.087856 6.8800e-05
2:66111594 A C 1.126539 -5.4462e-05
2:66111938 C T 0.053146 2.1074e-04
2:66125630 C T 0.040809 -5.6252e-06
2:66126449 G A 0.457784 3.3189e-06
2:66127902 G A 0.033821 9.2350e-06
2:66144844 T C 0.314971 2.9548e-06
2:66147313 A G 0.029277 1.5346e-04
2:66149484 G A 0.156218 2.5123e-05
2:66165446 G A 0.027517 -3.1773e-05
2:66167165 T A 0.053422 2.2308e-05
2:66170081 T G 0.340960 -3.7249e-05
2:66172270 A G 1.513968 -9.8319e-08
2:66177281 A G 0.051322 -2.7772e-04
2:66179131 G T 0.102446 1.4902e-05
2:66201226 T C 0.049043 -2.4659e-05
2:66201731 C T 0.295075 -5.8662e-05
2:66211350 T C 0.034931 4.4891e-06
2:66218022 C T 0.098570 1.4452e-05
2:66226685 C T 0.083620 -1.2263e-04
2:66230169 T C 0.221880 2.3196e-05
2:66233695 T C 0.082708 -3.2417e-05
2:66244820 T C 0.076067 -4.2858e-05
2:66247776 T C 0.626531 1.0715e-05
2:66253721 A G 0.082948 -2.3094e-05
2:66255387 A G 0.025430 -9.1123e-06
2:66270322 A G 0.048209 1.5907e-04
2:66270594 T C 1.959509 8.1496e-06
2:66272243 C A 0.088022 -3.1253e-05
2:66275234 A C 0.046343 1.7663e-05
2:66285062 A G 1.815180 -4.9203e-08
2:66285871 C T 1.020023 -4.1926e-05
2:66286074 G T 0.500719 -2.2090e-05
2:66292252 T C 0.066084 -2.4558e-05
2:66293445 G T 1.243746 -8.4937e-05
2:66293566 T G 0.068115 6.6981e-05
2:66298004 G A 0.052403 3.0348e-05
2:66299662 G A 0.106444 -2.7684e-04
2:66302934 A C 1.062237 3.5626e-05
2:66304003 G C 0.031773 -1.1624e-04
2:66306769 T C 0.716987 1.1470e-04
2:66318383 T G 0.319830 -2.3180e-05
2:66320240 A G 0.155176 9.3551e-06
2:66329532 G A 0.952833 -6.6483e-05
2:66330982 A G 0.048644 -5.1287e-06
2:66332214 G T 0.054964 -6.5648e-05
2:66345333 T C 0.038362 1.1046e-04
2:66349950 C T 0.369419 -6.6549e-05
2:66350062 C T 0.901280 -2.8046e-06
2:66358238 C T 0.101099 -6.3374e-05
2:66365204 G A 0.454006 3.3194e-05
2:66375016 T C 0.426343 1.6208e-04
2:66375349 G A 0.099408 -5.1645e-05
2:66388290 C T 0.548756 -2.2878e-04
2:66392333 A G 0.023752 1.6322e-05
2:66399176 T C 0.033905 -3.0027e-05
2:66410487 G A 0.565300 8.7524e-06
2:66423091 A G 0.189941 9.4107e-05
2:66424630 G T 0.465996 3.5018e-05
2:66426822 C T 0.142005 -1.1029e-05
2:66455372 A G 1.647518 -1.4240e-05
2:66457766 T C 0.070602 -5.1327e-05
2:66460709 T C 0.217563 -2.0019e-04
2:66483217 A G 0.052974 -3.4050e-04
2:66501811 T C 0.090001 -5.3777e-05
2:66510581 T C 0.342099 1.7334e-04
2:66512270 G T 0.411470 -2.2711e-05
2:66512626 T C 1.761742 9.7404e-06
2:66522294 T C 0.601831 4.2602e-05
2:66522914 T C 0.052997 7.2880e-05
2:66528386 G A 0.314630 1.3382e-06
2:66536272 A G 0.287895 -3.0272e-04
2:66541711 C T 0.037167 -2.1515e-05
2:66550979 A G 0.219445 6.9400e-07
2:66567896 C T 0.732151 -2.1688e-05
2:66572429 A C 0.526614 -1.0404e-04
2:66588076 A G 0.066992 -2.2752e-05
2:66593496 T G 0.047336 -2.5268e-05
2:66603934 T C 1.924845 -6.4924e-05
2:66605631 G T 0.804787 -5.9914e-06
2:66616661 G A 0.031516 -1.5017e-05
2:66617064 C T 0.613811 -3.3520e-05
2:66617394 A G 0.039627 -3.6307e-05
2:66617843 A C 0.136075 3.9258e-05
2:66618215 C T 0.036443 9.1993e-06
2:66639145 C T 0.047154 -2.1739e-05
2:66644707 C T 0.051276 -3.1414e-05
2:66645964 A G 0.124049 -4.4891e-05
2:66651863 T C 0.405336 -1.7000e-05
2:66652088 G A 0.454376 -3.3373e-05
2:66658268 T C 0.045106 -5.4157e-05
2:66665146 C T 1.358662 -4.7778e-05
2:66668802 A G 0.028933 2.4923e-04
2:66682256 G C 0.029566 1.6953e-05
2:66686596 C T 0.959136 -1.8822e-05
2:66693163 C A 0.047297 3.2130e-06
2:66695463 T C 0.232445 -1.1978e-05
2:66696292 G A 0.321093 -9.5169e-06
2:66701336 T C 0.087194 7.8340e-05
2:66705963 A C 0.050335 -1.8543e-05
2:66709822 C G 0.130882 -8.4915e-05
2:66710082 T C 0.062085 -6.6732e-06
2:66710737 A G 0.065889 1.3737e-05
2:66715089 A G 0.038125 1.3361e-05
2:66715364 G T 0.323167 -1.1607e-05
2:66716855 G A 0.032870 -4.2181e-05
2:66723134 G A 0.052760 1.4070e-05
2:66723641 G C 0.098661 2.2291e-06
2:66725062 C T 0.572930 6.0186e-06
2:66725638 C T 0.041081 -1.4729e-05
2:66725829 T C 0.078128 -4.4302e-05
2:66726453 T C 0.790779 1.9830e-05
2:66735120 A G 0.291128 -3.9385e-05
2:66744897 G T 0.056005 1.6508e-05
2:66746073 A G 1.855558 -9.6109e-05
2:66749828 A G 0.649472 1.3717e-05
2:66752797 C G 0.023610 -7.9334e-05
2:66753877 A G 0.024028 3.7868e-05
2:66756976 G A 1.209137 -4.4095e-05
2:66772000 C T 0.793937 7.2399e-05
2:66779306 A G 0.068294 -1.8884e-04
2:66780694 A G 0.049082 -1.1125e-05
2:66781426 T A 0.066489 2.7489e-05
2:66781453 G T 0.502004 -1.3141e-05
2:66782671 G T 0.577692 -1.0319e-04
2:66783571 G A 0.034415 4.8655e-05
2:66784649 C A 0.612642 -5.2243e-05
2:66788772 A G 0.598841 4.9060e-05
2:66792109 G A 0.368568 2.5941e-05
2:66794095 T C 0.059076 1.3626e-05
2:66797138 A G 0.082267 -5.1753e-05
2:66798282 T G 1.950210 1.3743e-04
2:66799394 G A 0.090141 -7.6797e-05
2:66803359 T C 0.704322 2.9854e-05
2:66803797 G A 0.031919 -1.1557e-04
2:66803893 C T 0.396482 2.9189e-05
2:66806278 T C 1.265538 -2.6984e-06
2:66806603 T C 1.111346 2.8494e-05
2:66810862 A G 1.924569 -1.3782e-04
2:66811108 C T 0.282806 1.4466e-05
2:66813190 C T 0.050903 3.7788e-05
2:66814124 A G 0.047813 2.2789e-06
2:66814462 G A 1.114354 -2.5102e-05
2:66815275 A C 0.679242 3.4391e-05
2:66816983 T G 0.324367 1.0811e-04
2:66817402 T C 1.511164 -2.8020e-05
2:66817428 A G 0.093926 -1.2408e-04
2:66819030 G A 1.296272 -2.4039e-05
2:66821247 T C 0.409997 -1.3311e-05
2:66823380 T G 0.029517 -2.3700e-05
2:66828708 T C 0.441776 5.8836e-05
2:66830010 C T 0.111930 -4.8595e-05
2:66835123 T C 0.073562 1.0011e-05
2:66835267 C A 0.031458 -6.9961e-05
2:66862263 C T 0.029825 -1.8970e-05
2:66863944 T G 0.045892 -5.2479e-05
2:66876044 T C 0.357487 2.8455e-05
2:66877281 T C 0.057943 6.9269e-06
2:66882774 A G 0.181506 1.2625e-05
2:66887743 C A 0.290307 -3.7145e-05
2:66897911 G T 0.317220 3.8646e-06
2:66900322 T C 0.374751 1.4528e-06
2:66901031 T G 0.164917 -2.4315e-05
2:66902745 A G 0.442454 6.9465e-05
2:66903422 G A 0.034554 1.0591e-04
2:66903653 T G 0.775488 -1.3145e-05
2:66905543 A G 0.048229 -2.5822e-05
2:66907708 C T 0.772460 -4.9459e-05
2:66911701 T C 0.313329 -1.6599e-05
2:66919316 C T 0.159792 1.1320e-04
2:66921605 C T 0.063347 2.3708e-06
2:66927859 G A 0.419458 -6.8197e-05
2:66932848 G A 0.065330 -5.7641e-04
2:66938007 T C 0.744322 1.2006e-05
2:66939510 T C 0.038582 3.2413e-06
2:66941192 C T 0.639890 -1.1736e-04
2:66944047 G A 0.085198 -3.5524e-05
2:66945568 C T 0.663364 3.4424e-05
2:66951269 C A 0.161048 1.9879e-04
2:66951487 A G 0.086937 1.7838e-05
2:66953286 A G 1.628602 1.8971e-05
2:66954221 T C 0.099352 7.5774e-05
2:66957093 G A 0.020367 6.5381e-06
2:66958307 C A 0.023597 -4.0612e-06
2:66962767 G T 0.081738 5.2707e-04
2:66963775 A G 0.976566 -2.9659e-05
2:66972826 C G 0.167591 1.4856e-05
2:66973628 C T 0.459579 -6.1010e-05
2:66979307 T C 0.367098 4.5348e-05
2:66980020 C T 0.076009 -3.8135e-05
2:66983230 G C 0.079531 9.4561e-06
2:66983557 T C 0.029410 -1.2094e-05
2:66988064 T A 0.196637 6.2463e-05
2:66995595 G A 0.926036 -1.9116e-06
2:66996329 G A 0.751963 -5.3177e-06
2:67000076 C T 0.075869 -1.0960e-05
2:67003156 C T 0.075405 -9.8300e-06
2:67003923 G A 0.273302 2.7299e-05
2:67008896 G A 0.128671 -8.4029e-05
2:67011870 A G 0.933456 1.3700e-05
2:67014002 C T 0.126218 -4.3812e-07
2:67021598 A G 0.080164 -3.1848e-05
2:67029344 T C 0.560921 3.2015e-05
2:67031412 T C 0.039894 -2.8989e-05
2:67041677 A G 0.771376 4.3768e-05
2:67045142 G A 1.072500 1.0279e-05
2:67052512 T C 0.096029 -1.6506e-05
2:67053344 G A 0.179669 -2.1766e-05
2:67055458 G C 0.399153 7.1150e-05
2:67055848 G C 0.120424 6.0288e-05
2:67059154 T C 0.043526 -1.0035e-04
2:67061235 C T 0.554215 -2.1688e-04
2:67063487 T A 0.030695 5.4359e-05
2:67065761 T C 0.050540 1.4443e-05
2:67073844 G A 0.607650 3.9155e-05
2:67077111 G T 1.703001 1.8928e-07
2:67080118 T C 0.093546 5.2996e-04
2:67087652 T C 0.134459 1.8652e-05
2:67092068 A C 0.178828 4.0644e-05
2:67092727 C T 0.811889 -4.2969e-06
2:67100658 C G 0.110872 -6.3820e-05
2:67113503 C T 1.971372 3.0427e-05
2:67113853 G T 0.720109 -5.2062e-05
2:67113999 A G 0.179789 3.7160e-05
2:67120725 A G 1.745757 5.4214e-06
2:67122247 A C 0.244645 1.8936e-05
2:67142450 A G 0.099427 3.5173e-05
2:67144548 T C 0.072900 -3.2926e-05
2:67147925 G C 0.171350 3.7919e-05
2:67151535 G T 0.172375 5.4219e-07
2:67163157 A G 0.078804 -5.0488e-05
2:67175630 C G 1.545861 1.0516e-05
2:67176692 T C 0.038125 1.5554e-05
2:67177439 G A 0.218913 -6.7614e-05
2:67180413 T C 0.193544 1.9488e-04
2:67199427 C T 1.949275 -2.3398e-05
2:67199563 A G 0.052279 6.5037e-05
2:67204629 A G 1.027576 -1.6213e-05
2:67218179 G A 0.461257 6.2275e-05
2:67223326 G A 0.699310 -8.5693e-05
2:67228272 A G 0.138305 3.0681e-06
2:67229091 T A 0.233181 1.8935e-04
2:67229597 C A 0.205518 3.5575e-06
2:67231403 A G 0.070877 7.5967e-05
2:67232314 C T 0.254435 -7.3104e-05
2:67237495 G A 0.115744 3.6252e-05
2:67238352 C T 0.078813 -3.5372e-05
2:67241174 A G 0.694335 2.4857e-05
2:67241329 T C 0.047398 5.6246e-06
2:67242537 C A 0.285214 -4.8007e-05
2:67251052 A G 0.399912 7.2068e-05
2:67258857 G A 0.093101 -5.6339e-06
2:67263227 A G 0.321219 2.4631e-05
2:67266462 C T 0.087372 1.0016e-05
2:67268691 C A 0.990785 -2.0494e-05
2:67270649 A G 0.036580 -8.5527e-07
2:67273120 A G 1.414476 3.1949e-05
2:67274661 C T 0.033217 1.6334e-04
2:67275125 A G 0.025489 5.9755e-05
2:67278482 C T 0.094432 -2.7069e-05
2:67292692 C T 0.063205 -8.0788e-05
2:67299931 T C 0.057288 1.6319e-05
2:67301173 C T 1.295081 -9.3895e-06
2:67305081 T G 0.149804 -3.5703e-06
2:67305340 A G 1.512705 1.9049e-05
2:67306352 A T 0.124277 -1.5048e-04
2:67307672 C A 0.427660 8.1193e-05
2:67313607 C T 1.342781 4.2135e-05
2:67332813 A G 0.057116 1.9055e-05
2:67337825 C T 0.066239 4.7083e-05
2:67358513 A C 1.974800 -1.8704e-05
2:67365757 T C 0.072062 2.1962e-05
2:67365786 T C 0.818361 4.8845e-06
2:67374882 T G 0.228832 1.3862e-05
2:67382758 C T 0.869420 4.5952e-06
2:67402034 C A 0.135760 1.3537e-05
2:67402182 A G 0.207978 -2.8943e-05
2:67409768 T C 1.230500 6.9477e-06
2:67409996 G C 0.182859 -6.0862e-05
2:67410112 A C 0.126536 -5.2327e-05
2:67412281 G A 0.118181 2.5517e-05
2:67414485 G A 0.908223 2.5662e-05
2:67423662 C T 0.058680 -1.5797e-04
2:67423888 G A 0.039657 1.3011e-04
2:67424352 A C 0.088369 -4.5043e-05
2:67429831 G A 1.107240 2.6595e-05
2:67445315 C T 0.629296 3.7324e-05
2:67446093 C T 0.264149 3.4052e-05
2:67446290 T C 0.224775 -4.4711e-05
2:67446590 C A 0.841393 -6.5546e-05
2:67446845 T C 0.302897 3.8716e-05
2:67452013 G A 0.987728 -3.1887e-05
2:67452797 A C 0.131096 3.6091e-05
2:67453451 G A 0.084760 1.4971e-05
2:67453754 C T 1.899028 1.5773e-04
2:67457481 C T 0.251802 5.3519e-06
2:67460360 G A 0.025207 -2.2340e-05
2:67460472 A C 0.051958 1.7795e-05
2:67461530 C T 0.081796 2.2458e-05
2:67466031 A G 1.247076 -1.9059e-05
2:67480869 C T 0.205738 7.9430e-06
2:67485028 T C 0.369234 -1.3232e-04
2:67485485 A G 0.061195 -7.1908e-05
2:67490638 T C 0.210545 7.6321e-06
2:67492532 C T 1.481202 -2.9004e-05
2:67492984 T C 0.643915 2.3261e-05
2:67496547 T C 0.118334 1.2003e-05
2:67504661 A G 0.021970 2.2138e-04
2:67512462 T C 0.197368 6.3329e-05
2:67515903 T C 0.297541 1.3816e-05
2:67518237 A G 0.133287 2.2061e-05
2:67521205 A G 1.336137 -3.3444e-05
2:67530379 C T 0.071471 7.5543e-05
2:67541369 G A 0.206728 2.5767e-05
2:67544915 G T 0.126675 1.9766e-05
2:67553875 A G 0.022282 -1.7449e-04
2:67557025 C T 0.446998 -2.3726e-05
2:67577965 A G 0.076541 1.8960e-05
2:67579080 T C 0.175482 -6.6072e-05
2:67579783 A G 0.130427 -9.3472e-06
2:67612820 A G 0.031838 -1.8994e-05
2:67619656 T C 1.427897 -6.8187e-05
2:67624779 T C 0.069985 -1.0224e-05
2:67624960 T C 0.085642 5.4254e-05
2:67630476 C T 0.206076 2.1152e-05
2:67631129 A G 0.205265 2.6138e-05
2:67631831 A G 0.908908 -3.5521e-05
2:67632125 T C 1.419338 -6.9853e-05
2:67633067 T C 0.154757 1.1858e-05
2:67649889 C T 0.099317 -1.5320e-04
2:67661910 T G 0.054944 6.4399e-06
2:67665951 T C 1.422724 -6.0470e-05
2:67668124 T C 0.062559 4.2954e-05
2:67669753 T C 0.038112 -3.5406e-05
2:67674042 A G 0.713478 4.1769e-05
2:67674506 A C 0.154988 2.7853e-05
2:67682091 A G 1.155929 1.4549e-05
2:67682542 A G 0.142446 2.5780e-05
2:67687629 A G 0.454123 -8.7254e-06
2:67689387 A C 0.110359 -3.8184e-05
2:67694307 T C 0.044262 1.3772e-04
2:67695596 T C 0.162927 -7.8817e-06
2:67703701 A G 0.748587 3.1726e-05
2:67704491 G T 0.203327 2.9003e-05
2:67709601 T C 0.074380 1.2243e-05
2:67711185 T C 1.042471 5.8184e-05
2:67712947 T C 0.021419 -2.0469e-05
2:67714517 C T 0.173089 -4.6805e-05
2:67716851 G A 0.020526 -3.9363e-05
2:67723565 G A 0.876567 6.2373e-05
2:67726417 T C 0.035664 2.0687e-05
2:67728288 T G 0.023110 -1.4594e-04
2:67729163 T C 1.492611 -1.1058e-04
2:67741792 T C 0.708914 -3.2696e-05
2:67748425 A C 0.124176 1.7741e-06
2:67749987 T C 0.319833 -5.7783e-06
2:67751373 T G 0.116776 1.7108e-06
2:67753577 A C 0.180938 -3.6980e-04
2:67757780 A C 0.532349 2.0714e-05
2:67767448 C T 0.040582 4.0703e-05
2:67770114 C A 1.503773 -1.6847e-04
2:67790203 G A 0.092267 -8.5705e-06
2:67793236 C T 0.114598 1.8255e-05
2:67794452 C T 0.039559 6.8400e-05
2:67797924 T C 0.609510 -3.4322e-06
2:67799964 G A 1.617232 -9.3746e-05
2:67801540 A G 0.226631 -3.9162e-05
2:67808113 A G 0.022474 -1.7080e-05
2:67813262 T G 0.068927 1.1802e-05
2:67828078 A G 0.402051 -1.2932e-05
2:67833614 G T 0.021568 4.3973e-05
2:67833878 C T 0.704159 -4.1338e-05
2:67834046 A G 0.027219 2.0050e-05
2:67841757 A C 0.148717 -7.1191e-06
2:67843004 T C 0.102563 2.8569e-05
2:67853957 C G 0.561249 -1.4686e-05
2:67864675 T C 1.392142 -2.2122e-05
2:67870799 T C 0.596459 -2.8579e-05
2:67870992 C T 0.746711 1.0542e-05
2:67871388 C G 0.506555 2.2045e-05
2:67872768 A G 0.024191 -4.3519e-06
2:67874342 T C 0.108979 3.6064e-05
2:67876158 C T 0.053490 2.6279e-05
2:67880309 G C 0.299193 -2.0433e-04
2:67880913 A C 0.063273 -6.4982e-05
2:67884356 T C 0.092014 -1.7102e-05
2:67890461 C T 0.059267 -9.8629e-05
2:67907131 A C 1.441455 -7.1129e-05
2:67908711 C T 1.563846 -6.6105e-05
2:67910238 A G 0.119918 1.2826e-05
2:67913611 T C 0.020289 -1.8229e-04
2:67915740 A C 0.066960 4.2005e-05
2:67916491 A C 0.042029 -4.3941e-05
2:67919554 C T 0.921579 -6.9014e-05
2:67921057 C T 0.054457 -9.7867e-05
2:67921216 G A 1.367254 2.2144e-06
2:67929696 C T 0.050413 9.4379e-05
2:67942202 C T 0.172301 6.9825e-05
2:67942326 A C 0.062812 9.6351e-06
2:67942480 A C 1.261858 5.4163e-06
2:67942920 C T 0.037388 -6.9471e-05
2:67952404 G C 0.131109 -5.7359e-05
2:67956306 G A 0.071880 3.5068e-05
2:67957807 A G 0.049430 6.6595e-05
2:67958069 G A 0.260251 2.5088e-05
2:67958996 G C 0.040939 -2.1702e-06
2:67960057 A G 0.021756 1.4161e-05
2:67962914 G C 0.388536 6.8688e-06
2:67966042 G A 1.517318 7.7109e-06
2:67972623 C T 0.112689 9.1179e-06
2:67973887 G T 0.152479 -3.0191e-05
2:67974823 C T 0.081400 8.5844e-06
2:67975574 A G 0.148957 -5.2900e-05
2:67976788 T C 0.124108 -9.0390e-05
2:67977529 T G 0.894208 -2.2647e-05
2:67983095 G A 0.058261 -7.8763e-05
2:67984338 G A 0.098431 5.9164e-04
2:67987351 T C 0.083653 6.0929e-05
2:67992075 A G 0.143105 -5.7453e-05
2:67992654 A C 0.154456 1.3321e-05
2:67994306 C T 1.082961 -7.4949e-06
2:67994932 A G 0.128016 -3.7943e-05
2:67999661 T G 0.041968 -3.5763e-05
2:68000843 T C 0.264808 1.4399e-05
2:68002521 G A 0.347799 2.0972e-05
2:68002744 T C 0.029247 -8.3589e-05
2:68003733 T C 1.503247 5.7421e-05
2:68003954 G C 0.046710 -3.7331e-05
2:68004369 A G 0.072640 1.5708e-04
2:68004958 T C 0.028946 -2.2623e-05
2:68009259 A C 1.425405 2.8746e-07
2:68010206 T C 0.029147 5.3948e-05
2:68010318 G A 1.590509 -5.5987e-06
2:68010701 G A 1.193012 -9.5302e-07
2:68011603 C T 0.095578 -5.1901e-06
2:68011742 G T 0.435288 4.6112e-04
2:68011837 C T 0.094299 2.2060e-06
2:68012881 G T 0.772619 -5.6880e-05
2:68012962 G A 1.905338 -2.0313e-04
2:68020044 A G 0.104166 -1.3329e-04
2:68020254 C T 0.113189 9.8741e-05
2:68021800 A C 0.183158 -5.5475e-05
2:68021977 T C 0.034207 -2.9218e-04
2:68028130 C T 0.921320 9.5234e-06
2:68029129 C T 0.056515 2.7250e-04
2:68030319 A C 0.465860 -5.2533e-05
2:68031191 A G 0.022474 3.7152e-05
2:68031592 G A 0.281971 -8.2658e-05
2:68032115 C G 0.189529 3.7846e-05
2:68032136 A G 0.050228 -5.9040e-05
2:68032239 C T 0.131070 -5.4355e-05
2:68041912 T C 0.762456 1.0269e-04
2:68048610 C T 0.762927 9.3757e-05
2:68050777 A G 0.026427 -1.3427e-05
2:68051882 T G 0.047407 -1.5769e-06
2:68058434 C T 0.092127 -8.1749e-05
2:68063300 A G 0.098262 -2.2107e-06
2:68070225 G A 1.152005 2.1215e-06
2:68070309 G A 0.025382 1.0729e-04
2:68076427 T G 0.225684 1.5061e-04
2:68077707 A G 0.669047 -1.9113e-05
2:68082046 T C 1.017034 -2.6843e-05
2:68082919 T G 1.746867 -1.1641e-04
2:68091229 T C 1.806255 -7.6970e-05
2:68101715 C T 0.978120 -2.0615e-05
2:68103326 T C 0.061699 6.1543e-06
2:68106168 G A 0.201779 1.3326e-05
2:68108933 T C 0.038180 -4.1620e-06
2:68113674 A G 0.735442 -2.2403e-05
2:68121902 T C 1.708278 -5.0321e-05
2:68124985 A G 0.958367 -1.3092e-05
2:68125654 T C 0.098139 1.2578e-04
2:68146374 G A 0.208455 -3.4400e-07
2:68149296 C T 1.041562 6.9391e-06
2:68151789 C G 0.022711 -2.7493e-05
2:68153556 C T 1.149999 2.6402e-05
2:68159535 G T 0.099301 -2.6985e-05
2:68159682 T G 0.052253 3.8706e-05
2:68160110 C T 0.434382 2.9922e-05
2:68160635 T C 0.544676 -6.4528e-05
2:68161536 T C 0.212071 9.6256e-06
2:68164262 G A 1.664610 1.4437e-05
2:68164280 T G 0.046973 8.7807e-05
2:68171909 C T 0.092731 6.3902e-05
2:68172141 C T 0.415025 -3.9231e-05
2:68173663 G A 0.110128 -4.2908e-05
2:68180063 T C 0.487853 6.7478e-05
2:68184081 G A 0.191941 -5.4702e-05
2:68186265 C T 0.328376 -1.6594e-05
2:68188694 G A 0.054126 5.7251e-06
2:68195277 G T 1.517633 -3.3466e-04
2:68198869 T C 0.046330 -1.9924e-06
2:68200419 G A 0.613687 -7.8849e-05
2:68204454 T C 0.332680 -1.1998e-05
2:68219893 T C 0.597017 -2.7574e-05
2:68223525 A G 1.287168 -2.9336e-05
2:68225099 T G 0.120697 8.5102e-06
2:68225372 T C 0.044301 9.0781e-06
2:68227555 A C 0.743365 -2.4620e-05
2:68235796 T C 0.028115 -4.3507e-06
2:68249482 T C 0.433441 -2.9834e-05
2:68250476 T C 0.093140 -4.2566e-05
2:68258988 C T 0.164108 3.0777e-05
2:68262703 T C 0.270903 9.3982e-05
2:68263508 T C 0.038261 4.5539e-05
2:68266202 G A 0.042230 -7.1742e-06
2:68267007 A G 0.045395 2.0227e-05
2:68267191 A G 1.389656 -3.1671e-05
2:68285610 A G 0.036683 2.5397e-05
2:68286636 G C 0.202522 -2.0476e-05
2:68298424 G C 0.309061 2.5391e-05
2:68301690 C A 0.106493 1.0651e-04
2:68309692 T C 0.063558 1.4078e-05
2:68311729 A G 0.270420 7.2295e-05
2:68319987 A G 0.023097 -1.2093e-05
2:68324127 G T 0.528480 2.0860e-04
2:68329807 T C 0.044120 -4.6873e-05
2:68337745 G A 0.862925 1.1653e-04
2:68339733 G A 0.093410 8.8913e-05
2:68344020 T C 0.839475 3.3417e-04
2:68348687 C T 0.488181 -2.5872e-05
2:68350615 A G 0.797046 1.8302e-05
2:68353300 G A 1.434996 6.0043e-06
2:68359897 T C 0.162450 2.0842e-05
2:68361859 T C 0.030900 -5.8012e-05
2:68364478 C T 0.541096 6.8210e-06
2:68365561 C T 0.458034 1.5851e-05
2:68385097 G A 1.287953 -1.4071e-05
2:68386278 C T 0.050517 2.1384e-05
2:68388823 G A 0.584132 -4.0411e-05
2:68398233 T C 0.034074 2.6336e-05
2:68399586 C T 0.524802 -4.2108e-05
2:68409037 A G 1.422792 5.2528e-06
2:68410388 C T 0.069777 2.0566e-04
2:68435371 C G 1.961427 -6.2441e-05
2:68445889 G C 0.161879 3.1187e-05
2:68457573 T C 1.312699 -2.9128e-05
2:68494223 T C 0.534760 5.4644e-06
2:68500221 G A 1.964475 -4.9056e-05
2:68503044 A G 0.720093 -8.8534e-06
2:68510034 G A 0.899625 2.1341e-06
2:68513189 G T 0.099365 -2.9652e-05
2:68514129 C T 0.071033 -4.1233e-05
2:68514628 C T 0.342576 -5.6518e-05
2:68518280 T C 1.236502 -2.9318e-05
2:68519544 G A 0.459712 -2.5733e-05
2:68520015 A G 0.032370 -8.4265e-05
2:68521742 A G 0.058161 -1.8666e-05
2:68530681 T C 0.149746 -5.3277e-05
2:68531637 T G 0.553576 -6.0062e-05
2:68536253 T C 0.318188 2.8984e-05
2:68537514 T C 0.058923 -1.0113e-05
2:68542557 A G 1.359318 1.6103e-05
2:68546449 A G 0.644071 3.7729e-05
2:68552957 T C 0.033509 9.8896e-06
2:68554191 C T 0.182830 -1.4443e-05
2:68562519 T C 1.352057 -1.6910e-05
2:68567552 G C 0.150697 1.0664e-05
2:68589481 T C 1.419809 -3.8056e-06
2:68592496 T C 0.054470 -2.4500e-05
2:68593134 T G 0.027456 -2.2539e-05
2:68593145 A G 0.745621 2.3185e-05
2:68598955 C T 0.562641 -1.6150e-05
2:68607947 T G 0.503731 -1.7078e-05
2:68611112 G A 0.124910 -5.4151e-05
2:68619863 G A 0.061494 6.2577e-05
2:68620463 A G 0.503910 -1.7806e-05
2:68620930 A C 0.612918 -2.9394e-05
2:68631260 G T 0.902715 2.3577e-05
2:68646004 A G 0.028871 2.3989e-05
2:68647095 T C 1.088684 -1.4692e-05
2:68656414 G A 1.533245 3.7089e-06
2:68661249 A G 0.054311 -3.9674e-05
2:68663366 G A 0.029900 -7.6429e-07
2:68663534 C T 1.763229 2.1997e-05
2:68667646 G A 0.048456 -2.1146e-05
2:68667722 T C 0.028699 4.9664e-06
2:68680413 T C 0.036456 4.6888e-05
2:68697978 A C 0.100910 1.0433e-04
2:68702438 A G 0.026505 -1.0675e-04
2:68704898 C A 0.046434 -8.6278e-06
2:68707279 G A 0.257051 -5.6897e-06
2:68716701 A G 0.095662 -2.9178e-05
2:68722521 T C 0.162158 -1.5834e-06
2:68728773 A G 0.061436 1.4919e-05
2:68729992 G A 0.095337 -3.8191e-05
2:68740519 T C 0.634473 -1.5088e-05
2:68750678 A G 0.069531 -1.8906e-05
2:68753240 A T 0.255178 -2.9893e-05
2:68758591 T C 0.064694 -4.9116e-05
2:68765205 T C 0.163599 2.8429e-06
2:68794483 A C 0.065645 -5.5116e-05
2:68797174 C T 0.092202 -3.8002e-05
2:68800468 G A 0.146127 4.8904e-05
2:68801666 G A 0.456700 -2.2809e-05
2:68812523 G A 0.073033 -1.0728e-05
2:68813782 A G 0.031471 -3.1053e-05
2:68817052 G A 0.077586 -4.7306e-05
2:68819891 A G 0.161794 -7.8566e-07
2:68819969 G A 0.046839 -1.6739e-05
2:68851755 C T 0.093695 1.0121e-04
2:68854480 A T 0.023957 -1.1167e-05
2:68855856 G A 0.278849 1.5173e-05
2:68861119 G T 1.353914 -4.0323e-05
2:68861408 A G 0.057619 5.9185e-05
2:68868022 C T 0.156604 4.1327e-05
2:68869456 T C 0.704030 -3.8265e-05
2:68873071 G A 0.091300 -3.5600e-05
2:68875544 C T 0.042588 9.5615e-05
2:68878041 A G 0.047041 -2.8953e-05
2:68878102 A G 0.031331 -1.7805e-05
2:68878181 A G 0.081494 2.6314e-05
2:68879534 T C 0.133092 1.2965e-06
2:68880811 A G 1.213885 6.4787e-05
2:68882138 T G 0.040124 -1.4141e-05
2:68882661 G A 0.086778 3.4034e-04
2:68882783 C A 0.058982 6.2133e-05
2:68884126 G A 0.025788 2.7842e-05
2:68886050 C A 0.568516 4.9152e-05
2:68894521 G A 0.076204 4.8330e-05
2:68898972 C T 0.670303 2.5102e-05
2:68909037 T G 0.078109 -1.8997e-05
2:68925402 G T 0.088184 9.4199e-05
2:68925436 T C 0.122128 1.9913e-05
2:68926383 C T 0.025775 4.2958e-05
2:68942705 A G 0.023253 1.1605e-04
2:68947907 T G 1.979941 -2.2516e-05
2:68952033 C T 0.154465 6.1830e-05
2:68953566 C T 0.024168 -1.2661e-05
2:68954782 A G 0.908009 -8.3390e-06
2:68957910 A C 0.260926 -1.7220e-05
2:68958510 C A 0.063448 -1.3105e-04
2:68958952 T C 0.232987 -7.9806e-06
2:68959471 G A 0.668609 1.7846e-04
2:68961308 A G 0.021198 -4.7956e-05
2:68962432 A G 0.041546 1.5941e-05
2:68965169 C A 0.148837 4.9194e-05
2:68975878 A G 0.045736 4.3110e-05
2:68978247 G A 0.312352 -2.0316e-04
2:68984520 T G 0.224687 -4.8648e-05
2:68989691 T C 1.656369 -4.3964e-05
2:68995663 G A 1.293543 -3.3248e-05
2:68996225 G A 0.159201 1.9669e-05
2:68996749 G A 0.130518 2.2658e-05
2:69004492 T C 0.066544 -2.3534e-05
2:69006123 C T 0.717308 1.9127e-03
2:69008205 C T 1.706909 -7.9233e-05
2:69009947 A G 0.070105 -2.0199e-06
2:69012158 A G 0.108940 -5.3378e-05
2:69014596 T C 0.816307 -3.6146e-04
2:69016977 T C 0.116273 2.9203e-05
2:69027820 A G 0.027050 1.8264e-05
2:69029770 C T 1.306091 -1.7174e-05
2:69030378 G A 0.154092 -1.2800e-04
2:69031060 A G 0.093861 3.8181e-05
2:69031110 A G 1.151960 1.6701e-05
2:69035423 G T 0.772285 2.1527e-04
2:69036013 A G 0.343865 -2.2465e-05
2:69041267 C T 0.066700 -2.0088e-04
2:69042093 C T 1.028774 -1.4548e-04
2:69047461 G A 0.076989 -4.0946e-05
2:69049939 T G 0.375858 -1.6039e-05
2:69050788 A G 0.651792 -8.3723e-05
2:69052293 A G 0.085883 1.3389e-05
2:69059103 T C 0.211688 3.5556e-05
2:69059451 T C 0.159636 -1.5110e-05
2:69063909 A G 0.307554 -5.8395e-05
2:69064431 T C 0.204171 -3.3909e-05
2:69065316 A G 0.424424 -6.0607e-06
2:69071296 C T 0.571259 -1.2581e-04
2:69071493 G A 0.054357 6.0584e-05
2:69072557 A G 0.963690 -2.0138e-04
2:69073050 A G 0.139921 -5.2836e-05
2:69079067 G A 1.213583 -2.3474e-04
2:69084549 G A 0.021084 -7.3873e-05
2:69090906 A G 0.134355 -5.2472e-06
2:69091224 T C 0.091595 -7.5073e-05
2:69091772 C T 0.124984 1.2232e-04
2:69093413 A G 0.024648 -3.7374e-06
2:69098078 G A 0.035057 9.4566e-05
2:69104565 T C 0.042146 -3.9556e-05
2:69108823 C T 0.036323 -7.3418e-05
2:69109669 T C 1.348756 -2.2447e-04
2:69111794 C T 0.577046 -2.5892e-04
2:69114291 A C 0.027209 -5.3772e-05
2:69117176 G A 0.037862 1.1034e-04
2:69126125 G A 1.344520 -7.4631e-05
2:69135190 C G 0.314828 2.0213e-05
2:69136562 T C 0.188458 7.1842e-06
2:69139564 T C 0.721670 2.5129e-05
2:69139626 A C 0.421088 -6.8666e-05
2:69139834 A G 0.277590 9.2318e-06
2:69141606 T C 0.021415 3.3726e-06
2:69142254 T G 0.350015 4.2304e-05
2:69147960 C T 0.754056 -7.5228e-05
2:69148244 A G 0.109460 -3.3369e-05
2:69148885 T G 0.034726 1.5300e-05
2:69152944 G A 0.244782 -7.0255e-05
2:69155326 C T 1.670063 -8.4498e-05
2:69171609 C T 0.030731 2.9428e-05
2:69171641 A G 0.044201 -6.7839e-06
2:69173570 T C 0.164047 1.0370e-05
2:69178524 C T 0.107438 -1.4047e-05
2:69186718 T G 0.042081 2.8713e-05
2:69189827 G C 0.273098 1.6320e-05
2:69197003 A G 0.088255 1.7040e-05
2:69198122 G A 0.112478 2.5916e-05
2:69198388 C T 0.555971 -1.3185e-05
2:69198657 C T 0.057356 1.0015e-04
2:69200839 T C 0.140687 2.2871e-05
2:69201894 T C 1.175426 7.7420e-06
2:69206848 G C 0.302261 1.3781e-05
2:69220371 A C 0.063799 3.1217e-05
2:69221004 G A 0.252539 -7.7518e-05
2:69223296 T C 0.048219 3.3465e-05
2:69226382 A C 0.105821 1.8195e-05
2:69230627 A G 0.126526 4.0895e-05
2:69231050 C A 0.128444 2.4020e-05
2:69239595 C A 0.096999 -1.3295e-04
2:69245234 G A 0.200240 -4.0850e-05
2:69247789 C T 0.304695 -4.9603e-06
2:69256659 C A 0.072004 -7.4252e-06
2:69259558 G A 0.188309 -5.2055e-05
2:69266804 T C 0.224875 -1.8048e-05
2:69267134 A G 0.094614 -7.3817e-05
2:69269675 T C 0.156390 1.5463e-05
2:69279299 C T 0.044931 1.3577e-05
2:69288672 A G 0.073786 1.2880e-05
2:69296510 T C 0.228128 -3.6274e-05
2:69297017 T C 0.184336 1.9938e-05
2:69300191 C T 0.038079 3.0406e-06
2:69306298 T G 1.275026 -2.7234e-04
2:69307915 G A 0.032461 -1.5017e-05
2:69308277 A C 0.075344 1.0627e-05
2:69310306 C T 0.049108 3.8296e-06
2:69313773 T G 1.957507 -5.3666e-05
2:69313884 C A 0.120933 -2.8164e-05
2:69315031 C T 0.128399 -5.1805e-06
2:69318647 C T 0.063286 6.8537e-06
2:69319558 A G 0.076321 -7.6126e-05
2:69320810 C T 0.198176 -3.4875e-05
2:69326307 A G 0.050241 1.6894e-05
2:69329207 C A 1.635087 -1.3569e-05
2:69330445 G A 0.250955 -1.0261e-05
2:69333243 T C 0.039533 3.7728e-05
2:69337463 G T 0.033467 -4.2057e-05
2:69341019 A G 0.024061 -4.3490e-06
2:69342533 C T 0.722738 -4.6440e-05
2:69342743 G T 0.640238 3.5542e-05
2:69342875 A C 0.673111 2.1838e-05
2:69344397 T C 0.447232 1.6655e-05
2:69344536 G A 0.309317 -2.2356e-05
2:69345168 G A 0.995878 2.8122e-05
2:69345243 T C 0.611487 5.9111e-05
2:69347843 G A 0.471556 1.0761e-05
2:69351963 A G 0.158870 9.3216e-05
2:69354700 C T 1.040987 1.7292e-05
2:69357894 T C 0.536445 -9.5289e-06
2:69358771 T C 0.288093 -5.7516e-05
2:69365798 G A 1.885185 -1.6138e-05
2:69384107 C A 0.919629 6.3092e-05
2:69390292 A G 0.226485 3.2804e-05
2:69396953 G A 0.235619 3.8450e-05
2:69407720 G T 0.923095 5.2494e-05
2:69410325 G T 0.190409 1.6376e-05
2:69426595 G A 1.111862 1.9414e-05
2:69443457 G A 1.957364 -5.1789e-05
2:69444581 C T 0.842042 1.6555e-05
2:69445443 G A 1.942005 -2.7305e-05
2:69448077 A G 0.030783 -3.9803e-05
2:69453881 A G 0.037239 4.7811e-05
2:69467250 G T 0.026437 4.8903e-05
2:69468691 G A 0.021883 1.6452e-05
2:69480250 G A 0.047258 -4.8876e-05
2:69489703 T C 0.045239 5.7339e-05
2:69489897 A G 0.064711 4.9101e-05
2:69502855 T C 0.055353 -2.3724e-06
2:69503629 T G 0.122975 4.5442e-05
2:69506559 T C 0.033051 -4.4042e-05
2:69517156 C T 0.051676 1.1702e-04
2:69519638 T C 0.764274 4.5558e-06
2:69520258 A G 0.837154 2.1791e-05
2:69527410 C T 0.197020 -9.6187e-06
2:69529531 T C 0.338181 2.7446e-05
2:69533321 C T 0.035077 2.1192e-04
2:69566297 C T 0.028128 1.5391e-05
2:69568774 C T 0.066950 1.2817e-05
2:69597209 G A 0.047820 1.7452e-05
2:69609963 T A 1.950811 -4.0847e-05
2:69615295 T C 1.156231 -1.2591e-05
2:69617677 T C 0.197072 -6.7330e-05
2:69618001 T C 0.107159 1.2448e-05
2:69648520 T C 1.182937 -1.3114e-05
2:69659126 T A 0.820107 -4.4286e-05
2:69666686 T C 0.097343 -5.0395e-05
2:69667987 C T 0.847271 -3.1540e-05
2:69678080 A G 0.059926 1.1485e-05
2:69679500 G A 1.183148 -1.5076e-06
2:69693006 T C 0.843990 -4.3540e-05
2:69695184 T C 0.043204 2.9376e-05
2:69707382 A G 0.102309 6.5372e-05
2:69723710 T C 0.352339 1.7851e-05
2:69734636 A G 0.020679 -1.0706e-04
2:69736561 G A 0.086934 9.6165e-05
2:69739937 T C 0.047768 -1.8668e-05
2:69740279 G T 0.824648 4.3842e-05
2:69748975 A C 0.069482 2.6302e-05
2:69761720 T C 0.047602 1.1079e-04
2:69762558 C A 0.070163 2.9724e-05
2:69767803 G A 0.817397 3.9819e-05
2:69773085 A G 0.194229 -2.0167e-05
2:69775473 C T 0.792853 2.6274e-05
2:69778066 A G 0.031633 -1.0049e-05
2:69778558 T C 0.591353 4.5683e-05
2:69779120 T C 0.049754 2.4673e-04
2:69787268 G C 0.281082 8.6746e-06
2:69789533 C T 0.034674 6.0971e-05
2:69790480 G A 0.026751 4.4797e-05
2:69812148 T G 0.089855 -3.9970e-05
2:69812179 A C 0.047742 2.0209e-05
2:69813458 C T 0.253977 -4.2832e-05
2:69813713 T G 0.855577 1.0487e-05
2:69819772 T C 0.091245 -2.8230e-05
2:69833382 T G 0.543764 1.0850e-04
2:69863423 G A 0.727191 3.9509e-05
2:69874221 A G 0.084214 2.0401e-05
2:69877490 C T 0.745017 2.7127e-05
2:69880229 G A 0.184102 -5.8328e-05
2:69884081 A G 0.739356 3.0594e-05
2:69886343 T G 0.047891 -1.3469e-04
2:69887601 G A 0.035252 -2.3786e-05
2:69901259 G T 0.020818 5.9429e-05
2:69909977 C A 0.543728 7.9934e-05
2:69918574 A G 0.057317 -1.5319e-05
2:69924117 G T 0.049348 -9.1517e-06
2:69927753 C T 0.293030 1.1875e-05
2:69931182 C G 0.089242 4.3769e-05
2:69942273 C T 0.035113 -4.1587e-05
2:69945018 T C 0.024148 -2.5529e-05
2:69947249 G A 0.025294 9.8204e-06
2:69949316 C T 0.248793 -1.1116e-06
2:69962901 G A 0.084639 -1.4239e-04
2:69976661 C T 0.066661 4.4611e-05
2:69980296 G C 0.081238 -1.5295e-05
2:69980606 C T 0.050725 3.7252e-06
2:69981115 A G 0.020925 1.4763e-05
2:69981295 A G 0.981298 1.2625e-05
2:69983406 A G 0.036989 -2.4145e-06
2:70007115 T C 0.453918 6.6973e-05
2:70018637 A G 0.036054 1.0791e-05
2:70033584 T C 0.390451 4.9016e-06
2:70034282 G A 0.073734 -7.2639e-05
2:70034793 G A 0.912469 4.0198e-05
2:70040034 A T 0.072990 -1.1155e-04
2:70046065 G A 0.072721 6.8200e-05
2:70046070 A G 0.032289 -5.7776e-06
2:70047497 A G 0.105503 7.7708e-06
2:70057600 G A 0.086262 -6.4501e-05
2:70060406 A G 0.223960 6.3956e-06
2:70064840 G T 0.039001 -4.0707e-05
2:70065243 G A 0.028871 -1.0141e-04
2:70072230 T C 0.054772 -1.0102e-04
2:70092346 T G 0.030026 -5.3687e-05
2:70096862 C T 0.084422 1.8784e-04
2:70117807 C A 0.065275 4.5580e-05
2:70140759 A C 0.106938 1.3746e-05
2:70141221 C A 0.050257 6.5375e-05
2:70145450 C A 0.484302 2.9921e-05
2:70145833 A G 0.871095 4.6286e-05
2:70148093 T C 0.482994 3.1771e-05
2:70154528 G A 0.029491 1.6936e-04
2:70156321 A G 0.483731 4.3225e-05
2:70172116 G A 0.892488 3.1070e-05
2:70174054 G A 0.868171 1.3540e-05
2:70174766 C T 0.300904 3.0467e-05
2:70176685 C T 0.143579 -8.3112e-05
2:70176772 G T 0.190324 4.7046e-05
2:70181154 T C 0.188286 5.9764e-05
2:70187538 T C 0.175478 4.5421e-05
2:70188676 C T 1.051802 8.9508e-06
2:70202613 T C 0.680800 4.0091e-05
2:70205690 A G 0.108087 5.1898e-05
2:70221227 T C 0.049316 4.0215e-05
2:70250305 T C 0.021104 2.4533e-06
2:70251490 C T 0.785537 8.8945e-05
2:70272133 C T 0.021639 -1.3700e-05
2:70274880 A G 0.107243 6.2041e-05
2:70290192 T C 0.074996 7.2555e-05
2:70301815 G C 0.093650 -1.0804e-05
2:70303441 G A 0.103416 4.5809e-05
2:70306360 C A 0.049666 -1.9555e-05
2:70311653 G A 0.108863 -2.2196e-05
2:70312980 T C 0.108077 5.3440e-05
2:70313548 A G 0.021133 4.8568e-06
2:70315987 T C 0.041981 -3.2580e-05
2:70341575 G A 0.499693 3.2562e-05
2:70346527 T C 0.111881 4.9734e-05
2:70354790 A G 0.026258 3.1371e-05
2:70368099 G A 0.619241 4.8572e-05
2:70372329 T C 0.094997 -9.6752e-06
2:70396304 C T 0.042850 -3.9447e-06
2:70398587 G A 0.225515 4.0214e-05
2:70414741 C T 0.128876 1.9378e-05
2:70427457 G A 0.820088 1.7195e-05
2:70475933 G T 1.378477 1.5512e-05
2:70485320 T C 0.130453 4.1338e-05
2:70488470 T C 0.299976 -4.5335e-05
2:70501283 T C 0.045071 -6.4284e-05
2:70522043 C G 0.105007 2.5207e-05
2:70524142 G A 0.789766 2.6040e-05
2:70540095 C T 0.134332 5.2937e-06
2:70541938 C T 0.605557 -5.5539e-06
2:70546369 G A 1.959321 1.4001e-04
2:70548654 C T 0.080089 2.6393e-05
2:70552016 C T 0.063104 5.0963e-05
2:70564002 A C 0.529259 1.4484e-05
2:70569151 A G 0.386543 -1.4063e-05
2:70571103 G A 0.389510 3.8929e-05
2:70572693 A G 0.863023 3.1944e-06
2:70579640 C G 0.535831 -6.2303e-05
2:70579922 T C 0.942829 4.6860e-05
2:70580161 G A 1.061030 3.7482e-05
2:70595465 C G 1.465934 2.8246e-05
2:70596235 C A 0.494412 2.6730e-04
2:70605754 A G 1.343371 2.5578e-05
2:70607901 A G 0.549113 -8.1404e-06
2:70613948 A G 0.024181 -1.1140e-05
2:70616885 A G 0.031283 1.0513e-05
2:70618903 G T 0.550311 9.2950e-06
2:70628655 A G 1.021996 -3.4652e-05
2:70628925 C T 0.532443 6.7232e-06
2:70641243 C T 0.240864 -5.6353e-05
2:70667237 A G 0.133722 3.0935e-04
2:70668585 A G 1.910774 -1.5575e-05
2:70672131 A G 0.784381 -1.1989e-05
2:70673055 T C 0.230715 -8.4640e-05
2:70681296 A G 0.053792 -3.3289e-04
2:70681649 G A 0.570269 -2.7347e-05
2:70699465 T C 0.050105 9.7540e-05
2:70701923 A G 0.671121 -2.2108e-05
2:70703847 A C 1.032376 -1.7499e-03
2:70712860 T C 0.100768 1.2340e-05
2:70724011 G C 0.260098 -1.1902e-04
2:70729253 C A 0.141476 5.7150e-06
2:70733526 C T 1.428696 1.1932e-05
2:70735051 C T 0.055369 -4.8896e-06
2:70736219 G A 0.695198 1.6695e-05
2:70738550 C G 0.573404 -6.8321e-06
2:70748107 T C 0.147451 -9.1824e-05
2:70748650 G A 0.361700 -4.9638e-05
2:70756057 A C 0.489320 1.2468e-05
2:70765928 G T 0.032331 6.8546e-05
2:70769717 T C 0.049251 -1.1197e-05
2:70772720 G A 0.417985 6.4456e-05
2:70776281 C T 0.239462 -5.7202e-05
2:70778230 C A 0.935767 5.2280e-05
2:70785358 T C 0.183054 5.8933e-05
2:70796257 G A 0.722663 1.4595e-04
2:70796542 G C 0.030906 -7.3897e-05
2:70799620 C T 0.213457 -2.1768e-05
2:70801802 G C 0.093614 -5.3353e-05
2:70807660 T G 0.075139 -3.3348e-05
2:70808334 G A 0.419166 -4.5216e-05
2:70817049 G A 0.243185 5.4947e-05
2:70819674 C A 0.073438 3.5989e-05
2:70819770 A G 0.045729 -2.7015e-05
2:70823702 T C 0.132706 1.6612e-05
2:70825200 T C 0.074039 -2.6836e-05
2:70825480 G T 1.220403 2.4065e-05
2:70828725 G A 0.082712 -1.2906e-04
2:70829851 C T 0.791120 -5.1800e-06
2:70835618 T C 0.295867 -5.2484e-05
2:70842774 T C 0.626823 4.2086e-05
2:70842775 G A 0.085337 1.0037e-05
2:70844368 T G 0.038099 -6.8299e-05
2:70853607 G C 0.023087 -5.3849e-05
2:70854130 C A 0.796316 3.7637e-06
2:70857059 G T 0.748691 9.7625e-06
2:70857070 C T 0.070047 9.4104e-05
2:70867086 T G 0.949834 -3.3937e-05
2:70871146 C T 1.944163 -1.0131e-05
2:70874253 C T 0.119609 -1.7861e-05
2:70876155 T C 0.271770 3.8320e-05
2:70884364 T C 0.059232 3.9758e-05
2:70885537 C T 0.110203 -1.3509e-04
2:70887166 C T 0.318415 6.6676e-05
2:70896357 T C 0.540249 2.4252e-05
2:70897245 C T 0.087924 -3.8244e-05
2:70901699 G A 0.257729 -1.9970e-04
2:70913543 A G 0.046460 4.0428e-05
2:70920909 G A 0.560970 2.8705e-05
2:70921539 T C 1.542641 -1.5532e-04
2:70936867 T C 0.035424 1.9780e-04
2:70938683 A G 0.068784 -2.6607e-04
2:70943059 T C 0.056694 1.3486e-04
2:70943806 C T 0.497548 1.1561e-04
2:70944349 C T 1.070284 -1.3731e-05
2:70947134 G T 0.203528 -1.4586e-05
2:70952091 A C 0.374660 -5.1317e-05
2:70955191 A G 0.043779 -4.6444e-05
2:70977946 C T 0.683318 -2.2046e-05
2:71001323 G A 0.835729 2.7956e-05
2:71012399 C A 0.351966 -5.5271e-05
2:71012734 G C 1.053143 2.0446e-05
2:71018623 C A 0.492390 8.3777e-05
2:71021006 T C 0.228102 -1.0650e-05
2:71021959 T C 0.026424 -3.7836e-06
2:71022128 G C 0.047554 -1.8709e-05
2:71024061 G A 0.097214 2.1784e-04
2:71024801 C G 0.077366 -1.1005e-05
2:71028273 T C 0.833753 2.2295e-05
2:71029439 G A 1.296707 7.1406e-06
2:71036082 A G 0.069225 -2.8759e-05
2:71036482 C T 0.069076 -3.0181e-05
2:71038565 T C 0.646106 2.3718e-05
2:71043461 T C 0.584076 -4.9263e-06
2:71043467 C T 0.027715 -7.4266e-06
2:71044211 T C 0.725072 -1.1862e-05
2:71045046 G A 1.865950 2.8625e-05
2:71045375 T C 0.091585 1.2247e-05
2:71046299 C T 0.727068 -1.5949e-05
2:71048767 G T 1.952638 7.7819e-05
2:71052173 A G 1.314718 -9.1513e-06
2:71055344 G T 0.540460 9.7124e-06
2:71056823 G A 1.418329 -1.6453e-06
2:71058306 C T 0.103059 2.7394e-05
2:71058835 G A 0.849686 7.0694e-06
2:71060111 A G 0.119090 2.3170e-05
2:71060936 C G 0.646950 -1.8342e-05
2:71061001 A T 0.164021 1.2546e-05
2:71062648 A G 0.712891 3.1615e-05
2:71062765 C T 0.026424 2.0264e-05
2:71063805 G T 0.038605 -8.3233e-05
2:71066277 G T 0.277515 -3.2220e-05
2:71068801 C A 0.964517 -1.2444e-06
2:71080975 T C 0.604846 1.5804e-05
2:71090525 G A 1.618108 1.7133e-05
2:71097013 T C 0.639952 3.3495e-05
2:71114280 T C 0.987553 -7.1055e-06
2:71119900 T C 0.026482 -9.7839e-06
2:71122429 G A 1.185216 -1.4487e-05
2:71126725 A C 0.055567 9.3859e-05
2:71129663 A G 0.199747 -5.1061e-05
2:71130658 C T 1.783255 -7.2471e-07
2:71132246 T C 0.044532 -1.3691e-04
2:71133014 A G 0.245577 1.1455e-04
2:71140312 T C 0.380389 2.5784e-05
2:71145741 T C 1.467726 3.6985e-06
2:71154611 T C 0.054243 -2.3152e-05
2:71158175 C T 0.134510 1.5885e-05
2:71160222 G C 0.176962 -3.5946e-05
2:71163750 T C 1.394472 -5.2598e-06
2:71164595 A G 0.594820 -1.9126e-05
2:71167152 A G 0.081283 5.2262e-05
2:71168881 A G 1.033665 -1.9791e-05
2:71170117 C A 1.942514 -1.8699e-05
2:71170294 A G 0.090621 -8.5826e-06
2:71173691 G A 0.222827 -3.9917e-05
2:71175645 A G 0.361044 8.0710e-05
2:71176202 A C 0.205849 -1.4213e-05
2:71176660 T C 0.806076 -1.7015e-05
2:71180940 C A 0.175663 -1.0331e-04
2:71183177 G C 0.031234 6.1264e-05
2:71185391 C A 0.933939 1.0167e-04
2:71187104 A G 0.037277 7.1909e-05
2:71190655 A G 0.132014 3.1517e-05
2:71197802 C T 1.027319 8.2283e-05
2:71200673 A G 0.048498 1.6866e-06
2:71202549 G A 0.838566 4.8762e-05
2:71203077 G A 0.706886 -1.7077e-05
2:71206267 A G 0.098421 2.1424e-04
2:71208844 G A 1.276045 1.0443e-05
2:71211815 A G 0.424914 3.0331e-05
2:71212336 C T 0.028241 -5.6247e-05
2:71213577 C T 0.084789 -3.2828e-05
2:71228388 T C 0.045132 -5.4214e-05
2:71228854 T C 0.043707 -8.0176e-06
2:71229195 A G 0.397644 7.0438e-05
2:71241442 C T 1.433428 5.1113e-05
2:71246439 G A 1.078174 2.2191e-06
2:71246505 A G 0.113540 -8.5586e-06
2:71256898 T G 0.188121 3.2684e-06
2:71274196 A G 0.864149 -3.5072e-05
2:71274815 T C 0.020338 -8.4811e-05
2:71276698 A G 0.539681 -6.2293e-06
2:71285678 T C 0.183190 -3.7500e-06
2:71286406 A G 0.084717 -5.5229e-05
2:71291087 G T 0.491202 3.8683e-05
2:71291297 T C 0.040273 2.2596e-05
2:71294179 T C 0.045551 2.7835e-05
2:71297528 T C 0.032863 6.5988e-06
2:71297598 T C 0.079274 2.0325e-05
2:71297695 C T 0.308067 4.9262e-05
2:71298401 G T 0.033019 2.8362e-05
2:71300210 C T 0.028702 -2.2343e-04
2:71300814 A G 0.032841 8.4841e-06
2:71305456 T C 1.368844 -2.8617e-05
2:71311643 G A 0.599494 -1.4001e-06
2:71313440 T C 0.211617 -8.6747e-06
2:71329852 T C 0.038904 -1.2428e-04
2:71330011 G A 0.232438 -5.5416e-05
2:71330823 T C 0.592132 -1.0376e-05
2:71331054 C T 1.747597 2.0698e-05
2:71335603 T G 0.021088 -1.7518e-05
2:71348416 T C 0.339791 5.4056e-05
2:71351403 A C 0.340752 4.4570e-05
2:71355511 A G 0.022467 -9.0284e-05
2:71357634 T C 1.348373 -3.1767e-06
2:71360282 A G 0.340411 6.0622e-05
2:71360625 T G 0.631659 4.9128e-06
2:71366957 A C 0.021948 -1.0892e-04
2:71369207 A G 0.040186 7.4799e-05
2:71376999 A G 0.624298 4.1445e-06
2:71380469 T C 0.191996 -7.0382e-06
2:71381201 A C 0.313416 4.2981e-05
2:71381984 G A 1.783434 3.1516e-05
2:71383514 C A 0.036424 4.5074e-06
2:71396308 A G 0.092851 -5.2724e-05
2:71403284 A C 1.494240 -3.9591e-05
2:71415479 C T 1.809656 5.0058e-05
2:71427348 C A 0.504650 -3.3393e-05
2:71429687 G C 0.128593 -7.6955e-05
2:71429725 C T 0.247894 1.4924e-04
2:71434492 T C 0.082114 -5.1583e-05
2:71438489 T C 0.204002 -7.6013e-05
2:71451634 A C 0.109116 1.0713e-05
2:71456086 C G 0.021402 2.3479e-05
2:71461374 A G 0.335786 -4.7751e-05
2:71463051 A G 0.066713 -1.7174e-06
2:71471088 T G 0.056593 -6.9682e-05
2:71489447 G A 0.535867 -1.5583e-04
2:71490508 T C 0.069972 -9.2185e-05
2:71505482 T C 1.286704 1.5885e-04
2:71511843 T C 0.022253 -1.2605e-05
2:71512087 C A 1.550330 4.7227e-05
2:71512890 C T 1.744728 1.8941e-05
2:71518208 T C 0.059913 1.7811e-05
2:71531762 T C 0.027900 4.3176e-05
2:71559838 T A 0.041520 -2.7559e-05
2:71565414 G T 0.147860 -4.8492e-05
2:71568282 G A 0.305000 -6.6881e-05
2:71573736 T C 1.948834 -1.3579e-05
2:71578701 A G 0.253117 -2.6090e-05
2:71589862 C G 1.948805 -2.4817e-05
2:71590079 C T 0.166650 4.0161e-05
2:71608735 C A 0.028160 -2.4490e-04
2:71612681 A G 0.374761 4.3623e-04
2:71612909 G A 0.032630 -5.3418e-05
2:71626055 A G 0.125890 4.7621e-06
2:71627539 T C 1.143706 -4.2528e-05
2:71631109 G A 0.175985 -8.4065e-07
2:71633389 T C 1.145332 -3.3801e-05
2:71635392 C T 0.051543 -6.6281e-05
2:71654175 A G 0.480904 -5.5482e-05
2:71665338 C T 0.029997 7.7696e-05
2:71665855 C A 0.126980 3.8998e-05
2:71677701 T C 0.094932 -2.4079e-05
2:71686337 G A 0.439166 5.4513e-05
2:71687432 A G 0.350525 -9.6041e-05
2:71688136 A G 0.476009 4.2412e-05
2:71688249 T C 0.575391 -7.7325e-05
2:71700935 G A 0.074315 1.9880e-05
2:71701847 T G 0.700683 5.0321e-05
2:71703364 G A 0.695600 3.1290e-05
2:71704198 G A 0.100193 7.6418e-05
2:71704304 A G 0.406560 -2.7202e-05
2:71706697 A C 0.937305 -3.3953e-05
2:71706739 G C 0.785427 1.5786e-05
2:71711076 A G 0.151814 -1.4076e-05
2:71711949 T C 0.193674 -1.0594e-04
2:71712868 C T 1.695720 9.6041e-06
2:71714528 G A 0.310073 1.9923e-05
2:71714981 C T 0.077145 1.1465e-05
2:71715665 G A 0.959876 3.6244e-05
2:71717797 A G 0.048579 -1.1659e-05
2:71721605 G A 0.056969 -1.5554e-05
2:71722096 G A 1.755627 1.9312e-06
2:71722232 C T 1.335663 2.3105e-05
2:71725118 T C 0.093883 -1.7731e-05
2:71725553 A G 0.021951 -4.0714e-05
2:71728920 A G 1.281024 6.6741e-05
2:71731046 C T 1.837462 -9.6615e-05
2:71740897 A C 0.027813 -4.1967e-05
2:71745287 C T 0.084893 7.0791e-06
2:71747235 G A 1.639498 3.7610e-06
2:71747899 A G 1.080998 8.5329e-06
2:71750602 T C 1.357711 3.6429e-05
2:71757924 G C 0.079320 -7.1536e-06
2:71763023 T C 0.228459 3.9836e-05
2:71771952 A G 1.461189 -2.3665e-05
2:71772953 T C 0.070835 -2.3794e-04
2:71773227 G T 0.035668 4.9791e-05
2:71776346 G A 1.690803 8.7961e-07
2:71779032 A G 1.348367 1.1544e-05
2:71780248 T C 0.057778 5.6112e-06
2:71780489 C T 0.043256 -4.1946e-07
2:71782418 G A 0.044415 -2.9736e-05
2:71782671 T C 0.031747 6.1771e-05
2:71784787 A G 0.249832 1.3076e-05
2:71791332 G A 0.048342 -5.4203e-05
2:71793069 A G 0.061526 7.4600e-05
2:71794366 C G 0.095139 -2.4062e-05
2:71797176 C A 1.075746 -5.1480e-06
2:71797762 A G 0.044847 -1.1410e-04
2:71804067 T C 0.044292 2.5776e-05
2:71806112 C T 1.121443 -6.6293e-05
2:71806132 A G 0.095990 1.3283e-04
2:71806615 A G 0.034564 -1.1478e-05
2:71809623 A T 0.090943 -4.6452e-05
2:71813055 T C 0.062773 3.7089e-05
2:71821847 G A 0.429088 -2.1959e-05
2:71827385 T C 0.610448 1.8325e-05
2:71829821 T G 1.921605 4.0120e-05
2:71830689 C T 1.846281 -5.3540e-07
2:71831570 T C 0.073705 -1.1934e-04
2:71833779 A G 0.079242 9.3290e-05
2:71834123 A G 0.858475 -1.0737e-05
2:71834676 C A 1.160077 -2.5688e-05
2:71835646 G T 0.050452 -1.0096e-04
2:71837912 C T 0.052137 -2.4559e-05
2:71847120 T G 0.955546 -1.2483e-05
2:71848442 T G 1.660452 4.1410e-05
2:71856682 A G 0.942291 -5.0237e-06
2:71857259 G C 1.785738 4.1088e-05
2:71864106 C A 0.061114 -5.3007e-08
2:71868159 T C 0.208549 -1.4440e-04
2:71878017 A G 1.764712 2.6436e-05
2:71879435 A G 0.028517 8.4951e-06
2:71880211 A G 1.421088 1.6331e-04
2:71886100 A G 0.052169 3.2940e-05
2:71897951 A G 1.771077 4.0299e-05
2:71900414 T C 0.169016 4.9938e-06
2:71900805 G T 1.249030 7.4824e-05
2:71906278 C A 0.498544 -6.9471e-05
2:71909363 C T 0.043873 1.2444e-05
2:71914320 T C 0.087749 1.7599e-05
2:71914438 T C 1.017248 -5.5662e-07
2:71918796 A G 0.024752 2.0618e-05
2:71920647 G A 0.628202 -3.0117e-05
2:71923417 G A 0.037307 5.5411e-05
2:71925491 T C 0.262799 3.4439e-05
2:71928741 A G 0.152456 3.6589e-05
2:71929118 A C 1.696717 1.7928e-05
2:71938120 G T 0.388192 -3.6680e-05
2:71938188 G A 1.672361 -5.9493e-07
2:71941905 G A 0.101316 3.0413e-05
2:71948947 A C 0.054026 -3.3436e-05
2:71949888 A G 1.265528 -6.1561e-05
2:71958480 T C 0.702053 4.9285e-05
2:71961663 A G 0.024239 -2.3177e-05
2:71963875 G A 0.067784 -4.7805e-06
2:71969584 A G 0.192437 7.9276e-05
2:71983048 T C 0.159211 4.7193e-06
2:71983351 T C 0.038381 -5.1281e-05
2:71985616 A G 0.830400 8.1793e-05
2:71993963 T C 0.628063 2.9546e-05
2:72005585 T C 0.796037 6.7954e-05
2:72006645 A C 0.020552 2.1302e-05
2:72012027 C A 0.035866 -4.8651e-05
2:72013658 G A 0.374875 4.6780e-05
2:72019988 A G 0.874769 1.3342e-05
2:72029547 A G 1.954456 4.6565e-05
2:72030471 G A 0.401373 -2.1665e-05
2:72030760 A G 0.879378 6.3979e-05
2:72031172 A C 0.782973 9.3147e-05
2:72034455 C G 0.512027 5.1438e-06
2:72034704 C T 0.040264 5.3440e-05
2:72035939 T C 0.043266 2.9076e-05
2:72038036 T G 0.029546 -1.0300e-04
2:72044472 A G 0.064655 -2.9784e-05
2:72053970 A G 0.055301 -8.1008e-05
2:72057409 G A 0.028796 1.8657e-05
2:72063741 C T 0.077690 5.4668e-05
2:72070005 C T 1.148863 6.5570e-06
2:72070524 T G 0.082406 7.2255e-06
2:72077960 T C 1.765998 -7.5223e-05
2:72086013 G T 1.081134 1.2090e-05
2:72088761 A G 0.706224 -3.6099e-05
2:72092652 G A 1.836843 -7.9083e-05
2:72097591 A G 0.146478 5.1934e-05
2:72099440 G A 0.695867 -4.9969e-05
2:72099750 A G 0.059378 4.9562e-05
2:72102210 C T 0.653720 6.0157e-08
2:72104573 T C 0.235999 -6.4613e-06
2:72107760 T C 0.035077 8.2451e-05
2:72109459 G T 0.526867 4.9688e-06
2:72110659 A G 0.085055 3.8653e-05
2:72111402 T C 0.045882 1.7030e-05
2:72112443 A G 0.147617 2.0278e-05
2:72115974 T C 0.035768 4.6115e-05
2:72120357 C A 0.118999 7.2258e-05
2:72122789 T C 0.043402 -3.5376e-04
2:72126420 A G 0.547289 -1.4604e-05
2:72130187 A C 0.020604 -3.3420e-05
2:72145004 T C 0.084831 7.8362e-05
2:72146784 G A 0.035116 6.1605e-05
2:72148446 G A 0.120486 5.4261e-05
2:72149222 G A 1.905977 -8.1596e-05
2:72156187 T C 0.035557 -2.3632e-05
2:72156426 C T 0.231941 1.8522e-05
2:72157699 A G 0.042987 6.4441e-06
2:72160175 G A 1.417358 8.2944e-05
2:72163054 T C 1.186845 4.6307e-05
2:72164818 G A 0.040354 3.4945e-05
2:72170462 G A 0.045856 7.2426e-05
2:72171416 A G 0.370243 -5.1654e-05
2:72174600 A G 0.165384 -3.4010e-05
2:72177707 G A 0.039686 -1.1116e-06
2:72180062 T C 0.033084 -6.2862e-05
2:72187212 C T 1.226537 -5.5696e-06
2:72188433 G A 0.059485 1.4149e-04
2:72190584 C T 1.924053 -2.1880e-05
2:72195993 C T 1.104198 -5.0924e-06
2:72197419 T C 0.117727 2.8710e-05
2:72206006 T G 0.989656 -2.3840e-05
2:72213541 C T 0.045914 -1.5206e-05
2:72220565 A G 1.294860 -8.7298e-05
2:72221149 G A 0.086467 -4.1125e-05
2:72239762 C T 1.149694 -3.1983e-04
2:72241164 T C 0.118155 -4.2556e-05
2:72242260 T C 0.021032 9.9215e-05
2:72257858 G A 0.040439 -7.1174e-05
2:72264864 G A 0.927422 -6.4589e-05
2:72267484 C T 0.184748 -1.8167e-05
2:72269451 C T 0.882092 -6.3424e-05
2:72302190 A G 0.467424 -4.9041e-05
2:72303473 C T 0.162771 -6.6668e-05
2:72306479 G A 0.736922 -1.2041e-04
2:72310763 T C 0.211084 -3.4400e-05
2:72311359 T C 0.115442 -1.5662e-05
2:72313155 A G 0.078262 -1.8297e-06
2:72313631 A G 0.144296 3.8059e-05
2:72318621 T C 0.416277 -1.4541e-05
2:72323034 G A 0.688340 -1.8214e-06
2:72330200 T C 0.032831 8.9322e-05
2:72335487 T C 0.068174 5.9466e-05
2:72340293 T C 0.098651 -8.2833e-05
2:72345643 A G 0.468502 2.3968e-05
2:72347224 T C 0.065473 3.6064e-05
2:72354740 T C 0.068109 -4.6916e-05
2:72356195 G A 0.744316 2.2072e-05
2:72356303 G A 0.031539 1.6102e-07
2:72356370 A G 0.113462 9.0596e-05
2:72357336 T C 0.338104 1.3835e-04
2:72361960 G A 0.335646 1.5884e-04
2:72363148 A C 0.046820 -5.2791e-05
2:72377384 G A 0.040085 6.1986e-05
2:72378898 C T 0.121920 5.2377e-05
2:72382278 G A 0.122650 5.5756e-05
2:72386287 G A 0.036700 9.9801e-06
2:72387539 C T 0.170847 4.1473e-05
2:72400179 A C 0.076804 1.1457e-04
2:72402810 C T 0.621568 -1.2511e-04
2:72403848 C T 0.413093 -4.7664e-05
2:72403927 C G 0.089813 1.6760e-05
2:72417880 G A 0.035794 9.1692e-05
2:72422217 T C 0.048998 -6.4952e-05
2:72440777 A C 0.657323 -7.3933e-05
2:72441096 A G 0.656908 -8.6308e-05
2:72446925 A G 0.052208 -1.4825e-05
2:72448427 A C 0.112848 3.6987e-05
2:72462925 T C 0.050588 1.7686e-06
2:72487364 C T 0.335770 -5.9353e-05
2:72491308 C T 0.027147 -4.4594e-05
2:72500694 A G 0.318064 -4.5628e-05
2:72503643 C T 0.181590 -1.2399e-04
2:72508467 G A 0.550600 -1.5406e-04
2:72508787 A G 0.042286 7.9397e-05
2:72523018 A G 0.114358 -4.9297e-05
2:72532204 T C 0.042588 6.0570e-05
2:72560667 T C 0.074305 1.0913e-05
2:72560841 G A 0.180474 -3.0925e-04
2:72575589 C A 0.090719 -6.0817e-06
2:72584465 C T 0.183067 -2.5489e-04
2:72588669 A G 0.234473 -5.5292e-05
2:72595282 C A 0.067119 1.5842e-04
2:72612874 G A 0.028809 -5.1415e-05
2:72623205 C T 0.051432 -2.5631e-05
2:72665335 C T 0.232961 -7.8923e-05
2:72679025 T G 0.117733 -2.2119e-05
2:72691140 G A 0.063058 2.4689e-05
2:72693535 G A 0.253302 -1.7953e-04
2:72707874 G A 0.485668 -5.0996e-04
2:72717276 C T 0.027034 6.3669e-05
2:72722464 C A 0.248901 -9.8816e-05
2:72731874 T C 0.095191 -7.9004e-05
2:72742820 A G 0.335851 -7.3707e-06
2:72770662 T C 1.516217 3.1958e-04
2:72771037 A T 0.053036 -1.3597e-05
2:72778295 C T 0.043964 3.6372e-05
2:72788108 A C 0.030708 -2.6401e-05
2:72793006 G A 0.073406 -7.3656e-05
2:72809254 T G 1.760379 8.1443e-05
2:72847095 G A 0.025567 6.9537e-05
2:72860053 T C 0.036463 1.4730e-05
2:72864338 T C 0.231468 -1.2158e-04
2:72882935 T C 0.108256 5.0696e-05
2:72885330 C G 0.045505 7.9067e-05
2:72886515 C T 0.053107 -2.3108e-05
2:72893329 G A 1.974787 8.5627e-05
2:72901384 G A 0.242698 -1.2837e-04
2:72903459 G T 0.047385 -2.2222e-06
2:72915280 G T 0.061033 -7.6587e-05
2:72922154 G A 0.073971 -7.0697e-07
2:72925857 G T 0.023973 -8.9430e-05
2:72957559 T C 0.024986 1.3046e-05
2:72969203 A G 0.084159 5.4061e-06
2:72976105 C T 0.058060 -8.4421e-05
2:72979172 T C 0.108113 5.8927e-05
2:72985765 A G 0.038761 5.7966e-05
2:73004689 A G 0.068122 1.2762e-04
2:73015587 A G 0.110119 -3.5919e-06
2:73082263 A G 0.325721 -8.3546e-05
2:73085064 C A 0.068339 1.8142e-04
2:73085836 T C 0.067534 -3.8883e-06
2:73089477 C A 1.785667 8.4176e-05
2:73106594 T C 1.781847 1.0262e-04
2:73133845 G A 0.060923 7.4274e-05
2:73137991 T C 0.774595 -3.3893e-05
2:73140301 A C 0.036362 1.3618e-04
2:73140851 T C 0.492338 -1.4074e-05
2:73145739 T C 0.105091 5.2947e-05
2:73154613 G A 0.388588 -5.1479e-05
2:73155980 C T 0.107765 -2.5504e-05
2:73165234 T C 0.652802 -3.5094e-05
2:73170063 A G 0.134867 -6.4246e-05
2:73172091 T C 0.091991 1.7869e-05
2:73174848 A G 0.709366 8.8187e-05
2:73178677 T C 0.042935 -3.8706e-05
2:73183997 C T 0.020662 -8.8220e-05
2:73185660 T G 0.028673 -4.4134e-06
2:73189485 A G 0.029183 1.1251e-05
2:73193645 A G 0.309677 -6.5199e-05
2:73199619 A C 0.885986 2.4822e-05
2:73209328 C T 0.034437 5.1015e-05
2:73217955 A G 0.117168 1.0451e-05
2:73219922 T C 1.108022 -1.5359e-07
2:73221165 A G 0.126568 -4.3214e-05
2:73222262 A G 0.064737 5.9855e-05
2:73225663 A C 0.040238 -9.4185e-08
2:73232809 A G 0.050656 5.3558e-05
2:73234432 C T 0.150866 -3.7957e-05
2:73249888 T C 0.031507 -1.0918e-05
2:73251039 A G 0.448384 -3.1308e-05
2:73257308 A G 0.099528 1.4065e-04
2:73259346 A G 0.034749 -7.3262e-05
2:73261435 G C 0.035181 2.7926e-05
2:73272855 T C 0.412973 -2.8286e-05
2:73273833 C T 0.032847 2.8893e-05
2:73291039 T C 0.102134 -5.5687e-05
2:73292993 G A 0.047914 -2.7601e-05
2:73297459 A G 0.067012 -4.7212e-05
2:73300192 C T 0.035732 -1.9909e-05
2:73303447 T C 0.064016 9.8853e-05
2:73306586 A C 1.954822 -2.5430e-06
2:73308378 T C 0.035411 -6.0116e-05
2:73310292 A G 0.022444 -3.3649e-05
2:73312069 A G 0.119544 -5.3108e-05
2:73317301 A G 0.317003 -7.7316e-05
2:73323578 A G 0.166913 -4.0746e-05
2:73329409 C A 0.415576 -3.8409e-05
2:73330719 A C 0.040254 2.3215e-05
2:73339708 A G 1.394034 2.5816e-05
2:73343599 G T 0.031980 5.0016e-07
2:73344323 A C 0.106428 -4.7495e-05
2:73344359 T C 0.038021 -5.9125e-05
2:73350047 G C 0.071958 4.6491e-05
2:73357028 G C 0.210455 6.4235e-06
2:73357605 C T 0.627719 -8.6668e-06
2:73366294 T C 0.034700 4.7530e-06
2:73372576 T C 0.044035 7.4227e-05
2:73377465 A G 0.141625 9.0078e-05
2:73378241 A G 0.766858 9.5214e-05
2:73383466 A C 0.141512 8.6414e-05
2:73387347 A G 0.045924 -6.0140e-05
2:73387572 A G 0.105065 -4.7261e-05
2:73388153 T C 0.545948 3.1410e-04
2:73388458 C T 0.055944 -2.8668e-05
2:73389311 T C 0.216096 -3.2901e-05
2:73412362 T A 0.961265 8.4832e-05
2:73416770 T C 0.730528 1.1982e-04
2:73416905 C T 0.050936 -1.5270e-05
2:73429808 C G 0.426839 5.9325e-06
2:73430730 A G 0.099171 -3.4554e-05
2:73435601 C T 0.142018 1.2879e-04
2:73439272 C A 0.089930 6.6738e-05
2:73440703 A C 0.040306 -9.3122e-05
2:73452360 A G 0.130307 4.2141e-05
2:73454090 T C 0.116269 -1.8397e-05
2:73454256 A G 0.085509 -8.8144e-06
2:73462880 G A 0.149814 8.7062e-06
2:73466592 A G 0.626161 2.0341e-05
2:73467992 A G 0.023762 -6.2556e-05
2:73468249 G A 1.969964 6.4613e-05
2:73474764 A G 0.041266 3.5403e-05
2:73475433 A G 0.072273 -6.0369e-05
2:73475971 C A 0.098288 4.9910e-05
2:73482517 C T 0.050705 -2.3936e-05
2:73483753 T C 0.141921 9.6009e-05
2:73491644 T C 0.045466 4.5550e-05
2:73492222 C T 0.422834 -2.1738e-05
2:73493303 C T 0.412409 6.6014e-07
2:73506711 A G 0.275496 -3.6218e-05
2:73517757 G A 0.052750 -4.6016e-05
2:73521166 T C 0.121540 7.3398e-06
2:73523524 A G 0.053662 -8.8274e-05
2:73535292 C A 0.451306 1.6902e-06
2:73535334 T C 0.068021 3.1054e-05
2:73536080 G A 1.629815 -5.9022e-05
2:73543589 A G 0.084328 -5.6384e-05
2:73547613 A G 0.489391 8.3045e-05
2:73565688 C T 0.046674 8.8941e-06
2:73596199 A G 0.039838 -1.3099e-05
2:73596972 G A 0.125740 3.0594e-05
2:73605194 G A 0.031659 -2.1244e-05
2:73610116 A G 0.176614 3.4453e-05
2:73612102 T C 0.597270 2.2607e-04
2:73659456 T C 0.102900 -6.4011e-05
2:73665817 T G 0.086902 1.4403e-05
2:73675525 G A 0.048466 -1.2791e-05
2:73675669 G T 1.725491 -5.1255e-05
2:73679866 C T 0.342758 5.9500e-07
2:73679956 T C 0.064276 4.7149e-05
2:73685800 T C 0.073188 -9.0742e-05
2:73694934 T C 0.035713 4.2413e-05
2:73699023 C T 0.045174 3.2353e-05
2:73716617 G C 0.125267 -2.5304e-05
2:73716810 A G 0.279050 7.1608e-05
2:73717656 G A 0.473091 2.4298e-05
2:73717921 G C 0.031545 5.3850e-05
2:73730083 A C 0.113858 1.5038e-04
2:73743982 G A 0.460517 1.8264e-05
2:73744123 G A 0.110252 1.7136e-04
2:73762205 G T 0.089544 -1.1839e-05
2:73782415 G A 0.105403 -9.3526e-05
2:73797226 G A 0.041273 -1.8984e-05
2:73799632 G C 0.029988 3.2424e-05
2:73807516 C T 0.083322 -8.3058e-06
2:73818707 T C 0.454993 2.1570e-05
2:73828538 A G 1.261390 -8.3795e-05
2:73831714 G T 0.168042 5.6641e-07
2:73842055 A C 0.474756 1.4166e-05
2:73850349 G A 0.087207 -1.5180e-04
2:73858877 G T 0.022986 1.0514e-04
2:73864654 C T 1.725737 -4.4164e-05
2:73869908 A G 1.270543 -9.1690e-05
2:73878209 C G 0.207670 2.7734e-05
2:73900900 C T 0.443938 4.2458e-05
2:73923089 C T 1.265713 -6.9244e-05
2:73927931 G A 1.399987 -5.0690e-05
2:73928098 G C 1.264266 -8.7218e-05
2:73928366 C G 1.263811 -8.0138e-05
2:73934644 A G 0.101800 1.9467e-05
2:73939335 G C 1.286402 -8.6154e-05
2:73955432 A G 1.304059 -9.7916e-05
2:73966271 T C 0.106185 3.7855e-05
2:73982877 T C 0.079300 -5.1931e-05
2:73994074 A G 1.873870 2.8313e-05
2:73997783 C T 0.186787 -6.6936e-05
2:74007136 C T 1.314844 -8.5836e-05
2:74051612 C T 1.389065 -7.4543e-05
2:74058894 T G 0.651861 6.1317e-05
2:74065119 T C 0.516990 4.1846e-05
2:74070186 T C 0.560902 5.3601e-05
2:74077556 T G 0.026800 9.4260e-06
2:74078508 T G 0.040345 -1.2091e-04
2:74079533 T C 1.908570 8.1488e-05
2:74079765 A G 0.084669 5.4540e-05
2:74083510 G A 0.102128 -3.5536e-06
2:74090944 T G 0.052085 4.3843e-06
2:74091327 C T 0.680439 4.6014e-05
2:74092119 T C 0.175858 -1.0383e-05
2:74093630 A G 0.084601 4.3025e-05
2:74093720 G A 0.025041 -6.1036e-06
2:74097050 C T 0.247330 -2.4220e-05
2:74097364 A G 0.072848 -4.7330e-05
2:74099562 A G 0.128986 -1.1931e-05
2:74103186 G C 0.922956 -2.1183e-06
2:74113652 G T 0.264639 -3.4177e-05
2:74119508 C A 0.250024 3.9043e-05
2:74120022 A C 0.036242 -8.7063e-05
2:74123029 C A 1.133722 1.8024e-04
2:74125121 T C 0.035171 -7.1121e-05
2:74125661 T C 1.583641 1.2953e-04
2:74135628 A G 0.020529 -5.7960e-05
2:74138788 A G 0.169876 3.2889e-05
2:74139710 A C 1.329807 4.6176e-04
2:74142783 G T 0.299752 -1.4649e-05
2:74144760 A G 0.086490 3.6657e-05
2:74149158 C A 0.103845 1.6977e-05
2:74159734 C T 0.065272 -1.8797e-05
2:74159943 A G 0.031886 2.6473e-05
2:74163245 T A 0.047362 -2.5001e-05
2:74166053 A G 0.059323 1.0546e-05
2:74177777 G A 0.045444 3.4659e-05
2:74178279 A G 1.285850 8.6714e-05
2:74183850 G A 0.030345 -6.8309e-05
2:74184420 T C 0.037368 -5.8037e-06
2:74187593 T A 0.115542 1.3200e-05
2:74190525 A G 1.246745 2.1920e-04
2:74192046 A G 1.015005 8.0163e-05
2:74194587 G A 1.586491 6.4899e-05
2:74197781 A G 0.037953 -3.6505e-07
2:74197864 G A 0.046888 -2.0335e-06
2:74200131 A G 0.347292 -1.8885e-05
2:74200743 C T 1.095052 8.2184e-05
2:74202280 C T 0.042584 -2.5274e-05
2:74203797 T C 0.148058 1.0963e-05
2:74207354 A C 0.098746 6.9052e-05
2:74214312 T C 0.059975 6.3641e-05
2:74217679 G A 0.037047 -5.8055e-05
2:74223057 T C 0.237135 -1.8040e-05
2:74227488 T C 0.216229 -3.6578e-04
2:74245777 C T 0.610078 -5.7525e-07
2:74246550 A G 0.038874 5.9969e-05
2:74247121 A G 0.126980 -4.8863e-06
2:74252785 C T 0.227952 -1.2976e-04
2:74258169 C G 0.034558 4.2393e-05
2:74259436 A G 0.060348 -3.8285e-05
2:74274329 T C 0.117214 -3.3068e-07
2:74281068 A G 0.037638 -2.0437e-05
2:74307197 G A 0.610461 1.0794e-05
2:74310881 T G 0.038066 -2.8832e-05
2:74316490 T C 0.055584 -2.9796e-05
2:74323500 A G 1.206212 4.2586e-05
2:74331319 T C 0.021269 1.0219e-05
2:74333325 A G 0.046349 -2.2959e-05
2:74334790 G A 0.389153 1.0359e-05
2:74337584 A G 1.438900 -2.8860e-06
2:74337718 A G 0.022805 1.3641e-04
2:74346119 A G 0.353917 -9.5663e-05
2:74349484 T C 0.031198 -1.2167e-04
2:74350263 A G 0.448297 2.0922e-05
2:74361279 C T 0.970801 -1.6561e-06
2:74372678 C A 0.857310 -1.8066e-05
2:74375804 T C 0.857599 -1.9325e-05
2:74392940 T C 0.825239 2.9358e-05
2:74405119 T C 0.207368 -2.1762e-05
2:74409028 C G 1.065025 -3.6954e-05
2:74413751 C T 1.619475 -2.6425e-05
2:74422720 C T 0.086658 -1.5675e-05
2:74433499 A G 0.064198 -4.0505e-04
2:74436721 G A 0.908398 -7.8233e-06
2:74450058 T C 0.064091 -4.2865e-05
2:74452371 T G 0.041620 -2.6584e-05
2:74453161 A G 0.063435 -5.6072e-06
2:74457718 C A 0.832623 -1.5997e-05
2:74463566 T C 0.604810 2.2225e-06
2:74466594 A G 0.854253 -2.6089e-06
2:74469779 T C 0.918191 -3.9733e-05
2:74476841 T C 1.064772 -8.6471e-05
2:74481223 T C 0.121271 -7.6739e-05
2:74485896 G T 0.191292 1.9865e-06
2:74488470 A G 0.112868 -5.2790e-05
2:74489318 A G 0.097811 -1.9156e-05
2:74489323 T C 0.045652 -3.5201e-05
2:74497453 G A 1.856557 -8.7112e-05
2:74498106 A G 0.039277 2.7584e-05
2:74502395 T C 0.064250 9.9130e-05
2:74506091 G C 0.362677 -1.2844e-05
2:74515897 C T 0.340126 -1.7304e-05
2:74520293 G A 0.214668 3.6215e-05
2:74526865 T G 0.048959 2.0634e-05
2:74540917 T C 0.208342 -1.0279e-06
2:74544307 C T 0.125705 4.6863e-05
2:74576321 G A 0.056544 -5.5220e-05
2:74590116 T C 0.020192 -7.3892e-05
2:74596527 T C 0.036443 1.2561e-05
2:74599368 T C 0.062166 -1.7640e-04
2:74605504 G A 0.072140 4.1168e-06
2:74624063 C T 0.060631 -2.1938e-06
2:74639591 C T 0.257869 5.2078e-06
2:74641622 G A 0.042175 -2.9800e-05
2:74653291 A G 0.046729 1.2287e-05
2:74658729 A C 0.058803 -9.0410e-07
2:74676141 A G 0.255863 -1.0624e-05
2:74685443 G T 0.339808 -2.6193e-05
2:74692191 T C 0.133981 6.8654e-05
2:74699778 A C 0.269582 -2.6424e-06
2:74701836 A G 0.038582 1.0433e-04
2:74710491 T C 0.280917 7.0283e-06
2:74715718 G A 0.053759 1.6280e-05
2:74725178 A G 0.264990 9.0599e-06
2:74733834 T C 0.217352 -2.9009e-05
2:74734369 A G 0.033568 -1.1498e-05
2:74737163 C A 0.082160 -2.9555e-05
2:74739004 G T 0.048157 -1.0178e-04
2:74746080 T C 0.280407 9.7452e-06
2:74761422 C T 0.276986 2.6080e-06
2:74761539 A T 0.075165 2.9811e-06
2:74763247 T C 0.045441 2.3420e-05
2:74789693 C T 0.067411 1.3214e-05
2:74802965 T C 0.085071 -2.9823e-05
2:74824064 A G 0.101797 1.5874e-05
2:74824191 T C 0.084169 2.2111e-04
2:74827699 G A 0.506354 -4.8694e-07
2:74843209 A G 0.100599 3.0562e-05
2:74851143 A G 0.119703 -9.1651e-05
2:74851368 C G 0.088456 6.8405e-05
2:74856123 T C 0.988906 2.3190e-05
2:74882161 T C 0.090060 -2.0588e-05
2:74883509 C T 0.030874 9.4879e-05
2:74887086 C T 0.047057 1.0492e-04
2:74898214 T C 0.045278 4.8543e-05
2:74900495 A G 1.688012 -1.0254e-05
2:74918436 G A 0.119064 -1.2866e-06
2:74920971 A G 1.294909 -2.5843e-05
2:74923644 A C 0.099570 6.8782e-05
2:74926605 T C 0.024103 8.2330e-05
2:74939176 C T 1.578588 1.4161e-06
2:74946765 T C 0.138694 -1.4695e-05
2:74950105 A G 0.031133 3.9163e-05
2:74951336 T C 1.583349 -8.3674e-06
2:74961853 G A 0.139360 -4.9172e-05
2:74966594 C T 0.036622 1.2429e-04
2:74969190 A G 1.685058 -3.2611e-05
2:74969763 C A 0.820815 1.0036e-04
2:74970539 A C 1.770434 -1.2941e-05
2:74970716 T G 0.475603 -7.9006e-06
2:74971278 C T 0.022883 -5.3149e-05
2:74972081 G A 0.386602 -1.9693e-05
2:74975742 C T 0.091332 -1.7067e-05
2:74988569 G A 0.077671 -3.4918e-05
2:74990344 C A 0.224453 -1.4544e-05
2:74990885 A G 1.299395 4.6568e-05
2:74997719 A C 1.943735 -1.6060e-05
2:75002242 G A 0.862085 1.4111e-05
2:75006968 G T 0.117746 1.0057e-04
2:75008144 C G 1.281459 4.5335e-05
2:75009554 A C 0.041981 -1.3360e-05
2:75010998 C T 0.101433 1.9694e-04
2:75011771 A C 0.118483 -2.7406e-05
2:75020878 C G 0.065204 -3.8026e-05
2:75032667 T C 0.090774 -2.2510e-05
2:75033372 A C 0.191051 -2.4604e-05
2:75037843 T G 1.500534 2.6222e-05
2:75043213 C T 1.042766 -2.3361e-04
2:75044139 T C 0.051039 -6.5716e-05
2:75046751 C T 1.053204 -3.4300e-04
2:75054501 A G 1.457508 -2.1314e-05
2:75055190 A G 0.069995 -2.8891e-05
2:75064392 C T 0.540690 -1.9534e-05
2:75065650 A G 1.524851 -1.8744e-05
2:75069105 T C 0.207060 -5.1701e-05
2:75073582 A G 1.382382 -5.7038e-05
2:75074055 T G 0.570798 -4.0507e-06
2:75074967 C T 0.480248 1.3220e-04
2:75077540 T C 0.119460 4.4958e-05
2:75083282 A G 0.035716 -9.3659e-05
2:75083585 T C 0.043308 6.0496e-05
2:75084304 T C 0.358344 -2.1990e-05
2:75087490 T C 0.370934 1.5424e-04
2:75088831 A G 0.045087 -1.4427e-04
2:75089454 G A 0.778533 -1.3634e-05
2:75095171 C T 0.028296 1.4612e-05
2:75097005 G A 0.082699 3.6756e-06
2:75099477 T A 0.354800 -1.2802e-04
2:75104822 G A 0.049673 2.5684e-04
2:75104945 A G 0.342274 -6.3749e-05
2:75107048 T G 1.219595 8.3424e-06
2:75110455 T C 1.199708 -8.8872e-07
2:75110911 A G 0.034937 2.7007e-05
2:75110952 A G 0.034327 -2.8862e-05
2:75111168 G C 1.230744 -1.7293e-06
2:75114730 T C 0.724358 2.3283e-05
2:75115687 A G 0.023392 -1.3441e-04
2:75115726 C T 1.069884 1.5109e-05
2:75123170 T C 1.651692 1.3131e-05
2:75135656 G A 0.054262 1.9265e-05
2:75138398 T G 0.458784 3.5388e-05
2:75138842 A C 1.025109 -4.5496e-05
2:75139163 A T 0.123501 -1.0238e-05
2:75143667 A G 0.820017 1.9881e-05
2:75145226 C T 0.082526 7.2553e-06
2:75146159 T G 0.030568 3.7750e-05
2:75146521 A G 1.156991 -1.0656e-05
2:75148081 G T 0.020951 -9.1194e-05
2:75148494 A G 0.952907 -1.6971e-05
2:75156603 G A 0.695477 9.5159e-06
2:75157980 T C 0.029682 1.0336e-05
2:75161657 C T 0.038650 -3.0774e-06
2:75164700 A G 0.079391 7.1985e-06
2:75168634 A G 0.067375 -5.1030e-05
2:75171297 G A 0.069005 7.1149e-05
2:75171642 T G 0.071037 -4.2357e-05
2:75183257 A G 0.875499 -1.0508e-04
2:75185342 G A 0.123218 1.0189e-06
2:75186337 G A 0.509291 7.6699e-05
2:75190208 G A 0.044077 1.0297e-04
2:75196731 G A 0.509226 7.9393e-05
2:75196811 G T 0.075571 1.8781e-04
2:75208727 T C 0.077278 -4.2780e-05
2:75212188 G A 0.896798 -1.0330e-04
2:75219635 T C 0.030108 7.1849e-05
2:75224867 T C 0.045385 3.3513e-05
2:75229665 G A 0.501157 2.5991e-06
2:75237721 C T 1.437589 -3.7666e-06
2:75244650 G A 0.072384 1.4992e-05
2:75252198 A G 0.038855 -3.5439e-05
2:75269882 C T 0.181210 5.1036e-05
2:75272718 A G 0.057524 -4.0099e-05
2:75276429 G C 0.339227 5.0369e-05
2:75277861 G C 0.227303 1.9574e-05
2:75277925 T C 0.040935 1.1009e-05
2:75281054 T G 0.252289 -2.7037e-06
2:75287106 A G 1.048417 1.2805e-05
2:75294777 A G 0.086207 4.0610e-05
2:75295716 C T 0.174985 2.4489e-05
2:75297309 G A 0.281647 -1.4037e-05
2:75302306 G C 0.409228 -7.4314e-06
2:75313215 G A 0.082728 6.9752e-05
2:75314738 T C 0.042756 4.2591e-05
2:75318574 A G 0.212168 8.1177e-05
2:75321603 A G 0.777387 -8.6327e-06
2:75322075 T C 0.038209 3.7969e-05
2:75326498 T C 0.051380 -1.5768e-05
2:75327682 A G 0.048518 1.3156e-05
2:75338380 G A 0.185573 -2.2871e-05
2:75341125 T C 0.036946 -3.3204e-05
2:75345195 G T 1.292228 3.2349e-05
2:75351629 T C 1.091907 2.3833e-05
2:75361691 C T 0.063893 -2.3924e-05
2:75362648 G A 0.085230 2.8153e-05
2:75363904 A G 0.035937 -4.0019e-05
2:75365574 C T 1.095016 4.8280e-05
2:75368330 G T 0.063747 1.0572e-06
2:75373057 G A 0.083997 3.4210e-06
2:75382710 T C 1.141171 9.3552e-05
2:75383371 T C 0.095136 2.7922e-05
2:75385974 C T 0.041565 1.2167e-05
2:75386860 A G 1.106435 -6.9215e-05
2:75387146 G A 0.124676 2.9417e-05
2:75387707 A G 0.819650 -7.4679e-05
2:75390321 C T 0.044087 -3.2241e-05
2:75390741 T C 0.213350 -8.3364e-06
2:75391975 C G 0.051117 8.5577e-06
2:75392922 G A 0.024239 1.9001e-05
2:75394028 C A 0.174706 4.1457e-06
2:75394770 C T 0.348425 8.4491e-05
2:75397066 G A 1.688099 -6.5282e-05
2:75399430 G T 0.124358 4.4078e-05
2:75401150 C A 0.037479 9.2937e-05
2:75401153 T C 0.291482 5.9001e-05
2:75402065 G A 1.139606 -3.1837e-05
2:75404437 T C 0.069660 -8.2220e-05
2:75405023 A G 0.021870 -2.7391e-05
2:75406823 A C 0.968945 -8.5350e-05
2:75408094 T C 0.270916 1.2058e-04
2:75409305 C A 0.098304 -9.2180e-05
2:75414997 C T 0.497532 3.5308e-06
2:75418158 T C 0.152115 -2.4605e-05
2:75419573 A G 0.021428 2.9839e-06
2:75424127 C T 0.051215 8.0144e-05
2:75424876 C T 0.055405 3.2419e-05
2:75425728 G A 0.966195 -1.6855e-04
2:75427244 A G 0.169500 3.6748e-05
2:75438889 C T 0.056969 1.0237e-04
2:75448529 T C 0.029533 1.2982e-04
2:75453589 A G 1.076012 -6.4817e-05
2:75457783 C T 0.983297 6.1040e-05
2:75458678 T G 0.669407 7.5089e-06
2:75459875 T C 0.381123 3.8412e-05
2:75460712 A G 0.039644 3.4077e-06
2:75461359 A G 0.921868 -2.2191e-05
2:75466100 C T 1.881079 8.3985e-06
2:75468339 G C 0.026252 7.0412e-05
2:75474074 C T 1.129431 6.9308e-05
2:75479741 G A 0.606956 -1.8549e-05
2:75479798 C T 0.378377 3.6353e-05
2:75480015 A G 0.062267 -1.8747e-04
2:75481264 T G 0.242029 -1.1916e-05
2:75482635 A G 0.021208 8.6276e-05
2:75482938 C A 0.031808 1.2063e-04
2:75483355 C T 0.029179 7.2258e-05
2:75489736 G A 0.036544 -7.2551e-05
2:75492442 A G 1.583372 -5.3755e-05
2:75502023 C T 0.140009 4.4060e-05
2:75502025 C T 0.281890 -1.1382e-04
2:75503178 C T 0.449462 4.2878e-05
2:75505129 C A 0.477411 2.8561e-05
2:75510582 A G 0.022977 8.5132e-06
2:75520636 C T 0.082997 1.4561e-05
2:75525742 T G 0.362609 7.3168e-05
2:75526926 A G 0.038598 4.0222e-05
2:75528072 T C 0.056547 -1.2425e-05
2:75538415 G A 0.080329 -2.8104e-05
2:75542081 C T 1.218056 5.1131e-05
2:75546882 T C 0.360327 5.8776e-05
2:75547597 C T 0.050549 3.9312e-05
2:75551412 G A 0.038595 6.1194e-05
2:75555265 A G 0.046577 -8.4633e-05
2:75555504 C T 1.308236 1.9931e-05
2:75561838 C T 0.298703 -5.4341e-05
2:75566851 G T 0.193856 -2.5054e-05
2:75567275 C A 0.094510 8.1487e-05
2:75572864 G T 0.047894 8.4645e-05
2:75575141 T C 0.096480 -1.4239e-05
2:75582831 T C 0.262325 -8.9549e-05
2:75589548 G A 0.049589 2.8890e-05
2:75594626 T C 0.182856 1.1852e-05
2:75602674 G T 0.355523 4.2517e-05
2:75606954 T C 1.329814 2.3860e-05
2:75613073 A G 0.936672 8.8905e-05
2:75616021 A C 0.028566 3.6173e-05
2:75618545 T C 1.259430 1.6612e-05
2:75630810 T G 0.328421 5.8836e-05
2:75632086 C T 1.212373 1.1537e-06
2:75632253 A G 0.041740 1.0434e-05
2:75632400 T C 0.163391 1.6740e-05
2:75636143 C T 0.294490 4.5032e-05
2:75640575 T C 0.045294 -3.6160e-04
2:75641572 T C 0.252328 3.0557e-05
2:75644607 T C 0.492481 3.1876e-05
2:75645202 G A 1.937130 -2.2185e-05
2:75648970 G A 0.074081 -3.7870e-05
2:75652821 A G 0.322628 4.1009e-05
2:75656760 A C 0.423376 1.5627e-05
2:75657704 C T 0.727938 -1.6888e-05
2:75658860 G T 0.211944 2.7786e-04
2:75660703 G A 0.028030 -1.0046e-04
2:75665735 A G 0.045577 -2.8141e-05
2:75666206 T G 0.311823 6.3367e-05
2:75669070 G A 0.532569 -1.0343e-03
2:75671714 C A 1.751353 -2.8554e-05
2:75672583 G T 0.192489 7.5424e-05
2:75675860 C T 0.311303 4.7575e-05
2:75676607 T C 0.113069 7.4332e-05
2:75680207 T C 0.727935 -6.4956e-06
2:75685392 T G 0.041328 -9.4682e-06
2:75690813 C T 0.123829 -2.5457e-07
2:75691290 C T 0.560587 -2.2665e-04
2:75692265 C T 0.202522 1.9872e-05
2:75694310 G A 1.376608 -7.1253e-05
2:75696816 G T 0.312543 3.8382e-06
2:75697424 A G 0.035327 4.1458e-05
2:75703209 A G 0.109418 -1.1553e-05
2:75705619 G A 0.683013 -3.5403e-05
2:75714128 A G 0.032759 -4.2529e-05
2:75716307 G A 0.331073 -4.5803e-05
2:75718651 T C 0.060277 8.7021e-05
2:75721030 A G 0.081033 -6.0901e-05
2:75721165 C G 0.056346 1.1432e-04
2:75746750 A G 0.045574 -3.1566e-05
2:75754265 C T 0.722956 -2.3580e-05
2:75754419 C A 1.905977 -1.5563e-05
2:75754622 T C 0.053149 -4.5422e-05
2:75760716 T C 0.385355 2.1723e-05
2:75766380 T C 0.286873 -1.1147e-04
2:75778890 A G 0.367306 -3.0780e-04
2:75779513 T C 0.635742 2.0948e-05
2:75781027 T C 0.044447 -4.1387e-05
2:75782256 T C 0.089070 -8.2324e-06
2:75783217 G T 0.051260 4.0560e-06
2:75792373 T G 0.435664 1.2403e-05
2:75796950 T C 0.549879 3.2979e-05
2:75800568 C T 0.054447 9.5104e-06
2:75802231 A G 1.795790 -6.2977e-05
2:75807129 A G 0.396865 -1.5644e-05
2:75820691 T C 0.220877 -1.1565e-06
2:75832622 C T 0.761369 -1.7485e-05
2:75835574 A G 0.053769 1.1594e-04
2:75839376 A G 0.296616 -1.9497e-05
2:75839454 A G 0.057073 -3.1167e-05
2:75839733 C T 1.668972 4.0518e-06
2:75844679 C T 0.471196 -8.2844e-06
2:75845086 A G 0.247089 5.8564e-05
2:75845613 A G 0.154069 4.3581e-05
2:75862704 C G 0.781649 -3.6173e-06
2:75869755 C T 0.045152 -1.2630e-05
2:75874015 G C 0.036693 4.7139e-05
2:75874390 C G 0.559084 -3.0796e-05
2:75891249 A G 0.050069 -1.8362e-05
2:75893111 G T 0.026235 6.1690e-06
2:75907351 C T 0.299742 6.9767e-05
2:75917161 C G 0.093831 4.9665e-05
2:75919479 C T 0.026628 1.1725e-05
2:75924816 G A 0.140278 1.5479e-04
2:75926565 C T 0.587462 -1.7657e-04
2:75928300 T G 0.817592 4.0934e-06
2:75929513 T C 0.019984 -2.0427e-05
2:75931128 T C 0.506522 -4.4449e-05
2:75933214 T C 0.065454 -1.8670e-05
2:75953883 C G 0.059271 1.2627e-05
2:75958356 T C 0.229592 4.3462e-05
2:75962678 G A 0.293091 1.2101e-05
2:75969158 A G 0.031305 -3.5707e-05
2:75972507 A C 0.199124 -7.6687e-08
2:75972793 A G 0.331894 -1.0918e-05
2:75977535 C A 0.157675 9.2890e-06
2:75977801 C A 0.573119 5.6659e-06
2:75978272 C T 0.048563 5.8693e-05
2:75983292 C T 0.046070 6.0713e-05
2:75988131 C T 0.132907 -2.6166e-05
2:75989460 A G 0.090248 -2.4752e-05
2:75992359 T C 0.081582 4.0578e-05
2:75993443 A G 0.424509 -5.6099e-06
2:75995540 C T 0.215326 -6.5536e-06
2:76011935 C T 0.417472 -2.4968e-05
2:76013043 T C 0.122293 3.4003e-05
2:76014732 C T 0.031497 6.0847e-05
2:76021464 C T 0.022006 8.5156e-06
2:76030413 T C 0.021954 -6.8547e-06
2:76038350 G A 0.169798 4.8390e-05
2:76040608 A G 0.033460 -2.1828e-05
2:76043246 C A 0.051812 -1.6006e-05
2:76052013 A C 0.092111 5.0219e-05
2:76054834 A G 0.060796 -3.4777e-05
2:76070061 T C 0.031133 5.0927e-06
2:76080611 C T 0.054259 -8.7040e-05
2:76080911 G A 0.254483 3.0732e-05
2:76086552 A C 0.543605 -3.7309e-05
2:76087013 C T 0.046921 2.3077e-05
2:76091644 A C 0.912290 -2.6283e-05
2:76124770 T G 0.321527 8.6505e-06
2:76126379 C G 1.393557 -2.4705e-05
2:76144117 A G 0.115757 -1.6681e-04
2:76145505 C T 0.085714 -4.4034e-05
2:76147687 G T 1.935403 4.1990e-05
2:76148420 T C 0.074026 -1.9612e-05
2:76160014 T G 1.546341 -1.6853e-04
2:76163997 A G 0.028595 4.0130e-06
2:76174729 G A 0.055979 -2.0275e-05
2:76180788 C A 0.381084 4.1604e-05
2:76182136 T G 0.114530 1.5397e-04
2:76193422 G A 0.069534 -3.5195e-05
2:76207424 G A 0.218757 -3.3318e-05
2:76213310 A G 1.392564 8.1011e-06
2:76215788 G A 0.021691 1.3977e-06
2:76220061 T C 0.530369 9.5573e-05
2:76226684 A G 0.205261 2.5173e-05
2:76233494 G A 0.174151 9.1876e-05
2:76238084 T G 0.046291 5.4121e-05
2:76240441 G A 0.650082 2.4609e-06
2:76242309 T C 1.861861 -6.3015e-05
2:76242645 T C 0.180844 1.0748e-04
2:76245150 G T 0.039465 7.2112e-06
2:76260305 A C 0.413976 -1.8757e-05
2:76263535 A G 0.261572 5.3332e-05
2:76265692 G T 0.053451 1.9815e-05
2:76275941 A G 0.077288 1.1555e-04
2:76302229 G A 0.036735 -2.9577e-07
2:76311972 A G 0.460562 -3.2559e-05
2:76314482 C A 1.892394 -3.2716e-05
2:76315359 T C 1.427569 1.6424e-05
2:76315549 T C 0.029384 1.7120e-05
2:76335161 T G 0.034866 3.0865e-06
2:76340837 T G 0.028770 2.5534e-05
2:76347346 C T 0.115075 -4.2070e-05
2:76367048 T C 0.043107 -6.8807e-04
2:76369707 G A 0.747234 1.3560e-06
2:76375711 T C 0.652854 1.5177e-06
2:76377857 A G 0.059530 -2.9066e-05
2:76379904 C T 1.165011 -1.4658e-05
2:76392105 A G 0.032042 -2.4482e-04
2:76394603 C T 0.139733 2.6829e-05
2:76395758 G A 0.094954 -3.8108e-05
2:76396834 A C 0.411604 -1.9774e-05
2:76401905 C T 0.321050 -8.6950e-05
2:76413305 T G 0.371152 -1.0098e-04
2:76420575 G C 0.035414 3.6865e-05
2:76422970 T C 0.121959 -2.6653e-04
2:76429790 C T 0.326487 5.5481e-07
2:76446599 G A 0.156426 1.0174e-05
2:76454744 A G 0.099632 1.0170e-04
2:76466115 T G 1.918616 -4.3560e-05
2:76472334 C A 0.102887 -2.7401e-04
2:76478744 A C 0.149892 1.7346e-04
2:76483922 C T 0.059540 1.0122e-05
2:76484427 A G 0.026907 2.6981e-05
2:76485610 G T 0.443065 -7.1296e-05
2:76487395 G C 0.225450 -2.8729e-05
2:76487414 C A 0.027826 -2.5217e-05
2:76487865 C T 0.080024 4.7662e-05
2:76491113 C A 0.084889 3.5828e-05
2:76498511 G A 0.515179 -1.2990e-04
2:76499619 A G 0.085061 -2.9609e-04
2:76511567 T C 0.805459 2.6035e-05
2:76516417 T C 0.024083 6.5477e-05
2:76522581 G A 0.398559 -1.0866e-05
2:76524030 G A 1.929544 -5.4585e-05
2:76532422 A C 0.021247 5.0638e-05
2:76542255 G A 1.930281 -5.6164e-05
2:76554776 T G 1.802113 -2.4158e-04
2:76556082 A G 0.082728 7.8239e-05
2:76566772 T C 1.363492 -5.0433e-05
2:76567339 G A 0.104069 -1.5103e-05
2:76580565 G A 0.226125 -8.6444e-05
2:76586332 G A 0.479008 3.4954e-06
2:76589188 G C 0.095331 -4.5338e-04
2:76592822 A G 0.046379 2.7467e-06
2:76612231 A C 0.197504 1.5009e-04
2:76613107 A G 0.176644 6.9609e-05
2:76616394 C T 0.025336 -2.1567e-05
2:76617219 T C 0.070900 -3.8267e-05
2:76618105 C T 1.696915 -5.4641e-05
2:76618512 T C 1.802554 -7.1832e-05
2:76618920 G A 0.184161 -2.0542e-04
2:76619579 C T 0.562651 3.0630e-04
2:76620604 G A 0.085065 3.5053e-05
2:76621564 G A 0.037024 5.4585e-05
2:76625113 T G 1.794716 3.5100e-05
2:76626058 A G 1.955897 8.5832e-05
2:76630436 T C 0.731745 -2.9699e-05
2:76632741 A C 0.408543 4.3545e-06
2:76633140 G A 0.703371 -1.6804e-05
2:76638440 A G 0.518454 -1.1962e-04
2:76643267 G A 1.726799 -2.4654e-05
2:76644795 G T 0.091134 -9.0728e-05
2:76646106 C G 1.911479 -1.3887e-05
2:76646251 G C 0.062010 -3.6264e-06
2:76646295 G T 1.870021 -2.8461e-06
2:76648371 C G 0.098577 8.4197e-06
2:76648560 C G 0.263438 -6.9460e-07
2:76654115 A C 1.919353 -1.8402e-05
2:76655853 T C 0.077778 1.1604e-06
2:76657902 C T 0.235216 -2.2655e-05
2:76662404 T C 0.063172 3.9311e-05
2:76667798 G A 0.675224 -5.8624e-05
2:76681639 G T 0.033211 -7.5790e-06
2:76682961 T A 0.429244 5.4458e-05
2:76687237 G A 0.480118 -1.2463e-06
2:76689503 G T 0.038170 -1.7081e-04
2:76692923 T G 0.097412 -1.0404e-05
2:76710290 G A 0.165533 1.1189e-04
2:76710928 T C 0.028676 -3.3282e-05
2:76714900 A G 0.233996 -2.8514e-05
2:76721928 G T 0.507759 -1.9790e-07
2:76723986 T A 0.189464 1.9698e-05
2:76724995 G A 0.023509 1.0049e-04
2:76731168 T C 1.735364 9.0981e-05
2:76736523 T C 0.058391 9.2540e-05
2:76750772 T C 1.102705 1.8675e-05
2:76752673 G A 1.178818 3.9207e-05
2:76754104 T G 0.086236 -4.2521e-05
2:76759575 T C 0.141314 -1.4578e-04
2:76762151 A G 0.122907 3.4323e-05
2:76764790 A G 0.872731 4.0369e-05
2:76776812 C T 1.487457 6.3743e-05
2:76778258 T C 0.062825 3.4506e-05
2:76780730 A G 0.042192 1.5392e-05
2:76786816 A G 0.471157 8.9446e-05
2:76791882 G A 0.029559 1.6713e-05
2:76796561 A G 0.605667 2.4941e-05
2:76797193 T C 1.810240 3.9572e-06
2:76797521 T C 0.053798 2.7008e-05
2:76807216 C T 0.070245 -3.8833e-05
2:76814757 G A 0.253162 -2.4059e-05
2:76822924 G A 0.080741 2.1032e-05
2:76828983 C T 1.814187 -1.6707e-05
2:76838047 T C 0.375303 -5.6927e-06
2:76839664 A G 0.064594 5.9842e-05
2:76839833 A G 1.550145 3.0310e-05
2:76842575 A G 0.048969 9.5007e-05
2:76857420 T C 0.078184 6.3918e-05
2:76857577 A G 0.033954 1.0823e-04
2:76858474 A C 0.564102 1.2639e-06
2:76870795 C G 0.163479 -4.5686e-06
2:76881210 A G 1.647612 3.1600e-05
2:76886788 G A 0.091225 -1.9283e-05
2:76890631 G A 0.715701 -1.0098e-04
2:76894380 G A 0.752972 -4.7032e-06
2:76900902 A G 0.028861 2.2920e-06
2:76902054 C A 0.091267 -1.1715e-05
2:76904106 G C 0.615018 -4.2750e-06
2:76905038 G C 0.090083 3.1064e-05
2:76906077 A C 0.146627 5.1603e-05
2:76908355 T C 0.047531 4.0130e-05
2:76912379 T C 0.073396 1.2473e-04
2:76913094 T C 0.077781 -3.5686e-05
2:76914970 G A 0.164806 3.5773e-05
2:76915391 T C 0.329726 -4.3949e-06
2:76915791 A G 0.173674 -1.2168e-08
2:76918138 A G 1.023038 2.7943e-05
2:76918322 A G 1.163544 1.6731e-05
2:76919605 T C 1.882754 9.5381e-05
2:76924347 C A 0.032068 5.4268e-04
2:76927056 C T 1.164978 8.9077e-06
2:76928219 A C 0.137545 6.3230e-07
2:76939855 C T 0.161002 1.7594e-05
2:76942470 G A 0.108259 -4.0360e-05
2:76943150 G A 0.460478 3.3402e-05
2:76943205 G T 0.788351 -2.1407e-05
2:76944162 T C 0.781184 -2.6474e-05
2:76946317 T C 0.356835 -2.8357e-05
2:76947750 T C 1.054818 -5.1937e-06
2:76948171 G A 0.427355 -8.7251e-06
2:76949033 G A 0.418274 -4.3184e-06
2:76949074 G A 0.338584 -2.7357e-05
2:76957209 T C 0.081608 2.1646e-04
2:76958938 C T 0.440916 5.0625e-06
2:76960281 T G 0.642883 2.2829e-05
2:76966441 G A 0.512748 1.7520e-05
2:76970796 T C 0.046323 1.3380e-04
2:76974255 C G 1.027235 1.3056e-05
2:76978674 T G 0.137003 2.4822e-05
2:76982894 C T 0.513546 1.6434e-05
2:76989568 C T 0.358088 1.6046e-05
2:76990558 C A 0.047089 -2.5397e-05
2:76995089 A C 0.127422 -4.1392e-05
2:76998996 A G 0.045577 -2.1287e-05
2:77013352 T C 0.028459 -7.6001e-05
2:77014577 C T 1.014155 -6.3611e-06
2:77017391 A G 0.114487 -3.6585e-05
2:77017500 A G 0.198799 1.4974e-05
2:77018914 G C 0.053779 2.4261e-05
2:77030188 A G 0.038193 -3.6331e-05
2:77030809 G T 0.255794 -2.4615e-05
2:77033350 G A 0.053522 7.9889e-05
2:77038541 A G 0.146984 -1.1896e-05
2:77039700 T C 0.049884 8.5175e-06
2:77043185 C T 0.699995 -2.4762e-05
2:77044795 G A 0.037923 -1.6792e-05
2:77045427 A G 0.070965 -1.9536e-05
2:77050321 G A 0.035914 -1.3405e-05
2:77051328 C T 0.090855 -9.6709e-05
2:77056383 G T 0.160616 -4.9279e-05
2:77063801 T G 0.030078 -2.0493e-05
2:77080172 C A 0.403148 -2.1729e-05
2:77082208 A G 0.043883 -7.9637e-06
2:77089888 G A 0.054548 -6.3757e-06
2:77100061 T C 0.024694 4.1870e-05
2:77101162 T C 0.058975 -1.6659e-05
2:77131674 C T 0.031065 -5.9309e-06
2:77139739 C G 0.030760 -2.8665e-05
2:77141061 T G 0.206001 -2.7744e-05
2:77149906 C T 0.580639 2.6274e-06
2:77153021 C G 0.158597 3.0773e-05
2:77157482 C T 0.294111 -4.0649e-06
2:77160518 C T 0.028839 -3.1838e-05
2:77174451 A G 0.084347 1.2430e-05
2:77178392 G T 0.137458 4.8283e-05
2:77181126 C T 0.090544 -1.7545e-05
2:77187395 A G 0.023811 1.2721e-05
2:77193019 T C 0.094234 5.6725e-05
2:77195635 C T 0.071001 -6.0425e-06
2:77195825 C T 0.351745 -5.8918e-05
2:77197648 G T 0.052734 4.2434e-05
2:77200917 A G 0.359594 -5.3110e-05
2:77209245 C T 0.510842 -2.3279e-05
2:77213066 T C 0.487518 -2.1354e-05
2:77213103 T C 0.835317 -2.6570e-05
2:77216099 A G 0.029806 -7.2466e-06
2:77222794 G T 0.030127 -6.7851e-05
2:77228103 T C 0.322832 -3.4505e-06
2:77229536 A G 0.025041 5.1757e-05
2:77236228 T C 0.065499 5.2356e-05
2:77237424 T C 0.054253 -1.2257e-05
2:77248300 G A 0.026515 5.2006e-05
2:77254761 G T 0.161674 -2.0437e-05
2:77280289 T G 0.425440 -2.4670e-05
2:77285514 C A 0.049654 -1.7332e-05
2:77286529 G C 0.279096 -1.0419e-04
2:77288829 T C 0.310356 2.5714e-05
2:77289484 G T 0.091903 4.4203e-05
2:77293359 A G 0.064853 2.6993e-05
2:77297162 C T 0.056424 7.2809e-06
2:77301582 C T 0.519817 1.6817e-05
2:77302258 C A 0.045561 -4.0304e-05
2:77302619 G A 0.134614 3.1582e-05
2:77307360 G A 1.784703 1.2679e-05
2:77325484 T G 0.064733 3.3644e-05
2:77329199 A C 0.071358 -2.9490e-05
2:77329335 T G 0.035629 7.4323e-05
2:77330422 T C 0.140849 6.1245e-05
2:77330448 G A 0.528058 3.8356e-05
2:77330718 A G 0.089716 -2.1720e-05
2:77331455 A G 0.023249 -5.4176e-05
2:77332428 G A 0.314173 2.0149e-05
2:77337428 T C 0.979795 -4.1835e-05
2:77340647 C T 0.054068 -2.3777e-05
2:77347039 G A 0.360960 -8.9164e-05
2:77359649 T G 0.045350 -3.8916e-05
2:77360900 T C 0.038965 2.8733e-05
2:77362222 T C 0.038238 2.4000e-05
2:77367142 G A 0.511359 -1.3308e-05
2:77373391 A G 0.128136 1.7182e-04
2:77375521 T C 0.056596 3.1039e-05
2:77379840 C T 0.036473 -5.1294e-05
2:77381553 A G 0.111939 7.5841e-05
2:77381752 T C 0.127373 1.7403e-05
2:77383715 G A 0.878388 5.2774e-06
2:77384690 G A 0.593336 -4.4915e-06
2:77387034 G C 1.185449 -2.6959e-06
2:77388083 C T 1.123793 1.7614e-05
2:77395150 T C 1.209062 -2.0195e-06
2:77407448 A G 0.024824 6.0449e-06
2:77412514 T C 0.076405 -1.1379e-04
2:77414271 A G 0.035671 6.2853e-05
2:77428101 A C 0.041779 -8.2566e-05
2:77429248 T G 0.057752 4.9637e-05
2:77431429 C T 0.048553 5.7270e-05
2:77431536 C T 0.025817 -1.0843e-06
2:77441127 G A 1.196783 2.2973e-05
2:77445845 C T 1.099748 2.5085e-05
2:77446259 C A 0.147977 -1.7914e-05
2:77455562 G A 0.025849 -7.3899e-06
2:77468500 C A 0.023223 2.8414e-05
2:77469524 A G 0.047216 2.5413e-06
2:77472042 C A 1.061114 4.1539e-05
2:77477588 G C 0.143219 -2.0480e-05
2:77487258 C T 0.058904 -4.0920e-05
2:77489488 A G 0.026810 1.8270e-05
2:77491121 T C 0.124832 2.5949e-05
2:77491997 T G 0.026294 -5.8325e-06
2:77501554 C A 0.045833 1.9788e-05
2:77522805 T C 0.367565 7.5899e-05
2:77526210 G A 0.083413 -6.8887e-05
2:77528843 G A 0.367435 4.7943e-05
2:77533444 A C 0.055022 -6.9797e-05
2:77540668 G A 0.061695 -4.7586e-05
2:77541806 C T 0.029669 -6.8756e-05
2:77543425 T C 0.092916 -7.4128e-05
2:77546821 A G 0.063964 -3.3572e-05
2:77547437 A G 0.026982 -5.9369e-05
2:77554542 A G 0.368182 1.1857e-04
2:77555231 T C 0.058456 -2.5316e-05
2:77562253 A C 1.504276 4.4948e-06
2:77571568 C T 1.321459 1.3308e-05
2:77577920 T C 0.031224 6.6937e-05
2:77578925 A G 0.065707 1.0491e-05
2:77579676 G A 0.043779 3.5542e-05
2:77581832 A G 0.080446 4.4330e-05
2:77582055 C T 0.063091 2.5810e-05
2:77583963 T C 1.234788 1.0083e-05
2:77586295 C T 1.211604 -1.7974e-05
2:77586681 G A 0.096435 1.1870e-04
2:77587969 A G 0.716688 4.3518e-05
2:77590152 G A 0.079092 6.7597e-05
2:77590797 T G 0.861851 5.4576e-05
2:77591574 G T 1.701034 1.8953e-05
2:77593531 C T 0.061303 -3.1638e-05
2:77593620 A G 0.096785 2.4301e-04
2:77594873 C T 0.034720 6.5704e-05
2:77595541 G A 0.080027 -1.7967e-05
2:77595904 A G 1.285334 4.0597e-05
2:77609693 A C 0.046466 -1.5683e-05
2:77609970 A G 0.791194 1.2145e-05
2:77616515 C T 0.070546 -3.7774e-05
2:77621789 T C 0.086269 -2.2966e-05
2:77627190 T C 0.039767 8.3993e-05
2:77633743 G A 0.914406 9.0366e-05
2:77636909 G A 0.743014 3.5245e-05
2:77637057 T C 0.104692 2.1756e-04
2:77637545 C T 1.763664 2.9554e-05
2:77638257 G A 0.047219 -9.0990e-06
2:77640545 A G 0.207663 -5.8141e-05
2:77641853 T C 0.153203 -1.7023e-05
2:77645195 G A 1.046667 -3.7556e-05
2:77648214 G C 0.201162 -4.2664e-05
2:77649106 G T 0.745264 -9.4208e-07
2:77651810 T C 0.084380 -2.1522e-05
2:77663218 A G 1.103897 -5.5628e-05
2:77669850 A C 0.116321 3.5424e-05
2:77671495 C A 1.371632 -1.4157e-05
2:77672435 G T 0.063902 1.2660e-05
2:77674616 G A 0.109155 -6.2197e-05
2:77675884 A G 0.265808 -2.1313e-05
2:77681802 C T 0.127616 -4.5914e-06
2:77683337 T C 0.738915 9.1288e-06
2:77683591 G A 0.102783 -6.7976e-06
2:77684774 T C 0.483215 3.1563e-05
2:77686386 T G 0.324251 2.8284e-05
2:77689799 G A 1.293059 -4.6680e-05
2:77691733 G A 0.613249 -1.8620e-04
2:77693583 C T 0.119012 -7.6388e-05
2:77694559 C A 1.759078 -4.0092e-05
2:77696240 T C 0.109495 -3.6197e-05
2:77698523 A C 0.030348 1.6963e-04
2:77699067 C A 0.535877 8.7711e-06
2:77705469 A G 1.854973 1.7468e-05
2:77707474 T C 0.068424 -1.5572e-05
2:77712667 C T 0.078505 1.9042e-05
2:77720236 A C 1.203126 7.5497e-05
2:77722736 A G 0.509207 -4.1617e-06
2:77723801 G T 0.032370 -9.8095e-05
2:77726390 G A 0.090936 -4.9816e-05
2:77726475 A G 0.686554 7.7344e-05
2:77726530 T C 0.112245 -4.7111e-05
2:77726680 C T 0.148295 7.6627e-05
2:77730954 C G 0.088226 -8.9558e-06
2:77744334 T C 0.037800 3.5067e-05
2:77747670 A G 0.042513 2.2182e-05
2:77759299 G A 0.562486 6.6575e-05
2:77759778 A C 0.030932 6.8358e-05
2:77762459 C T 1.359571 -7.7389e-06
2:77773013 G A 1.886454 5.2965e-05
2:77773509 T G 0.239887 7.5888e-05
2:77776783 A C 0.071812 -1.4070e-05
2:77782918 A C 1.599383 1.6117e-05
2:77786252 C T 0.857956 -2.4435e-05
2:77786742 A G 1.326026 3.1908e-05
2:77791620 C T 0.109327 -3.7276e-05
2:77792519 A G 0.292806 -2.3880e-05
2:77798886 T C 0.151872 1.1878e-05
2:77805268 T C 0.260267 2.6021e-05
2:77812206 T G 0.136004 -8.3982e-05
2:77813893 T A 0.699771 -1.4027e-05
2:77819027 C T 0.154316 -7.2593e-05
2:77831081 C T 0.065889 4.6273e-07
2:77837460 A G 0.106610 -4.7698e-05
2:77839024 A C 0.046447 4.2354e-05
2:77840446 C G 0.154040 -1.0225e-04
2:77850264 C T 0.074075 3.3892e-05
2:77850353 C T 0.138772 2.2345e-05
2:77860161 T G 0.170769 1.4597e-04
2:77861767 C T 0.454324 2.9663e-05
2:77864527 A C 0.067791 -6.3754e-05
2:77870167 A G 0.327561 -2.8258e-05
2:77880560 C T 0.519872 -2.9619e-05
2:77880589 A G 1.301060 3.9394e-05
2:77883796 A T 0.089450 3.9683e-05
2:77885347 C T 0.280504 1.1674e-04
2:77885991 A G 0.037388 -6.8553e-05
2:77909511 T G 0.312744 -4.7210e-05
2:77918355 C T 0.466155 8.0891e-05
2:77919342 G A 0.428800 -2.9021e-05
2:77919714 G A 0.070874 -1.0271e-04
2:77925233 A G 1.772908 9.1258e-06
2:77928874 G C 0.090342 -6.5428e-05
2:77932803 C T 0.123991 4.1729e-05
2:77935466 A G 0.835483 -3.3601e-05
2:77943882 A G 0.878774 -1.3239e-03
2:77951766 A C 0.146286 -4.2575e-05
2:77956511 C T 1.922154 6.7715e-05
2:77956958 G C 0.088356 4.3354e-05
2:77964399 C T 0.813327 -3.1549e-05
2:77965091 T G 0.042860 1.0883e-04
2:77968523 A G 0.110670 -4.0965e-05
2:77971933 G A 0.318778 -3.6141e-05
2:77979036 A G 0.088015 1.6122e-05
2:77979650 C T 0.156127 5.2159e-07
2:77994215 C G 0.541258 -2.1326e-05
2:77998376 G A 0.067226 -2.0939e-05
2:78005362 C T 0.064737 -3.7335e-05
2:78008188 T C 0.184927 2.4576e-05
2:78014211 A G 0.085967 5.8713e-06
2:78023915 T C 0.086373 -6.1434e-05
2:78026615 G A 0.972233 6.5923e-06
2:78032367 A C 0.122689 6.2752e-05
2:78040830 T G 0.285295 3.9760e-05
2:78044534 A T 1.168795 -3.6784e-06
2:78048214 T C 0.786303 1.2063e-05
2:78055697 A C 0.330216 -4.7036e-06
2:78061074 C T 0.981554 1.3467e-05
2:78062933 T G 0.141865 -8.7619e-07
2:78067620 T C 0.106405 1.3328e-05
2:78068946 G C 1.326179 1.5835e-05
2:78069474 G A 1.341570 -1.1822e-06
2:78074314 A G 0.269141 4.7782e-05
2:78080179 G T 0.026557 9.3074e-05
2:78081472 A G 0.091903 -8.6037e-05
2:78085272 A G 0.088995 2.7258e-05
2:78092512 T C 1.671838 1.5900e-05
2:78092588 T C 0.090190 4.1042e-05
2:78093447 C T 0.151090 4.4117e-05
2:78094035 A G 0.608267 -1.2354e-05
2:78094504 C T 0.031149 -9.1661e-05
2:78097679 A G 0.087661 4.5541e-05
2:78103742 C T 0.038771 1.6821e-05
2:78104290 T C 0.651922 4.8067e-05
2:78108640 T C 0.061134 2.2479e-05
2:78114950 G A 0.438430 5.5499e-06
2:78115697 A G 0.129892 1.2079e-05
2:78116939 A C 0.887022 -1.4990e-06
2:78119042 G A 0.089502 1.9993e-05
2:78123187 T C 0.766468 -1.0598e-05
2:78124330 A G 0.135455 -2.1412e-04
2:78134037 G C 1.158415 -2.2710e-05
2:78139637 C A 0.042672 -2.2465e-05
2:78146371 T C 0.032487 -6.1766e-06
2:78151829 T C 0.054818 5.7793e-05
2:78152085 C A 1.210490 -2.3498e-05
2:78159223 G A 0.030539 1.3504e-05
2:78165625 T C 0.086704 -5.7789e-05
2:78176142 T C 0.063104 -2.7840e-05
2:78178365 A G 1.114422 -5.7004e-06
2:78183205 C T 0.033704 1.6887e-04
2:78204094 C T 1.119976 -3.0713e-06
2:78210707 C A 1.634496 -1.1087e-05
2:78215602 G A 0.427839 4.6698e-06
2:78220806 G A 0.036907 9.8218e-05
2:78240557 C T 0.316578 -3.9443e-05
2:78246628 C A 1.927727 5.0211e-05
2:78256695 T C 0.032649 -2.5177e-05
2:78259210 A G 0.118395 6.9378e-06
2:78259923 T C 0.531141 3.2170e-06
2:78260845 A C 0.025265 2.2140e-05
2:78266254 G A 1.635405 -1.5736e-05
2:78266292 C T 0.316175 -4.2370e-05
2:78280952 C T 0.375657 -1.2655e-05
2:78287028 T C 0.026187 3.4131e-05
2:78301690 G A 0.434249 2.8459e-05
2:78301879 C T 0.265012 -2.7549e-05
2:78308503 C T 0.467593 2.3386e-05
2:78315365 A G 0.707460 6.7538e-06
2:78333664 A C 0.146779 1.7583e-04
2:78336792 G A 0.894552 4.8025e-05
2:78354379 C T 0.065892 3.8384e-05
2:78355068 C A 0.100622 1.0418e-04
2:78355786 A C 0.030224 -2.7285e-05
2:78366191 T C 0.221685 -1.0003e-05
2:78376475 A G 0.028121 -7.0147e-05
2:78376517 G A 0.228027 -2.6100e-05
2:78376833 T C 0.036008 9.9971e-06
2:78380368 T C 0.471874 2.9281e-05
2:78384746 T C 0.656346 4.2939e-06
2:78400313 C T 0.101394 -2.9051e-05
2:78414284 A C 0.161681 6.8533e-05
2:78418523 C T 0.041942 5.1519e-05
2:78423757 A G 0.269514 4.6719e-05
2:78426298 A C 0.030328 -2.3239e-06
2:78427948 G A 0.043616 4.3412e-05
2:78438003 C G 0.034243 1.6416e-04
2:78447774 A C 0.080894 1.6501e-04
2:78461082 A G 0.239371 2.6123e-05
2:78464698 G T 0.371136 -4.2575e-07
2:78477202 G A 0.529794 2.9027e-05
2:78478097 T G 0.254990 1.0685e-05
2:78488924 A C 0.031607 1.2204e-05
2:78496523 T C 0.272835 -1.9150e-05
2:78506807 G A 0.034129 1.2842e-05
2:78508207 T C 0.058047 -1.1756e-05
2:78511542 T C 1.653798 -6.1040e-06
2:78511723 G A 0.321988 4.4676e-05
2:78533899 C T 0.150710 -8.5348e-05
2:78537032 C A 0.637362 -1.1961e-05
2:78547026 C T 0.244360 -3.4755e-06
2:78552351 C A 0.105565 -3.3247e-05
2:78576957 G T 0.033139 4.5202e-05
2:78592754 A G 1.488125 7.6310e-05
2:78601864 G C 1.369750 3.1533e-05
2:78602282 T C 0.033126 6.4363e-05
2:78612797 G T 0.049699 1.0904e-05
2:78616884 T C 0.283594 2.4205e-05
2:78623571 C T 1.529398 1.1864e-04
2:78624069 A C 0.037894 3.0670e-05
2:78629759 G T 0.054376 3.9351e-05
2:78641255 C T 0.022441 5.7844e-05
2:78649254 C T 0.090083 1.1749e-05
2:78666012 T C 0.131336 3.1976e-05
2:78670884 T G 0.036025 -5.2118e-05
2:78692917 A C 0.073477 -2.0185e-05
2:78695215 C T 0.087437 -4.7954e-06
2:78703208 A G 0.032685 -3.7246e-05
2:78733365 C T 0.721794 8.0800e-05
2:78734402 T C 0.196436 -1.3541e-05
2:78735074 G A 0.063159 -1.8030e-06
2:78735148 A G 0.134786 4.2298e-05
2:78735783 C T 0.705205 -1.9756e-05
2:78740927 G A 0.123121 2.8025e-05
2:78749356 C T 0.241357 -2.1195e-05
2:78753466 G A 1.547308 8.9381e-05
2:78760166 T G 0.123978 -7.4007e-06
2:78795417 G A 0.080238 -1.5695e-04
2:78802994 T C 0.052266 3.9818e-05
2:78812482 T C 0.032487 1.0057e-05
2:78824001 C T 0.721563 1.7343e-04
2:78830272 C T 0.704539 -4.6211e-05
2:78849061 A G 1.334011 -1.7659e-09
2:78849433 T C 0.794115 -4.9815e-05
2:78861197 C G 0.061056 1.1317e-04
2:78908449 C T 0.115484 1.7452e-04
2:78909256 A G 0.138081 -4.5109e-05
2:78915284 A G 0.060105 8.6310e-05
2:78920161 C T 1.392467 -5.6389e-06
2:78933518 A G 0.167247 -1.0389e-05
2:78933545 A G 0.023765 -3.0010e-05
2:78945349 C T 0.836911 -4.2916e-05
2:78960901 C T 1.395456 -9.5211e-06
2:78962529 A G 0.109508 2.5628e-04
2:78971469 T C 0.383502 7.5404e-05
2:79002455 G A 0.046414 -1.0299e-04
2:79003384 C T 0.133410 1.4087e-05
2:79003597 A G 0.026430 -9.1980e-06
2:79004604 G A 0.187965 3.3438e-05
2:79005387 A C 0.822013 -3.0758e-05
2:79007390 G T 0.035810 -8.6604e-06
2:79012163 C T 0.739866 2.1903e-05
2:79014346 A C 0.305958 5.3458e-05
2:79027342 T C 1.532219 2.4465e-04
2:79030278 G A 0.042695 -3.3312e-05
2:79039213 C T 0.428663 -2.2993e-05
2:79039828 T C 0.069505 -1.6563e-05
2:79046157 A G 0.082105 5.6315e-05
2:79046585 A G 0.024067 -1.8693e-05
2:79046704 C T 1.377806 9.7762e-05
2:79049604 A G 0.086366 -4.6184e-05
2:79056746 T C 0.421516 5.6823e-05
2:79063531 G A 0.023136 -5.6404e-05
2:79064150 T C 0.060864 -2.9519e-05
2:79064180 G T 1.361363 5.5325e-05
2:79068303 T A 0.513731 -3.7476e-05
2:79082608 A G 0.027936 1.9215e-05
2:79084215 T C 0.445145 6.5050e-05
2:79095630 G A 0.477359 -2.8127e-05
2:79104394 C T 0.083812 -3.3924e-05
2:79107849 T C 0.108282 -3.9841e-05
2:79112157 A G 0.068953 7.4854e-06
2:79116996 G C 1.453990 5.4263e-06
2:79119486 G T 1.594401 -2.1501e-07
2:79120558 G C 0.436031 3.1752e-05
2:79129937 A G 0.034525 5.4906e-06
2:79132278 C T 1.210766 5.0422e-06
2:79146559 G A 1.770740 6.7282e-05
2:79148826 A C 0.036450 -8.3759e-05
2:79151213 G T 1.713695 3.5392e-05
2:79154457 C T 0.638222 -1.9899e-05
2:79159361 C T 0.034691 1.0374e-05
2:79160874 C T 1.013155 -4.9251e-05
2:79163616 A G 0.071566 1.7128e-05
2:79163690 T C 0.452646 9.8975e-05
2:79164282 A G 1.004612 -4.8603e-05
2:79165835 A G 0.137941 -2.2033e-05
2:79166352 T G 0.528934 -2.3350e-05
2:79179536 C T 0.020429 -4.6398e-05
2:79180459 T C 0.061669 -6.3225e-05
2:79182298 A G 0.105110 4.2016e-05
2:79182544 G A 0.246090 -2.5208e-05
2:79182978 T G 0.055781 3.5464e-06
2:79189256 A G 0.138746 5.8055e-05
2:79190570 A G 0.025284 -5.4115e-05
2:79191047 G A 0.231396 3.7887e-05
2:79194216 A G 0.085178 2.3524e-05
2:79194293 C T 0.166699 3.1808e-05
2:79194418 G A 1.498113 -4.4144e-05
2:79196081 C T 0.590837 -1.6278e-05
2:79202242 G C 0.074461 9.3612e-05
2:79208422 C A 0.082153 4.7780e-05
2:79210639 A G 0.032879 6.5941e-06
2:79214891 T C 0.074211 -1.1235e-05
2:79219298 C T 0.078859 2.1320e-05
2:79223215 A G 1.066788 2.4328e-06
2:79223593 C T 0.369045 -4.3436e-06
2:79223777 T C 0.372914 -1.1951e-05
2:79223783 G A 0.140369 -2.6845e-05
2:79223902 C A 0.324773 2.7963e-04
2:79224059 G A 0.043376 -1.1320e-04
2:79224138 G C 0.130233 1.5200e-05
2:79225976 C T 0.341138 4.2452e-05
2:79226870 G A 1.384420 2.0759e-05
2:79230500 C T 1.108480 -3.9027e-05
2:79245332 A G 0.404593 3.2759e-05
2:79249506 T C 0.029819 9.3122e-06
2:79251847 T C 0.679297 3.4169e-05
2:79257122 G A 0.066262 -1.4030e-04
2:79259776 A G 0.269709 1.2631e-05
2:79262319 A G 0.079810 2.3327e-04
2:79263229 A G 1.641448 -4.2902e-06
2:79265971 C T 0.063007 -5.3215e-05
2:79278036 G A 0.277573 -4.5757e-05
2:79284767 T C 0.123413 -2.7122e-05
2:79287446 C A 1.514104 -1.3112e-06
2:79293261 G A 0.295172 -9.1389e-06
2:79293699 A G 0.123731 1.1192e-05
2:79294529 T C 0.026654 -6.6277e-05
2:79298349 C T 0.068570 8.7815e-05
2:79298461 T C 0.066402 -4.4199e-05
2:79298471 C T 1.155621 -1.7597e-05
2:79299277 A G 0.253156 -5.2945e-05
2:79299547 T C 0.024152 1.8477e-04
2:79312114 G A 0.047362 8.4643e-05
2:79314094 T G 1.494818 -1.8197e-05
2:79314276 T C 0.330710 -2.8734e-06
2:79317044 A G 0.051604 -7.6989e-05
2:79323159 A G 0.829689 -9.3285e-06
2:79327002 C T 0.690268 4.3701e-06
2:79339494 A G 0.094701 -9.2582e-05
2:79347076 G T 0.837959 2.8087e-05
2:79348282 C T 0.231536 -1.1181e-05
2:79356134 T C 0.142618 -1.0920e-04
2:79363147 G A 0.275594 2.1700e-05
2:79363251 T C 0.374917 -9.2473e-07
2:79364457 A G 0.057794 -2.1860e-06
2:79364463 T C 0.122586 -1.2133e-04
2:79364570 C T 0.163855 2.7123e-05
2:79364601 T C 0.138951 -2.0655e-05
2:79366737 G A 1.338934 -2.4334e-06
2:79380443 A G 0.061517 -5.4233e-05
2:79388385 A C 0.212600 1.4608e-04
2:79392091 A G 0.092494 -1.5556e-04
2:79395133 T C 0.052734 7.2773e-05
2:79396625 T C 0.071335 1.2880e-04
2:79397366 A G 0.116912 1.2972e-05
2:79401014 G A 0.236245 -9.7994e-05
2:79410158 G A 0.957721 -4.8273e-05
2:79418487 T C 0.588150 2.5624e-06
2:79422682 C T 0.048832 1.1407e-05
2:79424437 A G 0.113348 5.3294e-05
2:79427047 T C 0.380581 -3.0657e-05
2:79434619 A C 0.070644 -8.0900e-05
2:79449830 C T 0.317357 -2.8352e-04
2:79451571 C T 1.665996 -1.5996e-05
2:79452981 A C 0.129447 4.5194e-05
2:79454183 C A 0.058492 8.2060e-05
2:79460688 C T 0.061978 -8.8240e-05
2:79460830 T C 0.291345 -8.9240e-05
2:79476025 C T 0.383547 -5.8444e-05
2:79478195 A G 0.038767 3.2791e-05
2:79487582 A G 0.038040 5.1629e-05
2:79487869 T C 0.072439 -2.6503e-05
2:79489124 T C 0.021883 -1.8716e-06
2:79491190 A G 1.218102 3.5657e-05
2:79497075 C G 0.213905 -3.9681e-08
2:79498920 G A 0.123576 6.5855e-06
2:79502231 G A 0.110855 8.4503e-05
2:79507303 G A 0.084153 -6.5317e-05
2:79515954 G T 0.314608 -1.6304e-05
2:79517133 G A 1.197199 1.0813e-05
2:79522170 C T 0.080423 -1.3315e-04
2:79524147 T C 0.060530 1.5286e-05
2:79526043 G A 0.191399 -4.5537e-05
2:79531447 G C 0.155744 2.2802e-05
2:79533477 G A 0.106016 6.1832e-06
2:79534050 G A 0.079969 4.6032e-06
2:79538139 C A 0.026709 -5.6008e-05
2:79539988 C G 0.462692 9.9452e-06
2:79543168 G A 0.154936 2.0704e-05
2:79544571 A C 0.280712 -1.7952e-05
2:79549813 T C 1.958078 4.9547e-05
2:79556751 T C 0.186157 3.8997e-05
2:79556993 C T 0.454006 1.4038e-05
2:79560035 A G 0.555556 2.7859e-05
2:79561286 A G 0.076136 4.7431e-05
2:79563718 A G 0.258729 -2.4933e-05
2:79563964 T C 0.580587 -1.0550e-04
2:79565014 T G 0.090657 2.6376e-04
2:79566551 G A 0.035421 -4.2293e-06
2:79566623 G A 0.296259 7.2554e-05
2:79571601 G A 0.243392 -4.4954e-05
2:79575193 G A 0.626816 1.2389e-05
2:79575630 A G 0.209013 -9.8876e-06
2:79582825 A G 0.563226 -3.9308e-05
2:79584984 A G 0.039773 5.5774e-05
2:79603240 C A 1.487580 1.5192e-05
2:79604471 G A 0.118330 -2.7379e-05
2:79614140 T C 0.035820 -3.2752e-05
2:79615297 G C 0.583362 -9.7412e-07
2:79629878 G A 0.146325 6.1771e-05
2:79632016 C A 1.549808 5.0932e-05
2:79632061 G A 0.431899 -2.6570e-05
2:79633418 G C 0.528746 -3.4121e-05
2:79633879 A C 0.522797 -6.1554e-06
2:79635212 G A 0.037235 1.5989e-05
2:79635232 C T 0.075435 3.9883e-05
2:79641165 T C 0.074428 6.9421e-05
2:79655517 G A 0.603846 1.8748e-05
2:79657297 A C 0.022415 6.2586e-05
2:79665831 G A 0.032130 -5.9953e-05
2:79671800 T C 0.111495 2.3021e-05
2:79678489 A G 0.047855 8.6854e-05
2:79683843 A G 0.060433 2.5162e-05
2:79697982 A G 0.608611 2.5963e-05
2:79698362 G T 0.020159 -4.7635e-05
2:79698609 G C 0.075678 3.6901e-05
2:79700340 A G 0.051221 -9.2938e-05
2:79702185 G A 0.092627 -4.3605e-05
2:79709354 T C 1.342540 -1.1314e-05
2:79715701 A G 0.819075 1.4717e-05
2:79715879 G T 0.030205 5.3499e-05
2:79725618 G T 0.224453 4.4369e-06
2:79726716 T C 0.075454 -1.6936e-04
2:79734334 C A 0.827482 7.3307e-05
2:79748933 A G 0.030828 -5.3247e-05
2:79752430 C G 0.398608 -2.6792e-04
2:79767153 A C 0.329437 -1.3908e-04
2:79767352 A G 1.384034 4.7663e-05
2:79772114 T C 0.792369 4.6764e-05
2:79777981 C T 0.137772 3.3746e-04
2:79782293 C A 1.953352 -3.6410e-06
2:79785973 G A 0.060929 -9.8793e-05
2:79787897 G A 0.240913 1.3990e-05
2:79799031 T G 0.060773 -7.3342e-05
2:79806712 A G 0.099177 -1.4391e-06
2:79813196 A G 1.493403 2.9587e-05
2:79817143 G A 1.651435 1.5842e-05
2:79821643 G A 0.035856 -2.3506e-04
2:79822618 A G 1.375611 -1.9358e-05
2:79840974 A G 0.093611 3.6893e-05
2:79848216 T G 0.124608 1.7370e-04
2:79849932 C T 0.128032 2.0768e-04
2:79850653 T G 0.385612 -5.8408e-05
2:79855622 T C 1.581399 -5.3643e-07
2:79856965 T G 0.139895 4.1869e-06
2:79862061 T C 0.202467 2.3109e-05
2:79867203 G T 0.043474 -6.9554e-06
2:79869978 G A 0.328986 3.2288e-06
2:79874598 G A 1.906399 1.0285e-04
2:79880529 C A 1.932806 1.2464e-05
2:79880543 T C 0.995745 4.3691e-05
2:79881648 T C 0.067148 -7.2726e-05
2:79890454 G C 0.566841 3.0281e-05
2:79893693 T C 0.053243 4.8950e-05
2:79893775 G A 0.402119 2.0580e-05
2:79896696 C G 0.074487 -2.8648e-05
2:79899475 G A 0.512572 3.9605e-05
2:79902900 G A 0.467405 7.9053e-05
2:79905975 G T 0.381885 -1.5275e-05
2:79905988 T C 0.066804 -8.4984e-05
2:79906739 T C 0.267982 1.1079e-05
2:79906990 G A 0.160843 1.9104e-05
2:79910349 A G 0.155274 -6.4195e-05
2:79918339 G C 0.244931 7.1205e-05
2:79922802 T C 0.692682 1.1386e-05
2:79928312 C A 0.223330 -8.6183e-06
2:79931928 C G 1.385813 1.7834e-05
2:79933552 C T 1.045661 4.7392e-06
2:79937078 T C 0.400237 -2.0456e-05
2:79941889 G T 0.052211 -2.4355e-05
2:79945097 T G 0.028796 3.5643e-05
2:79945799 G A 0.459121 1.5499e-05
2:79951114 T C 0.137704 -1.0955e-05
2:79963907 T C 0.182785 -1.7609e-05
2:79964088 T C 0.503890 1.6126e-05
2:79968031 C T 0.028783 1.3071e-04
2:79968075 C T 0.389893 1.9309e-05
2:79971210 C G 0.059920 -4.6161e-05
2:79973543 C T 0.680352 -1.7187e-06
2:79980853 G T 0.256139 2.6048e-05
2:79982582 T C 0.648569 9.3228e-05
2:79990657 T C 0.024278 1.5443e-04
2:79992038 T C 0.358097 -1.0408e-04
2:79992937 G A 0.050637 -1.8559e-05
2:80001273 T C 0.047560 4.3590e-05
2:80007717 C T 0.374839 -1.8097e-05
2:80011735 A G 0.075730 -2.8192e-05
2:80011752 G A 0.470241 2.5459e-05
2:80019076 A G 0.477846 -2.4872e-05
2:80025376 G A 0.121936 -1.6650e-05
2:80034223 G T 0.122216 2.5082e-05
2:80035545 G A 0.105033 -1.2555e-05
2:80035879 T G 0.266652 -1.3672e-04
2:80044050 G C 0.084007 3.5707e-05
2:80045923 C T 0.030195 -7.3211e-06
2:80047419 A G 1.016462 -3.8521e-05
2:80048795 C G 0.659066 4.5748e-05
2:80049718 T C 1.090797 3.2328e-06
2:80055310 T C 0.052322 -2.9321e-05
2:80055773 A G 0.057836 4.3815e-05
2:80056097 G A 1.837479 1.6785e-06
2:80058829 C T 0.379893 -1.2380e-05
2:80059495 T C 0.845460 7.3801e-05
2:80063847 C T 0.115782 -3.6781e-06
2:80070516 A C 0.034259 2.5039e-06
2:80081856 A G 1.658875 1.8681e-05
2:80083028 T C 0.187666 2.5137e-05
2:80083899 A G 0.593580 -6.8405e-05
2:80086434 G A 0.814541 -2.6015e-05
2:80088390 G A 0.370438 6.8405e-05
2:80089267 A G 0.031568 3.8847e-05
2:80089717 C A 1.846914 -5.5553e-05
2:80092562 G T 0.396962 1.4930e-04
2:80095216 T C 0.107246 2.7059e-05
2:80102220 C T 0.611565 -1.4330e-04
2:80103850 C G 0.753511 -7.4793e-04
2:80104027 G A 0.132008 -4.0398e-05
2:80104527 T C 1.281050 -3.3717e-05
2:80111797 T G 1.854110 -2.1147e-05
2:80112815 C T 0.024038 9.8111e-06
2:80119494 G T 0.100508 4.1838e-06
2:80121731 T G 0.606985 1.8869e-05
2:80122684 T C 0.023860 1.2803e-04
2:80124525 T G 0.536649 -2.4075e-05
2:80129506 A G 0.037670 -3.1653e-05
2:80134915 C T 0.454814 -8.0711e-05
2:80139666 A G 0.022392 -2.1223e-05
2:80144546 T C 1.098054 5.4162e-05
2:80146561 A G 0.167513 -4.6361e-05
2:80148590 T C 1.733498 4.3133e-06
2:80154320 C T 0.125591 1.3584e-05
2:80159495 A G 0.222266 3.9950e-06
2:80161097 A G 0.524082 -8.0570e-06
2:80161741 T G 0.026180 8.5962e-06
2:80162195 T C 1.332018 1.6472e-05
2:80166013 G A 1.849826 -1.7358e-04
2:80175510 T G 0.518272 -6.3518e-05
2:80179111 T C 0.744602 -5.8649e-05
2:80186107 A C 0.804953 -4.3576e-05
2:80187928 A G 0.123332 1.4215e-05
2:80187969 T C 1.080235 -1.5249e-04
2:80189140 A G 0.189795 -4.5779e-05
2:80191250 A G 0.867405 -1.5684e-07
2:80192622 G A 0.087019 2.7571e-05
2:80193148 C T 1.758841 -7.3447e-05
2:80194349 C T 0.382223 -6.7709e-05
2:80196736 G T 0.407137 2.3381e-05
2:80200044 G C 0.058252 -1.1135e-05
2:80200417 A G 1.476519 1.6643e-05
2:80203005 A G 0.063325 -4.0647e-04
2:80203641 A G 0.096084 -1.2049e-05
2:80208780 A G 0.222094 -2.7168e-05
2:80210924 T C 0.075545 3.0310e-05
2:80211850 A C 1.275386 2.5337e-05
2:80214006 G A 1.505630 1.0403e-05
2:80216176 A G 0.148990 9.2809e-05
2:80217014 G T 0.330158 -2.2307e-05
2:80221687 A C 0.051296 7.7044e-05
2:80223729 C T 0.251020 -4.1300e-05
2:80224755 A G 1.004680 -4.2604e-05
2:80224923 G C 0.242065 -1.4933e-05
2:80226808 C T 0.037381 3.3159e-05
2:80227687 T C 0.285779 1.1459e-05
2:80229138 T G 0.933335 -1.7752e-06
2:80230038 T C 1.718548 2.0657e-06
2:80230564 G A 0.059923 1.5547e-05
2:80231175 G A 1.796004 -3.2522e-05
2:80231469 G A 1.235249 -5.9352e-07
2:80232593 C T 0.034541 4.9197e-05
2:80234172 T G 0.036917 2.3953e-05
2:80235942 T C 0.027553 -4.0498e-05
2:80237262 A G 0.078080 -9.8008e-06
2:80242693 G T 1.382317 2.3097e-05
2:80246007 A G 0.373391 -9.2281e-05
2:80247352 A C 0.080287 -2.7563e-04
2:80254739 G A 0.042110 5.0101e-05
2:80256677 C G 0.277031 -9.3671e-05
2:80261010 A G 0.053282 9.5962e-05
2:80261170 T C 0.985001 7.1126e-06
2:80272811 T C 0.571489 -2.3797e-05
2:80273785 A G 0.947672 1.2714e-05
2:80274198 T G 0.036268 -1.9201e-05
2:80278644 G A 0.548506 -1.0858e-06
2:80280465 A C 1.657034 -7.8922e-06
2:80283195 T G 0.083354 -9.6154e-06
2:80284885 A C 0.087515 -8.6234e-05
2:80290665 A C 0.062098 -2.6856e-06
2:80290830 C T 0.237024 -1.2043e-04
2:80292837 G C 0.217946 7.4166e-05
2:80295279 A G 1.652614 -5.6653e-06
2:80297121 A G 0.188257 1.9850e-05
2:80298534 A G 1.734523 -2.0337e-05
2:80299064 G A 0.514702 -2.3998e-05
2:80310648 G A 0.414190 1.7267e-04
2:80314024 T C 0.036447 9.2912e-05
2:80318935 C G 0.092283 2.2489e-05
2:80329264 G A 1.956468 4.0936e-05
2:80332151 C T 0.355413 2.6883e-05
2:80335732 T C 0.136967 1.0612e-04
2:80340234 A G 0.370058 3.5151e-05
2:80342942 G A 0.141966 1.5286e-04
2:80350157 A G 0.022159 7.0353e-05
2:80352098 G A 0.045476 3.6818e-05
2:80356514 C T 0.211071 -2.0640e-04
2:80356575 A G 0.034074 -4.5430e-05
2:80371312 G A 1.131508 3.9108e-05
2:80406158 C A 0.140187 3.9745e-05
2:80408461 A G 0.077522 5.1333e-05
2:80414593 A G 0.176027 -1.9378e-05
2:80434008 C T 0.242438 -1.0615e-04
2:80435309 T C 0.024596 2.4446e-05
2:80443877 C T 0.340603 -9.3581e-06
2:80449350 G A 0.047618 9.9999e-05
2:80454116 C T 0.030903 -1.0501e-05
2:80456138 C T 1.304416 -1.5848e-05
2:80465130 A G 0.341700 -2.0109e-05
2:80487704 A G 0.155530 -6.4093e-05
2:80488280 G A 0.045866 1.0770e-04
2:80488774 T C 1.059076 -7.9583e-06
2:80492900 A G 1.261971 -2.3676e-05
2:80493357 A G 0.139295 -4.1008e-05
2:80496089 C A 0.306756 -7.0315e-06
2:80501998 A G 1.756299 -3.8080e-05
2:80507886 T G 0.142008 -1.0586e-04
2:80508378 C G 0.211272 -2.3488e-05
2:80519306 C T 0.076989 1.2790e-05
2:80521341 T C 1.007189 -2.9457e-05
2:80526874 C T 0.039696 -2.4873e-06
2:80528881 A G 0.035544 -3.5954e-05
2:80529956 C T 0.350548 -1.4637e-05
2:80530062 C T 0.036469 1.5968e-05
2:80541030 A G 0.089002 -1.3848e-04
2:80545487 C T 0.171739 -3.1223e-05
2:80545525 C T 0.215365 -2.8506e-04
2:80554749 T C 0.256103 2.4449e-05
2:80556085 A G 0.087671 -2.4667e-05
2:80558293 C T 1.953005 1.3799e-05
2:80558979 A C 0.054970 3.1188e-05
2:80562069 C T 0.161012 4.0965e-06
2:80567348 G A 0.060115 2.7651e-05
2:80597843 C A 0.202019 -4.0749e-05
2:80602334 G C 0.457888 -2.9126e-05
2:80604414 C T 0.076483 5.3547e-05
2:80610230 A G 0.021665 2.1319e-05
2:80613607 A C 0.671046 -6.9008e-04
2:80615472 T G 0.026469 -4.3576e-05
2:80616101 C T 0.082160 6.5072e-05
2:80619899 C A 0.037628 1.6809e-05
2:80627315 T C 0.055259 -3.2653e-06
2:80628225 C A 0.071741 -1.3436e-04
2:80640089 A C 0.032630 1.8488e-05
2:80640705 A G 0.043733 1.7639e-04
2:80641365 A G 0.236625 4.3895e-05
2:80653423 T G 0.198526 -1.9581e-05
2:80653609 C T 0.252692 8.5732e-06
2:80656878 A G 0.784589 -3.0100e-05
2:80666850 A G 0.058290 -2.1631e-05
2:80668250 T C 0.237047 1.5012e-05
2:80668814 G A 0.031062 1.2481e-04
2:80669137 T C 0.103001 -8.9039e-05
2:80673046 C T 0.048936 -5.2190e-05
2:80680915 T C 0.139373 1.0420e-05
2:80684131 G A 0.020510 2.8494e-05
2:80692309 A G 0.023415 2.3759e-05
2:80692624 C T 1.953709 -9.3260e-05
2:80695327 A G 0.553959 -1.1584e-05
2:80713142 C T 0.615099 5.8233e-07
2:80717078 G A 0.029514 1.5486e-04
2:80721538 G A 0.227044 1.0537e-04
2:80725388 G A 0.042208 3.1842e-05
2:80725467 A C 0.827323 -5.1985e-06
2:80725719 C T 1.899015 -1.8946e-05
2:80728120 C T 0.533167 -7.6596e-05
2:80728281 T C 0.076794 -1.1786e-04
2:80731847 G A 0.813801 1.5300e-05
2:80733443 A G 0.557000 -3.0659e-05
2:80734153 G T 0.037002 -8.9032e-06
2:80734826 G A 0.828047 3.7500e-05
2:80734998 G C 1.379010 1.1613e-06
2:80735832 C T 0.027667 6.7913e-05
2:80737297 C T 0.044201 2.0138e-04
2:80740644 C T 0.037394 -8.6567e-05
2:80743194 A G 0.842737 7.6423e-05
2:80750869 G A 0.028903 6.9680e-05
2:80751009 T C 0.059599 1.3284e-05
2:80751921 C A 0.073773 -4.6325e-05
2:80752207 T G 0.123537 -1.6392e-04
2:80757507 C T 0.403356 3.9141e-06
2:80760457 A G 0.049540 -8.4528e-05
2:80763300 A G 0.031643 -1.1162e-05
2:80767037 C T 0.875220 2.4658e-06
2:80767221 G C 0.066051 5.6515e-05
2:80770808 T C 0.836709 -4.8129e-06
2:80772039 G A 0.050072 1.6275e-05
2:80778639 C G 1.564151 -5.5299e-06
2:80785798 G C 0.119346 -4.0383e-06
2:80794139 A C 0.020377 -2.1702e-05
2:80795919 C T 0.341794 -3.1402e-05
2:80801346 C T 0.688817 4.7627e-06
2:80804156 A G 1.295626 2.4946e-05
2:80805202 G T 0.063536 3.7450e-05
2:80814605 A C 0.052792 -8.7140e-05
2:80816800 G A 0.072961 5.4019e-05
2:80818999 A G 0.091176 -2.7365e-05
2:80820411 T C 0.152239 3.3315e-05
2:80827544 G A 0.153722 -3.8182e-06
2:80829363 T C 1.054357 -5.3042e-06
2:80832240 C T 0.119376 -5.9704e-05
2:80832761 T C 0.083078 8.7334e-06
2:80847350 C A 0.021545 -1.1141e-05
2:80849544 A G 0.125435 3.2497e-05
2:80852817 C T 0.877651 -3.1928e-05
2:80865003 C T 0.020737 2.3066e-05
2:80865188 G T 0.127357 -2.2015e-05
2:80871975 C A 0.814291 -5.6423e-05
2:80872561 T C 0.042256 7.0778e-05
2:80873114 A G 0.045548 -1.8778e-05
2:80876454 C T 1.069329 -4.6399e-05
2:80899394 C T 0.069991 4.3748e-05
2:80901525 G T 0.050280 8.9620e-06
2:80907548 C T 0.048576 1.0037e-04
2:80909319 G C 0.051864 4.2343e-06
2:80911400 C G 0.174972 1.0619e-04
2:80915768 T C 0.205528 3.5392e-05
2:80925028 A G 0.063409 4.1329e-05
2:80925850 G A 0.087356 -1.8122e-06
2:80927512 T C 0.527331 -5.2675e-05
2:80933547 T C 0.750142 -8.4874e-07
2:80942951 C T 0.221669 1.1331e-04
2:80945545 G A 0.140090 4.0227e-06
2:80961818 C T 0.055470 -1.7512e-05
2:80978254 G A 0.255736 -5.8187e-06
2:81005357 C T 0.939425 5.6289e-05
2:81008675 A G 0.062377 2.9013e-05
2:81013449 T C 0.073974 8.3166e-05
2:81017383 T G 1.243749 6.4204e-05
2:81018433 G A 0.164569 -4.4301e-05
2:81024276 C G 0.059900 3.0970e-05
2:81025990 T G 0.045311 1.8989e-05
2:81026160 G A 0.051685 -5.1752e-05
2:81027675 T C 0.029105 2.5359e-05
2:81033603 T C 0.461066 -3.5740e-05
2:81051412 T C 0.072121 -8.2851e-05
2:81056975 T G 0.039017 -4.5376e-05
2:81073108 A G 0.155053 -2.7775e-05
2:81078823 G A 0.929395 5.2153e-05
2:81095233 T C 0.121907 1.9147e-05
2:81095962 T G 0.046051 5.5158e-05
2:81108329 A C 0.779415 4.4013e-05
2:81120710 T C 0.097554 -1.6481e-05
2:81130903 G A 0.068592 1.3243e-04
2:81131899 T C 0.775868 4.7994e-05
2:81149465 T C 0.045109 5.6520e-05
2:81152623 C A 0.208734 -1.7712e-05
2:81157535 C T 0.075671 8.2465e-05
2:81164749 G A 0.049215 -6.5333e-06
2:81167082 A G 0.048281 4.4029e-05
2:81179374 T C 1.503283 2.1590e-05
2:81192578 A G 0.462082 2.2699e-05
2:81211080 G A 0.054246 -1.2852e-05
2:81211525 G A 0.280553 -1.4885e-04
2:81214389 A G 0.034194 5.3321e-05
2:81221088 A C 0.113017 1.4419e-04
2:81221240 A G 0.049595 8.9729e-05
2:81228245 T C 0.086499 1.4032e-04
2:81240057 T C 0.814976 -1.8380e-05
2:81240224 C T 0.057236 -2.5149e-05
2:81250948 A C 0.058966 6.0997e-05
2:81276916 T C 0.141563 2.1756e-05
2:81279473 A G 0.064746 -6.9750e-05
2:81289946 T G 0.283046 -1.5511e-05
2:81304746 T C 0.048751 -5.8049e-05
2:81313467 C T 0.146393 3.0895e-05
2:81317016 A G 0.040627 2.0875e-05
2:81332752 A G 0.240802 -1.5285e-05
2:81333321 A G 0.032694 6.0632e-05
2:81340595 G A 0.024986 -2.9135e-05
2:81345165 A G 0.242386 -5.3405e-06
2:81346430 G A 0.746108 5.7485e-06
2:81354306 T C 0.035220 3.8031e-05
2:81381667 T C 0.089709 -1.3030e-04
2:81384464 G A 0.168383 1.4234e-05
2:81403067 A G 0.098197 -5.3906e-05
2:81413590 G A 0.041594 -1.4555e-04
2:81420569 T C 0.050338 1.3378e-05
2:81426638 A G 0.065055 1.2887e-04
2:81429344 G A 1.364203 3.0555e-05
2:81440526 C T 1.417310 9.1651e-06
2:81446114 G A 0.553161 2.6375e-05
2:81459064 T C 0.039079 2.3674e-05
2:81460919 G C 0.050929 2.9565e-05
2:81461544 A C 0.089106 -9.5697e-05
2:81469601 A G 0.817897 -4.5147e-06
2:81486134 G T 0.636683 -3.2655e-05
2:81486500 C T 1.469440 -2.7233e-05
2:81500300 G A 0.435956 4.9671e-05
2:81518612 A G 0.049647 7.0447e-06
2:81520354 C A 0.048427 1.9925e-04
2:81523574 G A 0.108876 1.0982e-04
2:81530079 A C 0.034298 -5.2204e-05
2:81536057 T C 0.021289 -7.3724e-06
2:81536338 G A 0.069657 -1.2799e-04
2:81537624 G A 0.373365 6.1968e-05
2:81563640 G A 0.184885 5.0422e-05
2:81567760 A C 0.078511 -1.8748e-05
2:81569588 C T 0.896503 -2.4064e-05
2:81570613 T C 0.046804 1.6452e-05
2:81591163 C A 1.247881 1.0652e-05
2:81592571 C G 0.413084 -6.1830e-06
2:81593312 C T 0.053279 2.4640e-05
2:81602996 A G 0.384829 3.7800e-05
2:81603555 C T 0.060429 2.1531e-04
2:81612658 T C 0.122196 -1.0157e-05
2:81614229 G A 1.406203 -3.4144e-05
2:81615739 T C 0.207637 -7.4806e-05
2:81616256 C T 1.225028 -1.0650e-04
2:81621597 C T 0.744001 -6.0381e-06
2:81624805 C T 0.063243 1.2204e-04
2:81627400 C G 0.150103 -1.5758e-04
2:81632669 T C 0.556176 -3.5663e-05
2:81634141 A G 0.196579 -4.8523e-05
2:81638728 C G 0.321248 -3.0302e-05
2:81638922 T C 1.106243 4.1619e-05
2:81645738 A G 0.028741 5.5623e-05
2:81656033 A G 0.136107 2.9174e-04
2:81656065 C G 0.044272 1.2204e-04
2:81659988 C T 1.564975 2.1989e-05
2:81663644 A C 0.164498 3.6969e-05
2:81663984 A G 0.302751 3.2552e-04
2:81668808 C T 0.358347 -5.5371e-05
2:81682120 A G 0.339898 -3.0312e-06
2:81682719 T C 0.019909 1.4365e-06
2:81684934 A G 0.115821 -9.1435e-06
2:81720176 A C 0.084756 1.8534e-05
2:81721527 A C 0.034064 -5.0188e-05
2:81738875 G C 0.029033 2.1911e-05
2:81741750 A G 0.636544 3.7707e-05
2:81748757 C A 0.056905 1.3847e-06
2:81748959 G A 0.049209 -3.0243e-05
2:81751124 A C 0.352359 -4.4751e-05
2:81781270 T C 0.064052 -1.4192e-05
2:81799328 C T 0.539661 -7.9203e-06
2:81806811 T C 0.137006 2.4204e-04
2:81834120 A C 0.120547 9.4008e-05
2:81837583 G A 0.066957 -6.2577e-06
2:81844361 A G 0.144955 5.3730e-05
2:81849239 C T 0.264973 1.3651e-04
2:81858897 A G 0.362323 -2.7083e-05
2:81868677 A G 1.855181 1.8111e-05
2:81868694 T A 0.024090 6.8661e-05
2:81871836 A G 0.271910 4.1087e-06
2:81872798 A G 0.144520 1.7317e-04
2:81872922 A C 0.538107 -2.7198e-05
2:81873948 T C 0.034739 5.1316e-05
2:81894419 A G 0.652221 3.5355e-05
2:81911239 A G 0.030137 -2.7153e-06
2:81922848 T C 0.045294 4.0112e-05
2:81931527 G T 0.535818 -5.5411e-06
2:81940865 T C 0.119012 8.0663e-05
2:81944785 G C 0.064983 2.1158e-06
2:81957263 A G 0.142339 -1.0211e-04
2:81957791 T C 0.113416 -4.1033e-05
2:81967049 C T 0.032409 -5.9958e-05
2:81983326 T C 0.034931 -3.8611e-05
2:81988565 T C 0.054288 -5.6647e-05
2:81988714 G A 1.057518 7.6363e-05
2:81995729 A G 0.020727 -2.2505e-05
2:82018022 T G 0.181623 4.1429e-06
2:82037870 G C 0.060361 -1.4265e-05
2:82043717 C T 0.425794 2.1805e-05
2:82053392 T C 0.030601 1.0799e-04
2:82053791 A G 0.164638 2.3898e-04
2:82054374 T C 0.647920 -1.2728e-05
2:82055256 T C 0.022379 5.3415e-05
2:82058891 G A 0.030114 3.0652e-05
2:82067749 T C 1.932936 2.2422e-05
2:82085184 C A 0.026531 8.6293e-06
2:82087850 T A 0.049926 -2.2177e-05
2:82092193 G T 0.066606 -1.0866e-05
2:82093249 A G 0.035434 -5.6881e-05
2:82093579 G A 0.204310 -1.6599e-05
2:82102129 A G 0.442987 8.6868e-06
2:82149947 T C 0.037128 -3.6546e-05
2:82153377 A G 1.090076 5.4238e-06
2:82165354 G A 0.053977 1.8977e-05
2:82166934 T C 1.354650 1.0455e-05
2:82190985 T C 1.309560 1.1991e-05
2:82203556 T G 0.204245 -2.3294e-05
2:82205903 T C 1.309632 1.7426e-05
2:82207829 T C 0.074484 -2.6670e-05
2:82213961 T C 1.229342 -2.2555e-05
2:82223606 A G 0.064350 -1.9231e-04
2:82227687 C T 0.743203 -1.0349e-05
2:82234565 T C 0.194339 3.6873e-05
2:82235644 T C 0.930528 -1.5978e-05
2:82240962 C T 0.055015 1.3913e-04
2:82249764 T C 0.368568 -2.2953e-06
2:82266773 A G 0.036781 8.4239e-05
2:82269259 A C 0.033986 9.1460e-06
2:82279619 G A 0.122242 -8.8001e-05
2:82287320 C T 0.025661 -1.8086e-05
2:82296707 T C 0.865181 -6.8622e-06
2:82319294 T G 0.037573 -4.5552e-05
2:82328431 C T 0.098736 3.0193e-05
2:82330107 C T 0.031701 -3.3950e-05
2:82336724 A G 0.563310 -4.4005e-05
2:82338831 G A 0.083477 -6.9564e-05
2:82341886 C T 0.030007 -4.0320e-05
2:82347352 C T 0.056817 -1.4801e-06
2:82353052 C T 0.397170 3.8154e-05
2:82391399 T C 0.048034 3.2766e-05
2:82394929 T C 1.512235 3.5878e-06
2:82396031 G A 0.467233 1.2848e-04
2:82396522 G A 0.059056 6.6723e-05
2:82404967 A G 0.113484 9.3090e-06
2:82420843 A G 0.509181 -3.6340e-05
2:82424888 G A 0.524666 -1.4220e-05
2:82426221 C T 1.931670 7.3861e-05
2:82456396 T C 0.197572 3.8332e-07
2:82456512 T A 0.063104 3.0246e-06
2:82463973 C T 0.509125 -4.6446e-05
2:82467880 C T 0.049076 4.6779e-05
2:82487460 T G 0.140427 -1.4981e-06
2:82491253 G A 0.033545 -5.2997e-05
2:82492519 T C 0.053928 1.0282e-05
2:82496209 A G 0.048982 -4.4338e-06
2:82499876 T C 1.839900 -2.7448e-06
2:82510902 A G 0.803811 -7.9182e-06
2:82522732 A G 0.428280 2.9887e-05
2:82529207 A G 0.172791 3.3299e-05
2:82534958 T C 0.596981 3.6462e-05
2:82539303 C G 0.074331 -1.5693e-05
2:82547871 T C 0.033645 3.3161e-05
2:82596373 T C 0.040981 6.7377e-06
2:82620749 A G 0.121807 -1.1906e-04
2:82630458 A G 0.025752 2.6854e-05
2:82642510 A G 0.080177 -1.5125e-05
2:82647461 T G 0.021523 -3.8467e-06
2:82649262 A G 0.036216 -3.4289e-05
2:82651794 G A 1.523851 1.0621e-05
2:82664362 C T 0.106188 9.0686e-05
2:82665837 T C 0.245983 -4.4704e-05
2:82672922 G A 0.390224 1.2769e-05
2:82679956 G A 0.543865 4.7857e-05
2:82717208 G A 0.045811 -1.0013e-04
2:82719725 A G 0.049095 -1.6252e-04
2:82721577 G A 0.281202 1.4034e-05
2:82723829 C T 0.036200 1.2250e-04
2:82731508 T C 0.030445 6.1386e-06
2:82761229 G A 0.041153 3.6385e-05
2:82761573 C T 0.946315 -1.5592e-05
2:82767675 T G 0.147961 7.2454e-05
2:82769207 A C 0.057768 4.9770e-05
2:82799016 C T 0.082708 1.0079e-06
2:82803286 A G 0.052341 3.8368e-05
2:82803682 T C 0.090920 -6.2421e-05
2:82804268 T C 0.028160 -1.9669e-05
2:82809236 G C 0.027430 -4.4238e-06
2:82813685 T C 0.073727 -1.1365e-05
2:82814510 A G 0.567685 2.3334e-05
2:82823951 C G 0.035892 -1.0472e-05
2:82827205 C T 0.055074 -4.2110e-05
2:82828530 A G 0.030426 2.1155e-05
2:82852688 T C 0.040085 -3.7203e-05
2:82859467 A G 0.095678 1.0796e-05
2:82859580 C T 0.795865 -9.6330e-06
2:82861273 A C 1.930833 3.8077e-05
2:82863335 G T 0.034694 -7.5387e-05
2:82870302 G A 0.203460 9.2437e-05
2:82909242 C T 0.029767 -8.5543e-06
2:82936165 T C 0.118811 3.9540e-05
2:82936862 G A 0.065827 -1.6444e-04
2:82957817 T C 0.303650 -1.0721e-05
2:82962904 A G 0.201772 -5.2004e-06
2:82963559 C T 0.420984 3.4167e-05
2:82982818 C T 0.077817 3.6297e-06
2:83004733 G A 0.694744 4.3489e-05
2:83007181 A G 0.068248 1.3982e-05
2:83011373 C T 0.322907 -5.2178e-06
2:83029520 T C 0.029747 -6.2650e-06
2:83041308 C T 0.139743 -3.3941e-05
2:83041653 T C 0.607069 6.3359e-05
2:83048509 T C 0.026372 -2.2619e-06
2:83058160 C T 0.274665 1.7827e-05
2:83066255 A G 0.063435 9.4594e-05
2:83076358 T C 0.269732 2.5548e-05
2:83092601 G T 0.095347 1.4687e-04
2:83101940 T C 0.064464 -2.3974e-05
2:83105581 T C 0.026787 -1.7881e-05
2:83120366 T C 1.856100 2.3285e-05
2:83127645 C T 0.035223 -3.9383e-05
2:83133597 C T 0.093315 -9.4657e-06
2:83150544 A G 0.028998 2.0692e-05
2:83152671 A G 0.110206 4.7892e-05
2:83153359 T C 1.744647 -1.1845e-05
2:83153789 C T 0.044223 -1.6133e-05
2:83159523 C T 0.057823 -5.5142e-06
2:83163419 A G 0.074565 1.8341e-05
2:83170204 G T 0.117237 -2.2213e-05
2:83172775 C T 0.067038 1.1561e-05
2:83195104 T G 0.334192 -4.0640e-05
2:83204763 T C 0.193226 1.8719e-05
2:83207718 G A 0.065840 -3.9286e-05
2:83217705 T C 0.079891 1.2720e-05
2:83218940 A G 0.029241 -2.2280e-04
2:83227896 G A 0.247865 1.8551e-05
2:83249250 T G 0.160410 -3.6236e-05
2:83265757 C T 0.218692 2.1313e-05
2:83269348 G T 1.944511 2.6589e-05
2:83281028 G A 0.108801 -6.5884e-05
2:83286031 G A 0.214369 1.9493e-05
2:83293380 T C 0.210519 2.6006e-05
2:83314932 A G 0.132277 -1.8669e-05
2:83324763 A G 0.078396 6.2356e-05
2:83343098 G A 0.069219 4.9505e-05
2:83351421 T C 1.944290 1.8580e-05
2:83354795 A G 0.027810 7.5309e-05
2:83358225 C A 0.186634 4.2572e-06
2:83386258 T G 0.864620 -4.5606e-05
2:83396583 C T 1.078278 -1.3756e-05
2:83403693 G A 0.029400 -2.4731e-05
2:83405764 A G 0.149678 6.1943e-06
2:83416172 T C 0.093569 -4.1680e-05
2:83420894 C T 0.034009 5.1304e-05
2:83451382 C G 0.056051 1.6200e-05
2:83457305 G T 0.048540 9.9040e-05
2:83460869 G A 0.798098 -4.6994e-05
2:83467585 A G 0.855869 -3.8542e-05
2:83484424 A G 0.105876 -2.9132e-06
2:83492061 G A 0.060786 7.4137e-07
2:83500147 C T 1.954783 5.1951e-05
2:83510867 C A 0.260455 -1.4335e-05
2:83515752 T C 0.039598 3.0196e-05
2:83526571 G C 0.029546 -2.1033e-05
2:83528393 A G 0.145319 1.5119e-06
2:83540798 C T 0.053081 -9.0294e-06
2:83552425 G T 0.075052 -1.0111e-06
2:83557502 G A 1.215466 -9.7887e-05
2:83566474 A G 0.053694 1.3081e-04
2:83572746 T C 0.136169 8.7534e-06
2:83593573 T G 0.805881 -9.4435e-05
2:83600950 C T 0.055077 2.7806e-05
2:83601234 C T 0.126169 -6.1143e-05
2:83602621 G A 0.078739 5.2960e-06
2:83604301 A G 0.033392 -2.4740e-05
2:83607420 T C 0.106685 2.2819e-05
2:83618492 G A 0.028212 -8.5094e-05
2:83619117 C T 0.279787 -8.0565e-05
2:83627221 T C 0.045171 -1.9754e-05
2:83634294 A C 0.032821 -2.3057e-05
2:83637190 C T 1.331145 -3.1254e-05
2:83680589 T C 0.067450 1.0826e-05
2:83683019 G T 0.027440 3.1232e-05
2:83689762 C T 0.124591 -1.6256e-05
2:83694607 C T 0.551596 1.5171e-05
2:83695481 C T 0.316224 -1.6520e-05
2:83702132 T C 0.057021 -7.0925e-05
2:83709028 G A 0.848258 -9.6863e-06
2:83711695 C T 0.030250 -1.0470e-05
2:83752194 T C 0.049137 4.4569e-05
2:83762397 G A 0.296061 -6.8572e-05
2:83763164 C T 0.042351 -7.6485e-06
2:83774715 T G 0.135461 -3.9185e-05
2:83777837 T G 0.124348 -3.2666e-05
2:83788523 A G 0.059673 5.7691e-05
2:83790116 A G 0.441831 -2.3205e-04
2:83790592 T C 0.258206 -1.3065e-04
2:83805477 A G 0.070965 -4.6197e-05
2:83806721 C G 0.240205 1.5300e-05
2:83824516 T C 0.026300 2.7231e-05
2:83824980 A G 0.134955 -4.9885e-05
2:83835213 A G 0.048930 -9.7075e-06
2:83835271 T C 0.056979 5.1190e-05
2:83845469 C T 0.700654 3.5052e-06
2:83887145 A G 0.022633 -3.8092e-05
2:83888150 C T 0.100576 -1.9746e-05
2:83889296 G A 0.023821 -9.6577e-05
2:83899076 A G 0.057869 5.2127e-05
2:83906691 A G 0.474711 2.9599e-05
2:83909790 A C 0.189795 -5.7441e-04
2:83932657 C T 0.067622 -6.4549e-05
2:83932797 G A 0.555261 1.8496e-05
2:83936401 T C 0.022405 6.2610e-05
2:83948943 A C 0.536938 8.3535e-06
2:83951931 T C 0.031899 -5.5431e-05
2:83957791 T C 0.021240 1.3746e-05
2:83977184 A G 0.071819 2.8212e-05
2:83983722 T C 0.556812 -2.1368e-05
2:83984204 C T 0.063058 -1.0076e-04
2:84004024 A G 0.105974 4.4173e-05
2:84006502 A G 0.135793 1.3673e-05
2:84008420 G A 0.096775 -9.8788e-06
2:84031715 G A 0.043276 -1.8572e-04
2:84036230 A G 0.154946 -3.2668e-05
2:84039236 C T 0.072250 5.9876e-05
2:84040692 G C 0.043094 -2.5086e-05
2:84064355 T G 1.967555 -3.5410e-06
2:84078468 T C 0.041737 -1.1495e-04
2:84136872 T C 0.063140 1.0131e-05
2:84152250 C T 0.071744 5.7584e-05
2:84152436 A G 0.553677 -3.3802e-05
2:84162825 T C 0.173203 -3.5172e-05
2:84175338 A G 0.080099 5.1865e-05
2:84178542 C T 0.023334 1.1080e-05
2:84184053 T C 0.030020 3.4058e-05
2:84191524 T C 0.032594 2.8629e-05
2:84196077 A C 0.041682 -9.5409e-06
2:84198618 A C 0.081326 2.0069e-05
2:84210066 C A 0.312683 3.0561e-04
2:84226391 C A 0.180558 -2.4247e-05
2:84245168 G A 0.042127 5.2787e-05
2:84246586 A G 0.482322 1.0910e-04
2:84257122 C T 0.041796 7.8934e-05
2:84258624 C T 0.235200 3.3716e-04
2:84261979 A C 0.051442 -5.2632e-05
2:84287935 A G 1.717087 1.8047e-05
2:84303884 C A 0.039793 -4.2610e-05
2:84310453 A G 0.034350 1.3199e-05
2:84325920 T C 0.026076 -1.8295e-06
2:84328335 A G 0.642097 -1.3210e-04
2:84338874 A G 1.765741 3.4181e-05
2:84342608 A G 0.080654 2.2735e-04
2:84348902 T C 1.893776 2.8950e-05
2:84350917 A T 1.038027 -1.3131e-05
2:84355762 C A 0.036034 -1.6625e-05
2:84362453 T C 0.837920 1.2126e-05
2:84366058 T C 0.149100 1.3034e-05
2:84366813 C T 0.084107 3.2299e-05
2:84368597 A G 1.720531 -3.1432e-05
2:84371635 C T 1.116545 -8.8662e-06
2:84371943 C T 1.776712 -4.8301e-07
2:84377121 T C 0.114072 3.6690e-05
2:84377246 C T 0.254834 3.0141e-06
2:84385677 C T 0.032834 1.9111e-05
2:84385746 C A 0.043230 -3.1586e-05
2:84387117 A C 0.058037 2.0716e-04
2:84400853 C T 0.179146 5.4996e-05
2:84404680 A G 0.479888 1.5646e-05
2:84418518 A C 1.510226 -1.0060e-05
2:84419732 C T 0.496392 4.5300e-05
2:84424066 G A 0.059043 4.6434e-05
2:84432300 A C 1.864026 3.3913e-05
2:84439377 A G 1.521404 -1.1686e-05
2:84439515 C T 0.382272 -5.7366e-05
2:84442823 A G 0.190805 9.1371e-06
2:84448683 C T 0.033055 -2.1039e-05
2:84484048 T C 1.529506 -2.1671e-05
2:84504286 C A 0.102235 -3.7928e-05
2:84521099 G A 0.608400 -4.2843e-05
2:84525045 T C 0.029390 -3.4861e-05
2:84537078 T C 0.166585 3.3267e-07
2:84548329 C T 0.100761 -8.9344e-06
2:84550049 T C 0.792204 -2.5806e-05
2:84550396 G A 0.114312 1.4523e-05
2:84555869 A G 0.311128 7.0219e-05
2:84564579 T C 0.242750 1.7437e-05
2:84564939 T C 0.021487 6.5182e-06
2:84573946 C T 0.772768 7.6544e-05
2:84579578 T C 1.818400 1.5056e-05
2:84580102 C T 0.115114 1.8209e-05
2:84588829 A G 0.057758 -4.4480e-05
2:84601213 G T 0.037488 2.2254e-05
2:84610874 T C 1.906944 -8.7202e-06
2:84624684 C G 0.024090 -1.8154e-05
2:84634431 C T 0.039543 -3.4542e-05
2:84643610 T C 0.217826 -2.6802e-05
2:84645581 T G 0.035074 -3.9962e-05
2:84668155 C T 0.141226 5.0303e-05
2:84673058 A G 0.115442 -1.5980e-05
2:84682695 G C 1.866554 -1.9200e-05
2:84686929 G T 0.039407 -1.6581e-04
2:84690680 G T 0.076369 9.2790e-05
2:84696003 G A 0.954439 -1.7253e-05
2:84709215 T G 0.823671 -7.8130e-05
2:84714395 A G 0.081121 1.6532e-04
2:84718269 C G 0.022191 3.0374e-06
2:84719469 A G 0.246427 -1.2128e-05
2:84731686 C T 0.061948 1.1043e-04
2:84745113 T C 0.022977 -5.4041e-05
2:84756035 A G 0.046843 3.7691e-05
2:84759082 A G 0.060897 -3.4579e-05
2:84772052 G A 1.865447 -4.1748e-06
2:84786277 A G 0.020065 -5.3017e-06
2:84796420 G A 0.020292 -1.3467e-05
2:84815684 G A 0.574647 -1.4598e-05
2:84822549 A G 0.659621 4.3811e-05
2:84830506 T G 1.843840 5.7487e-06
2:84846930 G A 0.036385 -3.0629e-05
2:84848596 A G 0.107597 -2.7584e-05
2:84855718 A G 0.081089 -4.6217e-05
2:84861723 T C 0.156127 -6.2811e-06
2:84880445 C G 0.266716 -1.3844e-05
2:84896628 A G 0.261741 -4.2512e-05
2:84897501 G A 0.043366 -5.7002e-06
2:84897517 G A 1.892890 1.8637e-05
2:84899498 T A 0.031497 -7.9427e-07
2:84899638 A G 0.107519 -9.3046e-06
2:84902683 C T 0.095312 -2.7987e-05
2:84902734 G A 1.742527 1.5786e-05
2:84906394 C T 1.566517 -3.3817e-05
2:84906435 G C 0.093384 3.5332e-05
2:84921433 G A 0.113880 -2.4329e-05
2:84924894 A G 0.129372 6.6085e-05
2:84926531 G A 0.058664 -6.0045e-05
2:84932720 G A 0.057859 -1.1909e-04
2:84932836 A G 0.111167 -2.6767e-05
2:84938774 G A 0.031549 -1.8153e-04
2:84945469 A G 0.113582 -2.6427e-05
2:84947790 C T 0.319476 7.8917e-05
2:84955425 G A 0.171798 -1.1272e-04
2:84978031 A G 1.957374 2.7833e-05
2:84990485 A G 0.136559 6.1916e-05
2:84992487 A G 0.129772 6.9449e-05
2:84994188 A G 0.096279 6.6488e-07
2:85015325 A G 0.277051 -8.9654e-05
2:85019588 A G 0.027326 2.8320e-05
2:85019972 G A 0.078771 -4.6449e-05
2:85023554 G A 0.317396 1.2649e-05
2:85033339 C A 0.391921 1.7887e-05
2:85035056 C T 0.256226 6.1378e-05
2:85039563 T C 0.057982 -1.0846e-04
2:85041685 C T 0.063912 1.5817e-05
2:85051122 A G 0.312644 1.5813e-05
2:85059063 A G 0.339103 6.3610e-05
2:85059227 T C 0.055726 -1.3484e-04
2:85073697 A G 0.603807 -6.7504e-05
2:85074690 C T 0.610432 1.7889e-04
2:85075406 C T 0.491163 6.3222e-05
2:85079087 C T 0.083208 5.5932e-05
2:85079098 T C 0.040533 3.8977e-06
2:85084832 C T 1.946211 2.5540e-05
2:85089414 A G 0.270420 2.2754e-05
2:85093084 T C 0.193083 6.7826e-06
2:85093611 T C 0.065850 -1.0942e-05
2:85096254 C T 1.626463 9.7528e-06
2:85097590 T C 0.077879 3.0007e-05
2:85098559 A C 0.037213 6.1456e-06
2:85101617 G A 0.035135 4.8136e-05
2:85105286 C A 0.056580 -8.3608e-06
2:85111444 C T 0.038783 2.8947e-05
2:85119053 G C 0.043360 -1.9060e-05
2:85125627 C T 0.349357 2.2097e-05
2:85126658 C T 0.059134 -1.7305e-05
2:85128898 A G 0.049073 -2.2260e-05
2:85133861 T C 0.147471 3.3891e-05
2:85140148 C A 0.048128 -2.7228e-05
2:85141867 G C 1.817910 -3.5792e-05
2:85173984 G T 1.209468 7.9412e-06
2:85194193 G A 0.140100 -9.5876e-05
2:85195467 A G 0.038586 -3.6862e-06
2:85197172 T C 0.025619 -3.2230e-06
2:85199500 C T 0.099716 2.1771e-05
2:85212658 G A 0.103053 -1.7016e-04
2:85214423 G A 0.027819 -3.3856e-05
2:85231108 G C 0.060339 2.9100e-05
2:85231850 A C 0.060728 3.9234e-04
2:85233909 T C 0.031812 9.3396e-05
2:85240309 T C 0.196043 3.2096e-05
2:85265695 T C 0.069878 2.1556e-04
2:85271238 C A 0.037021 2.7661e-05
2:85272583 T C 0.034833 1.6950e-04
2:85274666 C T 0.161178 -8.4575e-06
2:85276060 T C 0.091722 9.6326e-06
2:85286519 G T 0.130099 -3.7458e-05
2:85287948 T C 0.589003 1.7261e-05
2:85288572 T G 1.841847 -9.8566e-06
2:85291526 A G 0.090725 -3.6771e-05
2:85291829 C T 0.749808 -1.5246e-05
2:85303481 C T 1.212055 1.0098e-05
2:85305000 G T 0.122930 2.4815e-05
2:85306122 G A 0.690738 -1.7419e-05
2:85308507 T C 0.395979 1.9801e-05
2:85312389 G A 0.083688 -2.9406e-05
2:85317715 A G 1.015362 3.1241e-05
2:85331686 G A 0.661676 4.7993e-06
2:85338333 C A 0.140830 5.9525e-05
2:85339019 G T 0.094610 1.3431e-05
2:85339219 G A 0.042201 7.6016e-05
2:85341834 C T 0.092536 -3.7422e-05
2:85342257 A C 0.021646 2.4880e-05
2:85343060 T C 0.287366 5.8641e-05
2:85358373 A G 0.195277 -2.4095e-05
2:85364093 T C 0.514504 -3.6670e-04
2:85372230 T C 0.209127 -2.5820e-05
2:85372669 A G 0.036700 2.0438e-05
2:85374161 G T 0.106993 2.7798e-05
2:85374197 A G 1.054551 -1.4890e-04
2:85375191 G T 0.190289 2.3477e-05
2:85378024 T C 0.069005 2.1969e-06
2:85379047 C T 0.069998 6.2371e-05
2:85380052 C T 0.080063 -2.3582e-05
2:85381076 A G 0.149197 2.6848e-05
2:85381656 T C 0.053412 9.3018e-05
2:85383685 C T 0.031052 4.1134e-05
2:85389705 T C 0.120505 -3.3286e-05
2:85389840 T C 0.078190 5.5491e-05
2:85390441 A C 0.112245 -2.1508e-05
2:85392547 C T 0.090531 1.5304e-04
2:85394005 T C 0.112410 2.1874e-05
2:85396239 G A 0.027242 1.2001e-04
2:85399296 T C 0.846872 2.9381e-05
2:85414016 C A 0.641318 -1.6457e-05
2:85420530 A G 0.210763 -6.2666e-06
2:85423597 A G 0.119846 -1.7238e-04
2:85434373 G A 0.039306 9.5123e-05
2:85437865 A G 0.021562 2.8094e-05
2:85439847 A G 0.034175 -1.8434e-05
2:85440398 G A 1.030468 -4.7526e-05
2:85443924 A G 0.179740 -7.3217e-06
2:85454369 C T 0.046038 6.3620e-07
2:85457455 T G 0.030776 1.2419e-05
2:85461040 T C 0.126938 -1.0377e-05
2:85463762 A G 0.026891 1.8333e-05
2:85469657 G T 0.143952 3.8230e-05
2:85471960 C A 0.154173 9.9950e-05
2:85474283 A G 0.561940 -6.0511e-05
2:85479240 A G 0.140580 3.7692e-06
2:85480422 C T 0.441549 -5.4529e-05
2:85480536 C G 0.047927 6.4314e-05
2:85486829 C A 0.050014 3.3134e-06
2:85495483 T C 0.033422 5.3525e-05
2:85496332 A G 1.935267 -2.9480e-05
2:85499562 T C 1.069446 -2.1718e-05
2:85506588 C T 0.507460 5.2123e-05
2:85510093 G A 0.315896 1.5073e-04
2:85514717 G A 0.059537 -1.0778e-04
2:85517791 T C 0.028923 1.4561e-05
2:85517906 A G 0.255405 2.3507e-05
2:85519593 G A 0.033594 2.9002e-05
2:85523541 G T 1.262783 2.8974e-05
2:85524490 A G 0.136656 -1.4138e-05
2:85527586 T G 0.310339 1.7811e-05
2:85531116 T C 0.052218 6.1949e-05
2:85533227 A G 0.090761 5.3141e-06
2:85533670 T C 0.047560 5.1301e-06
2:85534337 A G 0.031620 -3.6800e-05
2:85534976 T C 0.035982 -4.5713e-05
2:85535304 G A 0.256242 -2.3573e-06
2:85536415 A G 0.139486 -4.3870e-06
2:85545490 C T 0.724978 1.9750e-05
2:85549527 C T 1.016774 1.0019e-04
2:85553784 T C 1.034902 1.2916e-04
2:85554080 A G 0.957348 1.2728e-04
2:85554885 A G 0.080018 -1.0829e-05
2:85562172 T C 1.452065 3.1590e-05
2:85590286 T C 0.057122 -6.1559e-05
2:85592841 A G 0.119090 1.7550e-05
2:85594646 T C 0.141051 2.3909e-05
2:85595818 T C 0.147928 6.2951e-05
2:85596043 A G 0.028592 3.7682e-05
2:85596553 A G 0.503085 1.1108e-06
2:85598627 T C 0.039881 -2.9359e-05
2:85614974 C A 0.063016 -2.4435e-05
2:85617310 A G 0.024022 4.3840e-05
2:85617913 T G 0.148899 -3.1793e-06
2:85622059 C T 1.336961 4.6731e-06
2:85627311 T C 0.463649 -1.9672e-05
2:85628983 T C 0.299719 3.3339e-05
2:85629266 T C 0.025736 -1.8230e-05
2:85629521 A G 0.028644 -7.3670e-05
2:85635629 T C 0.189549 -1.9440e-05
2:85647589 T C 0.227086 8.1625e-06
2:85648552 A G 0.670712 -2.8139e-05
2:85649757 A G 0.020864 -2.8507e-05
2:85653428 A G 0.064081 6.3202e-05
2:85655081 A G 1.867411 4.1913e-06
2:85658862 A G 0.896207 -2.4997e-05
2:85662636 T C 0.265337 5.4260e-05
2:85663520 C A 0.100008 -1.1882e-04
2:85668988 G A 0.769493 2.9194e-05
2:85672868 G A 1.483682 3.0030e-05
2:85677542 A G 0.607034 9.4579e-05
2:85685211 T A 0.128824 3.7473e-06
2:85685734 G A 0.801873 7.4623e-06
2:85695927 C T 0.296285 -3.7808e-05
2:85699750 T C 1.443993 -1.0043e-05
2:85700826 A G 0.783372 9.3126e-06
2:85700924 T G 0.409221 -3.3690e-06
2:85702051 C T 0.067908 -1.7920e-04
2:85707727 G A 0.143306 -2.9602e-05
2:85713565 A G 0.363920 -7.6312e-05
2:85728580 G A 0.139126 1.0813e-05
2:85747371 C T 0.288560 2.3558e-05
2:85758939 C T 0.042256 -2.8413e-06
2:85759127 C T 0.859573 -4.3461e-05
2:85769711 G C 0.932978 -5.2532e-06
2:85774010 T C 0.248998 2.4733e-05
2:85779050 A G 0.054636 -2.6632e-05
2:85787341 T C 0.819286 -3.6922e-05
2:85794297 C T 0.853756 -4.2451e-05
2:85806266 T C 0.566264 -1.3130e-04
2:85808087 T C 0.218001 -3.9090e-05
2:85809989 T C 0.926338 -1.7082e-05
2:85813834 G A 0.337519 8.1964e-06
2:85818488 C T 1.192213 1.6309e-05
2:85824039 A G 0.326140 -1.5239e-04
2:85824251 C T 0.048680 -9.7877e-06
2:85828014 G T 0.725322 -3.5382e-05
2:85843348 T C 0.121846 5.3321e-05
2:85861379 A G 0.032883 3.7999e-05
2:85876681 G A 1.817141 5.0741e-05
2:85884384 C T 0.033467 4.9670e-06
2:85888784 C G 0.081903 1.2001e-05
2:85893741 A G 1.034191 -3.7587e-05
2:85895338 G T 0.757851 9.1308e-06
2:85897768 A G 0.715065 8.3066e-06
2:85901433 C T 0.286275 1.6524e-05
2:85904154 A G 0.048092 -4.9884e-05
2:85912962 T C 0.084993 3.1485e-05
2:85913162 T C 0.812198 -5.0508e-05
2:85913214 G A 1.210789 -2.6196e-05
2:85918842 C T 0.125786 7.5197e-05
2:85919209 G T 0.096152 -7.3104e-05
2:85924729 T C 0.749395 3.9469e-05
2:85926541 A G 0.054029 -1.6070e-04
2:85938407 C A 0.436466 -3.9182e-05
2:85944155 T G 1.143780 4.9705e-05
2:85948793 A G 0.455181 -8.5881e-06
2:85949001 C T 0.092955 -1.1429e-04
2:85953030 A C 0.417608 -2.6078e-06
2:85955027 G T 0.569172 -4.6182e-05
2:85961352 A C 0.118509 -4.0410e-05
2:85964832 A G 0.809630 1.0556e-04
2:85966072 A G 0.091073 -2.0803e-05
2:85967773 T C 1.644830 1.0050e-04
2:85968147 A T 0.114195 2.6932e-05
2:85970955 A C 0.064130 3.4760e-05
2:85980047 C T 1.181496 1.3731e-04
2:85981761 C T 1.106626 6.5033e-05
2:85983820 G A 1.017933 2.1838e-04
2:85990895 C T 1.696412 3.0563e-04
2:85992703 T C 0.088878 -2.4003e-04
2:85992886 A G 1.016709 3.2752e-05
2:85998129 A G 1.597838 1.5533e-04
2:85999070 C T 0.164144 1.0773e-05
2:86012976 T C 0.060760 2.8688e-04
2:86014780 G A 0.478284 9.7610e-05
2:86015121 G A 0.197942 -1.0884e-04
2:86016656 A G 0.730268 9.1241e-04
2:86020774 G T 0.030461 1.2214e-05
2:86022929 G A 0.238560 7.4772e-05
2:86023398 C T 0.498677 1.1880e-04
2:86024087 G T 0.688103 1.7541e-04
2:86025331 T C 0.120502 -8.1363e-06
2:86026895 G C 0.034360 -7.6314e-05
2:86028257 A G 0.538282 2.2489e-05
2:86029846 G A 0.201350 -3.8770e-05
2:86030630 C T 0.083234 -2.3604e-05
2:86031130 A G 0.116467 -1.2282e-05
2:86034007 A G 0.145218 -3.9738e-06
2:86034194 G A 0.130414 -2.0698e-04
2:86036623 C T 0.035031 6.6096e-05
2:86040843 C T 0.274746 -4.6666e-06
2:86043203 T C 0.129713 -5.7809e-06
2:86050967 A G 1.095970 3.5564e-05
2:86051235 T C 0.913209 1.4909e-05
2:86054810 A G 0.267443 -3.8516e-05
2:86056050 G A 0.515575 4.0351e-05
2:86061013 T C 1.199737 4.7765e-05
2:86077538 C T 0.117542 9.4059e-06
2:86088311 C T 0.408442 1.0835e-05
2:86090072 C T 0.399662 2.4412e-05
2:86111688 C T 1.031085 -2.0351e-05
2:86130500 A G 1.205310 4.5654e-05
2:86134168 A G 0.614567 -7.3839e-05
2:86139804 T C 1.151048 4.7421e-05
2:86143378 C T 0.119957 1.6916e-06
2:86148796 G A 0.611032 -9.7865e-05
2:86157728 T C 1.271199 7.4221e-05
2:86157784 C T 1.881955 -1.8864e-05
2:86161647 G A 0.034113 4.9595e-05
2:86167716 A G 1.345643 -1.5196e-05
2:86172328 C T 1.038618 4.4810e-05
2:86176186 A G 0.089034 4.9349e-05
2:86177548 A G 0.109577 -1.6295e-04
2:86197098 T C 0.078012 1.3854e-05
2:86200835 G A 0.088067 1.3415e-05
2:86207293 A G 0.038686 7.9699e-05
2:86207866 G T 0.062023 -1.0968e-04
2:86208780 T C 1.350282 6.1639e-05
2:86210273 T C 1.423759 1.0740e-04
2:86226433 C A 0.074711 -3.5162e-05
2:86238386 C T 0.031406 1.1865e-04
2:86251951 C T 0.276989 3.3637e-05
2:86265740 A G 0.037028 1.5249e-04
2:86266026 A G 0.021672 -6.2263e-06
2:86269163 T C 0.131161 2.3840e-04
2:86294662 T C 1.792905 -3.1697e-04
2:86300972 G A 0.186170 2.3416e-04
2:86317012 G C 0.020494 1.4962e-05
2:86317037 C G 1.753333 -1.2907e-04
2:86320376 G T 0.053386 4.0189e-05
2:86329987 A G 0.094695 9.9358e-05
2:86332241 A G 0.024862 -2.9184e-05
2:86337930 C T 1.683630 -2.5953e-05
2:86343316 A G 0.296561 -4.3754e-05
2:86352393 A G 0.038722 -2.1833e-05
2:86365713 A G 1.630744 -2.8620e-05
2:86368641 A C 0.074672 5.3446e-05
2:86385591 C G 0.028410 -1.8187e-06
2:86395022 C T 0.042811 -4.7894e-05
2:86400092 T G 1.078025 2.9117e-05
2:86400824 A G 0.675620 -1.7715e-04
2:86406889 A G 1.008062 8.1006e-05
2:86417493 A G 0.039274 1.9426e-05
2:86427235 C G 1.148571 5.5392e-05
2:86433240 T C 1.003677 5.9036e-05
2:86437551 G T 1.846145 -1.0089e-04
2:86443208 T C 0.043655 1.6892e-05
2:86451144 G A 1.831669 -6.1861e-05
2:86451744 A G 0.096347 2.7429e-05
2:86452798 A G 0.067323 1.1455e-04
2:86460619 T C 0.030017 4.4243e-05
2:86466549 C T 0.798010 -8.9894e-06
2:86469925 C A 0.046700 4.5851e-05
2:86475213 G A 0.065704 3.1985e-05
2:86476481 A G 0.059141 5.9059e-05
2:86480458 A G 0.025810 -2.5767e-05
2:86499402 C A 0.879758 -4.7963e-06
2:86510536 G A 0.161804 -1.7525e-05
2:86510815 C T 0.868797 8.9449e-06
2:86513056 T G 0.077090 -1.8574e-04
2:86531014 C G 1.735468 -1.0029e-04
2:86531811 T C 0.028819 4.3612e-05
2:86545425 T C 0.092475 1.2307e-04
2:86547626 T G 0.092679 4.6024e-05
2:86558975 G T 0.179389 5.4946e-05
2:86563821 T C 0.045677 2.9746e-05
2:86566701 G A 0.862666 -7.1890e-05
2:86568446 A G 0.046528 9.0144e-05
2:86583192 C T 0.360639 -6.2225e-05
2:86583595 C T 0.072679 -1.1728e-04
2:86586772 C T 1.211691 -8.6469e-05
2:86595081 T C 0.788296 -2.0727e-05
2:86596158 G T 0.111462 3.8705e-05
2:86597854 T C 0.062520 -1.8655e-05
2:86609042 A C 0.918863 -6.5913e-05
2:86612212 A C 0.251760 -2.6375e-05
2:86612610 A G 0.029280 5.7207e-05
2:86623017 C T 0.118386 -6.2816e-05
2:86638636 G A 0.074766 -1.0453e-04
2:86640965 A G 0.092695 -9.4853e-06
2:86646102 C T 0.073247 -8.5141e-05
2:86648492 C G 1.227251 -2.6167e-05
2:86650128 G C 0.105007 -2.9693e-05
2:86654877 T C 0.063730 1.5349e-05
2:86658629 T C 0.065619 1.7826e-05
2:86671037 A G 0.030224 -3.5305e-06
2:86683642 G A 1.507019 -2.6499e-05
2:86685133 G A 0.207410 5.4685e-05
2:86693826 C T 0.317366 -3.9131e-06
2:86698807 T C 0.038735 -3.9513e-05
2:86714970 A G 0.035827 -3.1506e-05
2:86716919 G A 0.045408 3.8030e-05
2:86717424 G A 0.109385 -1.7511e-05
2:86722013 G A 0.067667 -3.2673e-05
2:86724230 C T 0.039569 8.0344e-06
2:86743633 C T 0.054915 -4.4226e-05
2:86744200 C T 1.536240 -1.6076e-05
2:86756381 G T 0.319031 8.3340e-06
2:86765446 T G 0.052003 2.3742e-05
2:86770525 G A 0.060725 -5.3386e-05
2:86783632 C T 0.032834 -2.8721e-05
2:86792824 T C 0.047346 3.1562e-05
2:86793198 G A 0.213223 -4.8379e-05
2:86812549 T C 1.240971 -2.0242e-05
2:86819409 C T 0.306714 2.3316e-06
2:86825143 T C 0.288745 -6.3277e-06
2:86826508 T C 1.270209 -1.2743e-05
2:86835965 C T 0.985988 -1.4562e-05
2:86840969 T C 0.064428 2.7314e-05
2:86841304 G C 0.171168 3.5965e-05
2:86842834 C T 1.944657 -5.4922e-05
2:86850978 T C 0.046554 5.3813e-05
2:86857147 A G 1.574686 -4.3015e-07
2:86863975 G A 0.052159 5.0795e-06
2:86868862 C T 1.602898 2.6107e-06
2:86872592 G A 0.237290 3.3072e-05
2:86872948 C T 0.074055 -6.8592e-06
2:86879419 G A 0.388870 -8.3013e-06
2:86888533 G A 0.020601 -3.8456e-05
2:86897280 C T 0.088843 3.6689e-05
2:86904783 G A 0.082884 6.4622e-05
2:86908071 T C 0.038712 7.6014e-06
2:86913513 A C 0.100193 5.4122e-06
2:86915626 A G 0.027115 -8.1190e-06
2:86922397 C T 0.290300 5.2792e-05
2:86960637 T C 0.020624 -3.4707e-05
2:86972430 G A 0.082994 -5.6115e-06
2:86974689 G A 0.076363 2.5289e-05
2:86976299 A G 0.163622 -7.9438e-06
2:86979417 A G 1.335763 -2.2878e-05
2:86991883 A G 0.132287 7.4682e-05
2:86998567 T C 0.095084 -1.7212e-04
2:87005684 A G 0.039624 1.9182e-06
2:87008667 C A 0.043470 8.2026e-05
2:87010149 C T 0.768156 -2.9014e-06
2:87014482 T C 0.052244 -4.6078e-06
2:87017158 C T 0.162573 -1.4688e-04
2:87025227 T C 0.164449 1.8472e-05
2:87032596 T C 0.059417 3.5942e-05
2:87042412 C T 0.141554 4.7422e-05
2:87042751 A G 0.020328 -5.5732e-05
2:87042825 C T 0.405800 2.0493e-05
2:87044316 A G 1.619533 -1.3404e-05
2:87044805 G A 0.037495 -5.3039e-05
2:87048409 C G 1.972508 3.8005e-05
2:87048702 G T 1.887811 -4.0450e-05
2:87049696 G A 0.081760 -9.3865e-06
2:87055249 G A 0.664775 5.1662e-05
2:87061258 T C 0.801909 3.2703e-05
2:87062509 T C 0.396887 2.0368e-05
2:87068827 A G 0.442377 -1.8340e-05
2:87069431 T C 1.327665 -4.9512e-05
2:87075241 G A 0.412077 4.2988e-06
2:87082679 T C 0.921537 -5.2155e-05
2:87091247 A G 0.890501 -3.2845e-05
2:87108211 C T 0.347932 2.8932e-05
2:87393144 C T 0.074931 5.5302e-05
2:87405001 C T 0.741047 -5.5817e-05
2:87428614 T C 0.253503 1.7925e-04
2:87444177 G A 0.876230 -2.1587e-05
2:87479689 A C 0.275960 1.1453e-04
2:87490317 A C 1.116360 -1.8064e-05
2:87522567 A C 0.227991 5.8556e-05
2:87531543 C T 0.887655 -7.7871e-05
2:87532872 G A 0.823528 -3.6254e-05
2:87547782 A G 0.228770 6.9150e-05
2:87753975 T C 0.880784 -4.3710e-05
2:87776306 T C 0.243061 -7.1799e-05
2:87779728 G T 0.239326 -2.5803e-04
2:87821567 A G 0.994787 1.0622e-04
2:87855216 T G 0.509155 -4.3029e-05
2:87876047 C T 0.160863 -7.6389e-05
2:87885695 T C 1.053175 3.8794e-05
2:87949702 G C 0.901044 3.1273e-05
2:87979077 A G 0.199912 6.7068e-06
2:87985242 G T 0.371827 4.9895e-05
2:87995393 T C 0.368873 5.2686e-05
2:88178259 A G 0.513105 -2.6823e-05
2:88216185 T C 0.589357 -5.0229e-05
2:88235088 A C 1.243490 -4.2131e-05
2:88235731 T C 0.066869 -4.3896e-05
2:88240910 T C 0.057359 -1.4088e-05
2:88260782 C G 0.459998 5.3017e-05
2:88296268 A G 0.089709 -1.1924e-04
2:88304146 A G 1.317392 -1.3177e-05
2:88306683 C T 1.917538 5.1126e-05
2:88306713 C G 0.028835 -4.2286e-06
2:88312469 T C 0.463915 6.6672e-05
2:88315833 T G 1.870420 1.0606e-06
2:88315993 G A 1.404658 -5.2020e-05
2:88324285 C G 0.030111 1.7260e-05
2:88333342 G A 0.457356 6.5831e-05
2:88340004 T C 1.863331 5.6062e-06
2:88341986 A G 0.086532 -1.5841e-05
2:88348638 G A 0.052692 5.7174e-05
2:88349287 T C 0.432652 -7.1720e-05
2:88358958 T C 0.598614 -7.9880e-05
2:88363926 T C 1.154163 7.4945e-05
2:88364086 A G 1.832464 7.2525e-05
2:88367339 A G 0.024213 -1.0119e-04
2:88371220 T G 1.841205 1.1937e-06
2:88374974 G A 1.672312 4.0716e-06
2:88376922 A G 0.100540 2.8905e-06
2:88381702 A G 0.991451 3.8226e-05
2:88382612 C T 0.161272 -4.5704e-06
2:88386942 T C 0.045577 -1.0817e-05
2:88387365 A G 0.130453 -9.5370e-05
2:88387557 C A 0.213665 -6.7234e-05
2:88389761 G A 1.125039 -3.3031e-06
2:88396174 C T 0.710979 -1.3759e-05
2:88400120 T C 0.250913 1.5983e-05
2:88404547 G A 1.419273 8.8784e-05
2:88406057 T C 0.036599 8.4827e-05
2:88410994 G A 0.382496 -4.3457e-06
2:88412431 T C 0.033457 2.9930e-05
2:88415739 G A 1.283906 7.5895e-05
2:88415904 G A 0.060485 -4.1753e-05
2:88419206 C T 1.301586 7.5338e-05
2:88421493 A G 0.425469 1.5213e-04
2:88422412 A G 0.417193 -1.2780e-05
2:88424066 C T 0.616699 3.5040e-05
2:88437557 T C 0.021081 -3.9942e-05
2:88437579 C T 0.289703 -4.9160e-05
2:88445373 G A 1.944874 3.9075e-05
2:88446090 T C 0.680069 3.2509e-06
2:88447437 A G 1.440987 -9.6128e-05
2:88452383 T C 0.021217 9.0077e-07
2:88454048 C T 0.035911 -7.5780e-05
2:88472791 A G 1.673523 -6.7547e-06
2:88473832 A G 0.217861 1.8540e-04
2:88474166 A G 0.028355 -8.1375e-05
2:88474753 C T 0.039702 -1.5799e-05
2:88476753 G A 0.215375 -3.0291e-05
2:88478341 A C 0.021863 6.0071e-06
2:88482942 A C 0.075081 -1.6916e-05
2:88485999 T C 0.070631 -2.1529e-05
2:88487428 A G 0.266103 -6.4097e-07
2:88495525 C T 0.047171 9.8155e-05
2:88496399 C G 0.215424 1.2831e-04
2:88497549 C T 0.036745 1.5687e-05
2:88500718 G T 1.165780 -1.2336e-04
2:88508779 G C 0.110969 -4.4323e-06
2:88509263 A G 0.036765 1.6770e-07
2:88510842 T C 0.028511 -2.7019e-06
2:88511832 T C 0.031052 -9.9344e-06
2:88514247 T C 0.022853 -8.1200e-05
2:88520410 C T 1.942664 1.2457e-05
2:88521935 G A 0.023171 -1.5660e-06
2:88522420 T C 0.099976 5.0056e-05
2:88524677 T C 0.048258 -3.1926e-06
2:88526980 T C 0.271189 1.4831e-05
2:88527414 G A 1.093805 -5.4220e-05
2:88527647 G A 0.220779 1.2348e-04
2:88532880 T C 0.078758 -2.3322e-05
2:88541315 A G 1.362395 1.3956e-05
2:88546358 T C 0.197189 4.4489e-05
2:88549952 A G 0.310430 9.6341e-05
2:88553545 C T 0.068943 -3.0633e-04
2:88557666 G A 0.241069 1.6558e-04
2:88559132 G A 0.027482 -8.3017e-05
2:88559986 A C 0.063143 -2.3195e-05
2:88579078 C G 0.218462 -4.9120e-05
2:88583640 C T 0.061380 -2.6235e-05
2:88589280 C G 0.040825 -2.7081e-05
2:88605091 A C 0.089245 2.5253e-05
2:88607680 T C 0.123218 -2.3142e-04
2:88628232 G A 0.043944 -3.0195e-05
2:88629309 T C 0.035963 -3.4330e-05
2:88634973 C T 0.142859 1.4616e-05
2:88636708 C T 0.064652 -1.2355e-04
2:88638294 G A 0.036862 7.9200e-06
2:88654568 C T 0.395660 5.7511e-06
2:88655307 C G 0.137636 7.6812e-05
2:88659588 G A 0.140947 3.4320e-05
2:88663920 C T 0.067294 1.4698e-05
2:88681428 A G 0.274711 -1.9116e-05
2:88684174 G A 0.149980 1.4393e-04
2:88684887 T C 0.040539 -5.4276e-05
2:88691193 G A 0.159964 3.0457e-04
2:88691722 G A 0.048427 9.2968e-06
2:88694167 C T 0.349931 -5.2668e-05
2:88698321 G A 0.280982 2.0048e-06
2:88699680 C T 0.036187 3.9016e-05
2:88706548 A G 0.046687 -1.1314e-04
2:88715212 A G 0.110115 8.1276e-05
2:88715405 A G 0.096999 -6.8480e-05
2:88716215 A G 0.021785 -8.1568e-05
2:88718938 C A 0.146146 1.1963e-04
2:88723471 C A 0.116266 8.8029e-05
2:88734327 A G 0.048774 3.5851e-04
2:88735011 T C 0.563982 -2.1183e-05
2:88736950 T C 0.837917 1.3710e-05
2:88738507 T C 0.177819 -5.0357e-05
2:88739292 T C 1.162242 -1.1223e-05
2:88747281 C T 0.127409 -4.0189e-05
2:88753047 G A 0.136873 -2.5445e-05
2:88753072 A C 0.121628 5.4574e-04
2:88773032 T C 0.419741 -5.4940e-06
2:88775136 C A 0.082825 -6.6487e-05
2:88777623 T C 1.950678 -4.9019e-06
2:88783018 C T 0.135419 3.4266e-05
2:88784492 C T 1.827706 -1.1506e-04
2:88794147 T G 0.075613 -1.4301e-05
2:88815733 T C 0.318071 -4.5658e-05
2:88820471 A G 0.349444 3.0777e-05
2:88829687 A G 0.106006 4.0069e-05
2:88831634 T C 0.021497 -7.2834e-05
2:88844697 C T 1.952343 1.3668e-05
2:88853144 T C 0.127649 5.8718e-05
2:88854890 G A 0.043321 -1.2638e-05
2:88855689 C G 0.049469 6.0096e-05
2:88871435 G A 0.164865 -3.4259e-05
2:88875926 C T 0.064081 -5.6720e-05
2:88913273 C G 0.563304 4.0922e-06
2:88917960 T C 0.054107 -2.8752e-05
2:88925859 A G 0.095402 -5.9626e-05
2:88928675 G C 0.045898 3.8269e-05
2:88929736 G T 0.683497 3.1889e-05
2:88931109 C A 0.084454 -1.0286e-05
2:88931461 C T 1.444249 -6.8902e-06
2:88936788 G A 0.056466 4.3193e-05
2:88976374 T C 0.058625 -9.5616e-05
2:88977848 G T 0.021438 1.6295e-05
2:88982756 T G 1.435096 -3.6038e-05
2:88986248 A G 0.069553 4.5549e-05
2:89000397 T G 0.109061 -8.7768e-06
2:89000734 A G 0.044658 6.1810e-05
2:89015230 C T 0.041429 6.0143e-06
2:89024956 G A 0.042675 -1.2070e-06
2:89026050 G A 0.868388 -5.6739e-05
2:89035642 T C 0.101047 1.5976e-05
2:89040514 A G 0.110924 5.0188e-05
2:89051131 C G 0.062422 -4.4914e-05
2:89054182 T G 0.067888 3.7068e-05
2:89098162 G A 0.035226 1.8829e-05
2:89107189 C T 0.712920 1.0312e-04
2:89108642 T C 0.090128 1.7802e-05
2:89119490 C A 0.062075 -4.6234e-05
2:89121178 T C 0.050442 5.4559e-05
2:89124238 C T 0.204258 -4.1305e-05
2:89125131 G A 1.124251 -2.3528e-05
2:89130884 A G 0.056966 1.3302e-04
2:89143493 A G 0.175011 -2.0691e-05
2:89175373 A G 0.183648 -2.5045e-05
2:89233666 A G 0.181168 -6.6255e-06
2:89279947 T C 0.175060 6.3056e-07
2:89436907 A G 0.173907 3.2820e-05
2:89486335 T G 0.180668 3.9852e-05
2:89503119 A G 0.122108 1.0465e-05
2:90080866 T C 0.046557 -2.9496e-05
2:90128716 C T 0.040864 7.7038e-05
2:91925461 A T 0.200250 3.7995e-06
2:91936463 A G 0.193924 2.0194e-05
2:91942165 G A 0.159324 8.5404e-05
2:91965175 A G 0.058041 1.1731e-05
2:92033179 G A 0.238232 3.4624e-05
2:92062781 G A 0.168493 5.2236e-05
2:92088433 G A 0.046330 -6.4514e-05
2:92132894 T C 0.070877 7.7734e-06
2:92162641 T C 0.057846 1.0537e-05
2:95358799 T C 0.238650 2.9141e-05
2:95364496 C T 0.941197 2.9245e-05
2:95376318 A G 0.071692 2.2985e-06
2:95425444 C G 0.138142 -1.3274e-05
2:95429197 T C 0.034515 3.0287e-05
2:95431369 T C 0.109723 -1.0432e-04
2:95467255 T C 0.228589 1.8048e-05
2:95526706 C G 0.036012 1.7451e-05
2:95533808 T C 0.751723 6.7781e-05
2:95539487 T C 0.042987 -4.8641e-05
2:95542433 G C 0.076061 5.1727e-05
2:95626616 A G 0.046943 -8.5006e-05
2:95627160 T C 0.051637 8.6307e-06
2:95628045 G A 1.518272 -3.7631e-05
2:95633647 A G 0.033000 -4.3920e-05
2:95666090 A G 0.033058 -4.1646e-05
2:95679016 G A 0.116876 -9.4770e-06
2:95680267 A G 1.019325 -7.5209e-06
2:95683120 A G 1.020260 -1.0846e-05
2:95687576 A G 0.047962 4.2604e-05
2:95690355 T G 0.041867 -6.8948e-05
2:95698546 C T 0.031627 -1.4152e-04
2:95700730 A G 1.346095 -1.7660e-05
2:95718195 T C 0.077892 -1.6414e-05
2:95719703 A C 0.038751 -1.1776e-05
2:95722609 T C 0.075522 1.2470e-05
2:95747660 C T 0.049907 -3.0034e-05
2:95766599 T C 0.071186 7.5332e-05
2:95766622 G A 0.027206 1.8439e-06
2:95778365 A G 0.289125 -7.4051e-05
2:95786254 C T 0.044999 -2.5937e-05
2:95806969 T C 0.181856 3.5333e-06
2:95816137 A G 0.070219 -2.7783e-05
2:95820666 G A 0.125075 -3.1387e-05
2:95830652 C T 0.973255 6.2418e-05
2:95834560 T C 0.047226 -4.0788e-05
2:95858319 G A 0.052438 2.4302e-04
2:95862736 C T 1.234853 6.3943e-06
2:95885744 G A 0.070504 1.0467e-04
2:95924274 T C 0.104458 -4.7083e-05
2:95930630 G A 1.484912 -1.3702e-05
2:95940651 G A 0.035518 -2.4451e-05
2:95947085 G A 1.493367 -1.3313e-05
2:95947099 A G 0.312777 -3.9498e-05
2:95955680 T G 0.997024 -3.8249e-05
2:95966107 T C 0.045398 -7.7261e-05
2:95967623 C T 0.121751 -8.6612e-05
2:95977591 G T 1.475814 -2.5729e-05
2:95989376 T C 0.070124 -2.2997e-05
2:95992215 A G 0.090310 -1.1797e-05
2:95992354 T C 0.195258 -1.0294e-04
2:96002695 G T 1.929262 -5.0050e-05
2:96006243 C T 0.048582 4.7358e-05
2:96017141 C T 0.041909 -3.3769e-05
2:96023664 T C 1.124504 3.8318e-06
2:96026199 A G 0.090024 1.5581e-04
2:96053409 T C 0.733271 -1.7506e-05
2:96061242 G C 0.071072 1.0866e-04
2:96062071 C G 0.055204 1.2435e-05
2:96077519 A G 0.032815 -7.4764e-05
2:96097401 T C 0.139233 3.0910e-05
2:96159722 G A 1.821016 -1.2693e-04
2:96168626 T C 0.054824 -6.8172e-05
2:96168712 G T 0.043457 1.0092e-05
2:96195632 C T 1.944121 -5.6255e-05
2:96199080 C A 0.044976 -8.3546e-05
2:96240368 A G 0.040536 -7.4134e-05
2:96240419 G A 0.033064 -7.9501e-05
2:96333656 T C 0.083231 -4.9587e-05
2:96341433 T C 0.707142 -2.5803e-05
2:96344462 T C 0.033181 -8.3060e-05
2:96345178 A G 0.051504 -2.1029e-06
2:96365890 C T 0.078278 -8.3138e-06
2:96367616 T C 0.427433 -1.5051e-05
2:96375841 T C 0.054983 -3.6924e-05
2:96377078 T C 0.734085 -1.6978e-05
2:96377326 T C 0.068888 6.7242e-05
2:96380253 T C 0.070069 -3.7835e-05
2:96391109 C A 0.675100 2.5234e-05
2:96392880 G A 0.088505 -2.4917e-06
2:96401427 T C 0.052312 2.0934e-05
2:96407567 G C 0.134799 3.7875e-05
2:96414236 A C 0.042422 -6.7022e-06
2:96420050 C T 0.729898 2.9618e-06
2:96423982 T C 1.558763 3.8513e-05
2:96465201 C T 1.623515 1.2383e-05
2:96496891 C A 0.695036 8.5981e-06
2:96521726 A G 0.037180 2.7148e-05
2:96561651 A G 0.077512 -2.9294e-05
2:96638132 T C 0.077554 -2.9809e-05
2:96672001 T C 0.781665 1.9234e-05
2:96683378 G T 0.692760 -2.3647e-05
2:96684876 G A 1.901336 1.5800e-06
2:96689460 A G 0.028079 -8.3720e-05
2:96690286 A G 0.024544 -1.0044e-04
2:96738585 C G 1.634671 2.0775e-05
2:96741757 G A 0.064263 7.6913e-05
2:96741795 A G 0.033658 -2.1342e-05
2:96748169 C G 0.070316 6.2585e-06
2:96750678 T C 0.039910 2.3904e-05
2:96756547 T C 0.691965 -2.7925e-06
2:96756911 T C 0.075603 4.2217e-05
2:96773950 T C 0.079768 -3.0560e-05
2:96776888 C T 0.043798 -1.6999e-05
2:96781257 G C 0.099262 -6.2303e-06
2:96787827 A G 0.084594 1.2773e-04
2:96795714 A G 0.757296 -3.1867e-05
2:96795857 C T 1.602603 6.7628e-06
2:96795944 G A 0.755468 -2.2307e-05
2:96798440 T C 0.035992 -8.9557e-05
2:96808549 C T 0.758961 -2.5472e-05
2:96809015 A G 0.071809 -1.3695e-05
2:96820847 A G 0.075642 -1.3141e-05
2:96821296 C A 0.091326 1.3887e-04
2:96836512 G A 0.327448 3.6869e-06
2:96855050 C T 0.342281 -2.4031e-05
2:96858914 G A 0.346195 -2.1704e-05
2:96859034 G A 0.279622 -2.3470e-06
2:96861159 G C 0.328814 -2.9010e-05
2:96868081 C T 0.075538 -1.2487e-05
2:96912401 G A 0.091598 1.1928e-05
2:96915586 G A 0.047518 -7.2171e-05
2:96925269 A T 0.715578 -2.8634e-05
2:96934504 C T 0.701673 -2.6450e-05
2:96943433 C G 0.042179 -2.5591e-05
2:96952833 G A 0.606303 -5.1910e-06
2:96963715 A G 0.084383 -7.6590e-05
2:96972104 T C 0.044610 4.2226e-05
2:96987742 A G 0.614129 -2.6086e-05
2:96991345 G A 0.030637 2.3747e-05
2:96991492 G A 1.384135 -6.9662e-05
2:96998906 C T 0.030419 1.8011e-05
2:97004358 A G 0.041857 -9.0469e-06
2:97005568 C G 0.020120 -7.3240e-07
2:97012155 T C 0.660316 -2.2139e-05
2:97020068 A G 0.022850 1.9311e-05
2:97023374 C T 0.025762 -4.8020e-05
2:97039666 A C 1.360639 -5.6684e-05
2:97043803 A C 1.334484 -3.6457e-05
2:97053119 T C 0.639731 -2.1148e-05
2:97057040 T C 0.027881 -1.1341e-04
2:97059003 C T 0.052575 -8.3066e-06
2:97066497 C G 0.288745 2.7400e-05
2:97075052 A G 1.309664 -3.6022e-05
2:97079413 T G 0.043295 -1.8965e-05
2:97089912 G A 0.596381 -2.5243e-05
2:97094536 G C 1.282731 -6.0479e-05
2:97101590 T C 0.106944 3.1631e-05
2:97115019 T C 0.039199 3.2841e-05
2:97132933 G A 0.055665 2.2298e-05
2:97136884 G A 0.052727 -5.2701e-06
2:97137311 T C 0.035914 -1.0532e-04
2:97139307 A G 0.650312 -2.6863e-06
2:97149664 C G 0.458424 1.3408e-05
2:97150288 G T 0.110985 1.9683e-05
2:97160382 A G 1.272630 -7.5056e-05
2:97162780 A G 0.041104 -2.6368e-05
2:97167343 T C 0.072919 -5.0999e-06
2:97176334 T G 0.051345 -1.9574e-05
2:97179828 G A 1.274870 -7.0634e-05
2:97187605 T C 0.555199 -4.2463e-05
2:97194882 C T 0.020257 -3.3094e-05
2:97198800 C T 1.276859 -6.7689e-05
2:97199694 G A 1.558276 1.6551e-05
2:97200810 G T 0.093432 1.7676e-04
2:97204048 G C 0.040666 -5.8634e-05
2:97213643 A G 0.060374 1.0534e-05
2:97218367 G A 0.066064 -5.2743e-05
2:97218789 A G 0.043526 -3.2339e-05
2:97257528 G A 0.035324 1.8974e-05
2:97257546 A G 0.041059 -3.4978e-05
2:97258178 A C 0.053282 -1.6678e-05
2:97267260 C G 0.503247 -8.5375e-06
2:97271090 A G 0.033947 2.8178e-05
2:97284917 A G 0.713926 7.8703e-05
2:97289422 T C 0.242188 2.0162e-05
2:97292386 A G 0.091170 6.1358e-06
2:97298290 T C 1.327487 3.4517e-05
2:97313241 T C 0.064412 -3.6606e-04
2:97319534 C G 0.624596 4.7880e-05
2:97327721 T C 0.034622 1.8530e-05
2:97328890 G A 0.090508 -1.1392e-05
2:97335510 C T 0.034853 1.8429e-05
2:97346335 C T 0.578335 -1.7141e-06
2:97346403 A G 0.057197 -7.0780e-05
2:97349315 G C 0.394742 -2.7244e-06
2:97350229 T C 0.087421 6.9501e-05
2:97351840 G A 0.852925 -2.3868e-05
2:97353901 A G 0.020166 -9.4751e-05
2:97359236 A C 0.127156 -6.2691e-05
2:97365213 T C 0.075525 -3.3336e-05
2:97368670 A G 0.033902 -3.5097e-05
2:97381556 T C 0.138412 7.3297e-05
2:97386826 A C 1.472085 1.8369e-05
2:97405440 A G 0.650351 2.0431e-05
2:97410949 G A 0.657190 1.9988e-05
2:97413488 G C 0.644821 6.9769e-06
2:97418083 G T 0.062364 -1.3787e-05
2:97420335 G A 0.126539 -6.9438e-05
2:97439075 A G 0.066927 -3.2765e-07
2:97447303 A C 0.035502 4.4087e-06
2:97454650 G T 0.789049 -6.4557e-07
2:97465384 T C 0.052747 -3.8698e-05
2:97473929 G A 0.149691 -3.0049e-05
2:97486461 C T 0.092965 1.1570e-05
2:97493877 C T 0.147273 -3.2139e-05
2:97500775 G A 0.363560 7.9725e-05
2:97512059 A G 0.143985 -2.4990e-05
2:97515830 A T 1.837777 -5.4915e-05
2:97525099 C T 0.151956 -4.3412e-05
2:97528099 G A 0.057180 7.4739e-05
2:97532849 A G 0.167653 -3.5566e-05
2:97537070 C T 0.372470 -2.8451e-05
2:97540580 A C 0.544309 -8.6603e-05
2:97540653 A G 0.038355 2.2108e-06
2:97541238 C T 0.556127 -1.0349e-04
2:97543936 C T 0.553161 -2.0507e-04
2:97545306 T C 0.064694 -1.7444e-06
2:97557019 C T 0.369081 -1.4995e-04
2:97560801 A G 0.068258 6.5583e-05
2:97560913 T C 0.352946 -1.0897e-04
2:97564695 C T 0.044941 -5.4627e-07
2:97566051 T C 0.049319 6.1746e-05
2:97569735 A G 0.176786 -4.3684e-05
2:97576854 G A 1.791074 4.4702e-05
2:97587503 T C 0.065908 2.3059e-05
2:97591670 C T 0.057443 -6.1994e-05
2:97594303 T C 0.041770 -3.0207e-05
2:97601024 G A 0.264321 -1.4233e-05
2:97601119 T C 0.073649 -2.0943e-05
2:97606810 C T 0.022659 -6.7635e-05
2:97607484 A G 0.457508 2.2548e-06
2:97607668 G A 0.023149 -5.9104e-05
2:97611011 A C 0.060764 -7.3377e-06
2:97619542 T C 0.055817 5.7708e-05
2:97621998 G T 1.614648 4.2745e-05
2:97626485 T C 0.100794 -2.1955e-05
2:97633267 C G 0.189526 5.9565e-06
2:97634828 T C 0.044145 -6.8881e-06
2:97637905 C T 1.752959 3.8054e-05
2:97638495 A G 0.070176 1.5317e-04
2:97654678 T C 1.752180 3.6898e-05
2:97655079 C T 0.051455 6.5667e-05
2:97661594 T C 0.067168 7.9450e-07
2:97668022 A G 0.453928 2.9669e-06
2:97668945 T C 0.180756 1.0911e-04
2:97669032 T C 1.538266 3.9084e-05
2:97669158 T C 0.089235 -3.7202e-05
2:97682954 A C 1.953047 -6.6283e-05
2:97695036 A C 0.189659 1.1726e-05
2:97716168 T C 1.578120 -1.0068e-06
2:97738917 C G 0.034596 -3.2926e-05
2:97776627 A C 1.572901 -1.3297e-07
2:97846021 T C 1.572706 4.6357e-06
2:97846850 C T 1.786105 -1.1466e-05
2:97871442 A G 1.568438 -1.0321e-05
2:97871906 A G 0.188406 5.0813e-06
2:97877399 C T 1.786835 -2.6237e-05
2:98014883 T C 0.184145 1.8970e-05
2:98017804 A G 0.206823 -1.0794e-05
2:98022476 G A 1.295110 2.8692e-05
2:98023948 A G 0.022373 -6.0488e-05
2:98165920 G A 0.021062 -9.9017e-05
2:98168573 C T 0.151612 1.0771e-05
2:98175863 C T 1.355708 1.3586e-05
2:98261495 G T 0.096869 -2.6103e-05
2:98262570 T C 0.022269 4.1236e-05
2:98271186 T C 0.059735 -1.5030e-05
2:98271946 G A 1.476191 5.9860e-05
2:98277729 A G 0.052721 7.8871e-05
2:98279574 A G 0.143660 1.1198e-05
2:98314445 T C 0.028722 4.6431e-06
2:98316794 A G 0.028248 1.1748e-05
2:98318199 C T 1.954511 -4.6426e-05
2:98322747 A C 0.107603 -4.6013e-05
2:98325330 G T 0.893987 2.5616e-05
2:98325447 C T 0.444162 5.4169e-06
2:98333310 A G 0.380840 -7.0427e-06
2:98336352 A C 0.572830 -1.3871e-05
2:98339664 T C 0.200461 -5.0410e-05
2:98342701 C T 0.068394 -7.5483e-06
2:98350346 T C 0.233908 -7.3408e-05
2:98362597 A G 0.057083 2.1587e-05
2:98365250 A G 1.572486 -1.3134e-05
2:98373842 T A 0.044986 1.9894e-05
2:98374158 T C 0.065038 -1.6628e-05
2:98380681 C T 0.157821 2.5625e-04
2:98380768 A G 0.080190 -3.5210e-05
2:98386364 A C 0.020107 3.7596e-06
2:98387915 G C 0.060942 5.0286e-05
2:98391414 A C 1.208699 -6.4512e-05
2:98403683 T C 0.566218 9.0249e-06
2:98405929 G A 0.790568 2.9431e-06
2:98414553 T C 0.046544 -1.4790e-07
2:98433587 G A 0.051302 7.4092e-05
2:98446938 C T 0.163365 -5.4098e-06
2:98454545 T C 0.727204 -1.6944e-05
2:98467772 A G 0.140765 -4.9346e-06
2:98499812 G A 0.310086 -1.0555e-04
2:98502201 C T 0.470589 6.3300e-05
2:98514658 T G 0.039786 -1.3026e-06
2:98521823 A C 0.791347 5.8816e-06
2:98521952 T A 0.062971 -2.7267e-05
2:98541874 G A 0.075931 1.3093e-04
2:98567907 T C 0.099408 -1.8838e-04
2:98584445 C T 0.045583 1.7446e-05
2:98586242 C A 0.161869 -4.6303e-05
2:98589924 C T 0.057804 3.9677e-05
2:98611994 T G 1.592174 -1.8118e-05
2:98624682 T C 0.109992 -8.6684e-05
2:98627458 A G 0.146516 -1.5184e-04
2:98629226 T C 0.121031 -3.3558e-05
2:98631308 T C 0.063474 -1.0608e-04
2:98636132 C T 0.091556 1.8534e-05
2:98639049 A G 0.054986 -9.9577e-05
2:98642160 C T 0.945371 9.4771e-06
2:98647986 C T 0.048826 5.1923e-06
2:98653406 C T 0.149480 -6.9352e-06
2:98654603 C T 0.057690 3.5017e-05
2:98675486 C A 0.661371 1.1074e-05
2:98696642 A G 0.138340 3.4031e-06
2:98696966 C T 0.960746 -7.8180e-06
2:98699888 T C 0.763381 1.6478e-05
2:98709684 C T 0.420471 2.2407e-04
2:98710243 T C 0.569662 3.6431e-04
2:98715572 G A 0.046732 6.1529e-05
2:98716393 T G 1.039952 3.1622e-05
2:98730227 T G 0.431773 2.8996e-04
2:98731630 A C 0.040796 3.7166e-05
2:98732361 A G 0.053581 -1.7872e-05
2:98736225 T C 0.137204 2.1733e-05
2:98740587 G C 0.048251 -4.0408e-05
2:98743130 A G 0.648170 -3.0121e-05
2:98746210 C T 1.151719 2.6822e-07
2:98749586 G A 0.052692 -1.1128e-05
2:98763159 T C 0.251082 1.1003e-06
2:98765088 G A 0.050351 3.0671e-05
2:98767565 C T 0.290092 4.1269e-05
2:98770225 T C 0.089670 3.7049e-05
2:98777673 A G 0.729684 1.9287e-05
2:98779439 T G 0.107843 -7.0032e-05
2:98784275 C T 1.080725 1.2585e-05
2:98789352 A G 0.045944 -7.7623e-05
2:98790763 T C 0.256564 3.3346e-05
2:98795792 G C 0.847495 -1.7863e-05
2:98798845 G A 0.053698 2.7625e-05
2:98803928 A G 0.049705 5.2014e-06
2:98804314 A G 1.684672 2.3140e-05
2:98807161 A G 0.047261 -1.3679e-05
2:98809432 C T 0.133598 1.8756e-04
2:98817882 T C 0.150772 -7.7064e-05
2:98822531 T C 0.158094 -1.3334e-04
2:98823261 T A 0.371009 2.7707e-06
2:98829237 G A 1.593210 1.3456e-05
2:98829764 A G 0.025872 -3.4883e-05
2:98834128 C A 0.070131 -8.3886e-05
2:98844674 G C 1.227368 -9.0530e-07
2:98853173 A G 1.070631 3.4380e-05
2:98869735 A G 0.370740 4.6579e-06
2:98887686 T C 0.141180 -7.6203e-05
2:98889608 T C 0.049258 9.7201e-05
2:98889961 T G 1.715672 -5.9049e-05
2:98891753 T C 0.051968 -4.8812e-05
2:98901175 A G 0.051955 -9.5676e-06
2:98919820 A G 0.301813 2.2272e-05
2:98924921 C T 1.006891 -2.3183e-05
2:98928429 G C 0.142365 -5.9961e-05
2:98950394 T C 0.045106 9.4837e-05
2:98951825 C G 0.035401 3.4665e-06
2:98954084 T C 0.079125 4.4551e-06
2:98962749 T C 0.095344 4.8278e-05
2:98972687 C G 0.118499 -3.1197e-05
2:98974389 G T 0.555997 -3.8110e-06
2:98986510 C T 0.372041 2.9234e-05
2:98987199 T C 0.170688 -8.8223e-05
2:98989700 C A 0.855252 1.3156e-05
2:98991164 G A 0.028981 -6.9242e-06
2:98991794 A G 0.355261 -1.0248e-05
2:98992966 T C 0.081124 7.7249e-06
2:98993342 A T 0.114643 -5.2931e-05
2:98994134 G A 0.166449 -2.0818e-05
2:98994309 G T 0.125218 3.1757e-06
2:98994414 C T 1.341833 -1.9234e-05
2:98994641 A G 0.144946 6.6340e-05
2:98994973 T C 1.687564 -2.8923e-06
2:98996372 C T 0.025878 3.5421e-05
2:98997682 T C 1.792983 -2.6428e-05
2:99001403 T C 0.430455 -2.4788e-05
2:99005601 T C 1.264104 4.7369e-06
2:99035286 T C 0.062088 -2.2844e-05
2:99036514 C T 0.021042 -1.9231e-05
2:99040544 A G 0.036778 4.1796e-05
2:99083892 C A 0.524806 2.6561e-05
2:99091799 C G 0.328791 3.6571e-05
2:99124252 T C 0.049228 -7.6881e-05
2:99147872 G A 0.405365 5.4568e-05
2:99150802 C G 0.458274 1.9867e-04
2:99154508 A G 0.057362 5.8308e-05
2:99156296 T G 0.628689 -4.6882e-05
2:99159810 A G 0.026849 -3.3949e-06
2:99172244 G A 0.494828 2.1886e-05
2:99175511 T G 0.134686 -2.6304e-05
2:99180477 A G 0.074487 3.6950e-05
2:99186183 C T 0.182801 -1.7475e-04
2:99203008 G A 1.535007 3.3219e-05
2:99207180 G A 0.057077 1.7646e-05
2:99209194 T C 0.031932 -6.7611e-05
2:99210428 C A 0.039079 1.9810e-05
2:99230408 C T 0.032753 1.3131e-06
2:99231323 C T 0.044853 -7.9830e-05
2:99237792 T C 0.468433 8.3064e-05
2:99239931 T C 0.307791 -1.2698e-05
2:99267111 C T 0.031808 8.4156e-06
2:99267946 C T 0.853474 3.5873e-04
2:99270181 G T 0.049430 -1.3188e-05
2:99286919 T C 0.083370 1.9125e-05
2:99293756 G A 0.034444 -7.2525e-05
2:99297377 T C 0.047119 3.6067e-05
2:99300438 A G 0.137883 -2.6652e-04
2:99301833 C T 0.680637 -6.2732e-05
2:99307175 C A 0.029209 -3.2834e-05
2:99320597 T C 0.091618 -7.7797e-06
2:99327311 C A 0.469748 6.8561e-05
2:99344347 A C 0.138733 1.4881e-04
2:99351716 G A 0.394184 9.5286e-05
2:99362181 A G 0.283273 2.7745e-05
2:99371417 C T 1.154186 -1.3398e-05
2:99371793 A G 0.057628 -3.6841e-05
2:99378801 C T 0.752427 -6.3559e-05
2:99379459 C A 1.110791 -2.0317e-05
2:99384371 A G 1.020309 -1.0375e-05
2:99385033 A G 0.209893 -1.5412e-04
2:99391036 T C 0.060089 -4.1740e-05
2:99403349 T C 0.081121 3.6110e-05
2:99416151 T G 0.022324 5.2545e-07
2:99427432 T A 1.510894 -3.0145e-06
2:99431805 C T 0.110534 -5.2472e-05
2:99431907 T C 1.903919 -1.8077e-05
2:99442588 A G 0.028777 -1.6284e-05
2:99444701 G A 0.669381 -2.3870e-05
2:99449174 T C 0.825148 1.7021e-07
2:99450884 A G 1.905305 6.7025e-06
2:99457702 C T 0.105607 1.6223e-05
2:99457973 C T 0.743138 -1.8069e-05
2:99465502 G A 1.130677 1.6093e-05
2:99467254 C A 0.088713 4.0157e-06
2:99485676 T C 0.045411 2.1083e-05
2:99486318 T C 0.705425 -6.7312e-05
2:99493797 T C 0.044765 1.4441e-04
2:99496928 T G 0.153524 6.5168e-05
2:99512690 A G 0.060773 -9.6302e-05
2:99513380 G T 0.115808 -5.1839e-05
2:99523815 C G 0.330382 2.5491e-05
2:99530504 C T 0.081913 -1.7562e-06
2:99531057 A C 0.028008 5.1996e-06
2:99537815 G A 0.106957 -1.9893e-05
2:99538362 C G 0.739071 -2.6480e-05
2:99546599 A G 0.034317 -1.9290e-05
2:99551531 G A 0.039459 -1.2354e-05
2:99551739 C T 0.127857 6.1747e-05
2:99555466 A G 0.047602 -2.0502e-05
2:99563294 A G 0.037427 1.3102e-04
2:99565713 T C 0.488921 1.0968e-06
2:99567514 C T 0.586287 -2.9150e-05
2:99577597 T C 0.027878 2.9133e-05
2:99585649 C G 0.094312 1.0657e-04
2:99590397 T C 0.530246 -2.2964e-05
2:99591477 G A 0.029695 -2.7932e-05
2:99602625 C T 0.559032 -3.2773e-05
2:99610105 A T 0.107184 -4.1734e-06
2:99624713 C T 0.065032 6.2229e-05
2:99641951 G T 0.051815 1.4837e-04
2:99645055 C T 0.540505 -2.4295e-05
2:99651439 G T 0.030455 -5.0178e-06
2:99680467 G A 0.030075 4.3651e-05
2:99682932 T C 0.037005 -3.2757e-05
2:99690243 T C 0.026304 1.8775e-05
2:99725103 A G 0.076749 -3.8377e-05
2:99731229 C G 0.176001 -1.9762e-05
2:99767073 A G 0.027800 -3.7962e-05
2:99769602 C T 0.407725 1.6115e-05
2:99771681 C G 0.357672 -2.3926e-05
2:99778735 G A 0.028076 3.4200e-05
2:99778985 C T 1.280738 3.2586e-05
2:99782848 C A 1.253058 2.1664e-05
2:99795845 C A 0.038573 5.1006e-05
2:99797598 A G 0.028176 3.9158e-05
2:99802191 A G 0.049037 1.4546e-05
2:99804642 C T 1.758880 -1.4437e-05
2:99810055 T C 0.475879 -5.7398e-05
2:99812070 A G 1.311024 2.4807e-05
2:99812108 C T 0.028053 -2.8772e-05
2:99830738 A G 0.029423 5.5432e-05
2:99831570 C T 1.762258 -1.7361e-05
2:99841944 G A 0.071209 -4.0274e-05
2:99854284 C T 1.241880 2.2037e-05
2:99857353 T C 0.029767 -2.7765e-06
2:99862274 C T 0.027355 -3.1497e-05
2:99866438 G C 0.029036 4.5545e-05
2:99895023 A G 0.023834 -1.4059e-04
2:99899445 C T 0.421159 7.7588e-06
2:99900248 T G 0.860640 2.0662e-05
2:99902066 C T 1.744014 -8.5313e-06
2:99918544 C A 0.834045 3.3066e-05
2:99921275 A G 0.048982 1.1003e-05
2:99922967 T C 1.302193 -8.6268e-06
2:99932255 T C 1.192911 3.4029e-06
2:99937059 C T 0.038586 3.9675e-05
2:99949559 C T 0.022285 1.9209e-05
2:99952086 T C 1.743621 -8.4855e-06
2:99953578 T C 0.037634 2.1712e-05
2:99963430 G T 0.051981 -2.4252e-04
2:99992822 C A 1.115841 -1.5171e-06
2:100010044 C T 0.288856 2.3393e-05
2:100027151 C G 0.041766 7.1476e-06
2:100036592 T G 0.115951 -3.5345e-04
2:100037832 C T 0.028647 5.2459e-05
2:100039664 T C 1.844084 -1.9914e-05
2:100055158 C T 0.251160 2.8034e-05
2:100058870 T C 0.552089 -1.1575e-05
2:100072915 G T 0.024739 -6.7865e-05
2:100085581 C T 0.040848 4.5090e-05
2:100089078 A G 0.547432 -9.2852e-06
2:100090098 G A 0.859994 -1.3976e-05
2:100090226 G T 0.280514 1.2030e-05
2:100110697 T C 0.270280 9.6647e-07
2:100119654 T C 1.692929 -1.4350e-05
2:100134353 T C 0.051682 -3.6150e-05
2:100140736 T C 0.022159 -5.8807e-06
2:100142818 A G 0.251345 5.3194e-06
2:100152511 C G 0.021026 3.6639e-05
2:100160024 C T 1.144764 -5.0070e-07
2:100161578 A G 0.026716 1.5261e-04
2:100161824 C A 0.038254 -3.7871e-05
2:100165648 T C 0.051728 -1.4758e-04
2:100171382 A G 0.309528 -6.2614e-06
2:100173905 T C 0.658274 2.1421e-06
2:100174544 A C 0.318924 -6.2489e-06
2:100178915 T G 0.053399 5.6284e-05
2:100181858 A G 0.063828 5.1238e-05
2:100184719 T C 0.378494 3.4292e-06
2:100187340 T C 0.039647 -3.4858e-05
2:100187886 G A 0.072630 -3.3653e-05
2:100188910 C G 0.020731 2.3506e-05
2:100190979 G T 0.044246 5.6905e-05
2:100193898 A G 0.308103 -4.7431e-06
2:100195156 C T 0.327256 -6.3049e-06
2:100206248 C T 0.050273 -4.5036e-05
2:100210642 C T 0.420182 4.0634e-05
2:100213966 A G 0.926003 -2.8487e-04
2:100224741 A G 0.052656 2.1667e-05
2:100238711 T G 0.092488 5.3189e-05
2:100238749 A G 1.932537 8.7328e-05
2:100241519 T C 1.928973 8.3021e-05
2:100243154 C T 0.258024 7.4310e-05
2:100248821 A G 0.038521 -1.1625e-04
2:100269599 A C 0.103809 -1.5903e-04
2:100271418 C T 0.056914 1.7471e-04
2:100271545 G A 0.020977 1.9118e-05
2:100272614 A C 1.635921 -8.5208e-07
2:100273067 T C 0.148506 1.6920e-05
2:100274322 C T 1.933796 5.6805e-05
2:100277192 A G 0.145504 1.6429e-04
2:100287065 C T 1.002486 -2.3441e-04
2:100289102 T C 0.077664 -2.0722e-04
2:100295638 A C 1.024551 -1.7094e-04
2:100296588 G C 0.036602 2.7192e-06
2:100297229 A G 0.044574 2.2918e-05
2:100307889 T C 0.046885 -6.6535e-05
2:100318617 C T 0.133449 -1.7903e-05
2:100328971 G A 0.044963 3.0621e-05
2:100339958 C T 0.035943 -1.6207e-05
2:100343409 C T 0.023022 -3.7983e-06
2:100359383 T C 1.616644 -8.1115e-07
2:100365061 C T 1.727821 7.5595e-06
2:100371245 T C 1.561548 1.5876e-06
2:100375131 C T 0.047024 -5.1410e-05
2:100376283 T G 0.037002 -5.4481e-06
2:100376919 G T 1.691225 -9.6388e-06
2:100383580 C T 0.509904 7.4191e-06
2:100392309 T C 1.600039 -1.5785e-05
2:100394020 C T 0.090466 1.4621e-05
2:100397542 T C 0.155024 -4.2069e-05
2:100398843 T G 0.035522 -3.5205e-05
2:100399866 T A 0.137243 -3.2066e-05
2:100403142 G A 0.084049 1.1596e-04
2:100416647 C T 0.165436 1.1465e-04
2:100422209 C T 0.070290 7.1675e-05
2:100428156 C T 1.401045 9.3221e-06
2:100430148 C T 0.203697 3.2165e-05
2:100445219 A C 0.285629 -2.2251e-05
2:100455062 A G 0.069949 5.4628e-06
2:100460654 T C 1.361155 1.1539e-05
2:100467997 T G 0.040640 -1.0527e-04
2:100468953 T C 1.680725 2.7650e-06
2:100470189 C T 0.071579 6.6898e-05
2:100475992 T C 0.020468 -1.8240e-05
2:100483622 A G 0.037031 -5.8388e-06
2:100493439 G A 0.761593 -2.4707e-04
2:100494192 C G 0.033120 -2.1364e-05
2:100494869 T C 0.040647 -2.8186e-05
2:100496211 A G 0.020455 -3.3948e-05
2:100516928 A G 0.038306 -5.8333e-06
2:100522226 A G 0.115938 -3.9003e-05
2:100528231 G C 0.810218 1.6022e-04
2:100540193 T C 0.051841 -5.7073e-06
2:100549338 T G 0.254827 5.2023e-06
2:100552806 C T 0.083883 -9.0110e-05
2:100555866 G C 0.029880 -5.2069e-06
2:100556248 G C 0.079196 9.7634e-06
2:100562328 T C 1.568208 -4.8879e-05
2:100564800 C A 0.039907 1.3878e-04
2:100582615 C T 0.278242 6.1166e-06
2:100588589 T C 0.036141 -5.4206e-05
2:100591021 C T 0.176296 3.7518e-05
2:100594712 T C 0.139431 1.9510e-05
2:100604753 C G 0.056457 -1.5084e-04
2:100607421 C T 0.296009 2.3187e-05
2:100619785 C T 0.289959 -1.3774e-04
2:100619973 G C 0.082845 -6.6435e-05
2:100647704 C T 0.034418 -1.0110e-05
2:100658313 A G 0.021451 4.9433e-05
2:100670107 T C 0.346637 -1.9090e-05
2:100679024 C T 0.718168 -7.7020e-05
2:100680681 G A 0.540213 3.7334e-06
2:100684598 A G 0.028524 -2.4501e-05
2:100686981 T C 0.025112 -4.3643e-05
2:100691493 C T 0.356078 -1.0895e-04
2:100692667 A G 0.083296 6.1044e-06
2:100692877 A C 0.074652 -4.6494e-05
2:100723645 A G 1.513020 -3.6937e-05
2:100735856 C T 0.287314 2.7663e-06
2:100737749 G A 0.071293 -1.2319e-04
2:100739732 A G 0.249037 2.5943e-05
2:100741458 G A 0.063328 2.3997e-05
2:100745739 A G 0.020176 -1.4985e-05
2:100760172 C T 1.027615 -6.1815e-05
2:100763791 G A 0.054064 4.3736e-05
2:100765996 G A 0.030429 -1.4938e-05
2:100774881 T C 0.170960 2.3982e-05
2:100775920 A C 0.719440 -1.8550e-04
2:100776303 T G 0.122290 -6.9430e-05
2:100794978 G C 0.026592 -2.4487e-06
2:100801867 G A 1.794180 -3.8033e-05
2:100806940 A T 1.078252 -5.2008e-05
2:100813021 C T 0.140710 1.4265e-06
2:100825367 T C 1.073299 -6.9346e-05
2:100832996 T C 0.175991 1.8190e-05
2:100835465 T G 0.055564 1.7710e-05
2:100835734 G A 1.052672 -7.2362e-05
2:100838455 C T 0.805738 -1.7972e-04
2:100845088 G A 1.306457 -2.2433e-05
2:100851105 G A 0.116837 3.6401e-05
2:100854409 T C 0.052075 4.5328e-05
2:100858122 G A 0.759853 -6.2516e-05
2:100859408 A G 0.030754 1.4543e-05
2:100884589 C T 0.368052 7.1355e-05
2:100885992 G A 1.765296 -6.5727e-05
2:100887893 A C 0.076866 -1.5222e-05
2:100891403 T C 0.045161 -5.9199e-05
2:100908508 A G 1.820260 -6.7982e-05
2:100908996 T C 0.321391 -1.6163e-04
2:100915330 T G 0.022999 -3.2600e-05
2:100915772 G A 1.288820 -6.3330e-04
2:100917739 A C 0.999737 -6.5397e-05
2:100922115 G A 0.067551 1.1415e-05
2:100938917 C G 0.913163 -7.8690e-05
2:100939433 C T 0.980590 -9.4092e-05
2:100966244 T C 0.043136 3.7453e-05
2:100971407 G A 1.024862 -4.8739e-05
2:100976139 C T 0.035035 5.4716e-05
2:100988905 A C 0.081381 -9.3457e-06
2:101008855 A G 0.028124 5.1162e-06
2:101009326 C T 1.003528 -5.6074e-05
2:101014624 A G 0.060364 1.3263e-05
2:101031561 T G 0.985693 -6.7292e-05
2:101032219 T C 0.119784 6.9915e-05
2:101043509 A G 0.342654 3.9660e-05
2:101049115 G T 1.419500 7.5949e-05
2:101053495 T C 0.033039 -1.2150e-05
2:101059331 A G 0.056453 -8.6038e-05
2:101063673 T C 0.062198 1.0459e-04
2:101067325 C T 0.041974 -1.0204e-05
2:101067344 C A 0.343910 -3.3978e-05
2:101081651 T C 0.160366 -1.0859e-05
2:101083501 A G 0.954365 -3.9418e-05
2:101085912 A T 0.043136 -2.8020e-06
2:101087335 A C 0.450926 -2.1788e-05
2:101087709 A G 0.064711 3.7184e-05
2:101090713 A G 0.483591 -1.1595e-05
2:101101667 A G 0.083731 5.2024e-05
2:101102665 G A 1.002944 -2.8507e-05
2:101105365 A G 0.020857 -2.8568e-05
2:101149619 G A 0.835009 -2.1844e-05
2:101152337 T C 0.032668 1.4179e-06
2:101157387 A G 1.407021 4.1092e-05
2:101159761 A G 0.595547 1.1357e-04
2:101164891 T C 0.209130 9.9348e-06
2:101175885 G C 0.341495 -1.6587e-07
2:101176148 T C 0.381337 -4.2357e-05
2:101179174 G A 0.101242 5.3296e-06
2:101193877 A G 0.056096 -2.6101e-06
2:101198221 T C 0.441783 2.7925e-05
2:101200283 G T 1.164556 3.4897e-06
2:101209845 T C 0.187140 -2.1020e-05
2:101225176 T C 0.020857 -6.3294e-05
2:101228152 C T 1.094409 -1.6026e-06
2:101241404 T C 1.791727 4.1179e-05
2:101244890 T C 0.046125 -7.5563e-06
2:101248462 A G 0.139347 1.0772e-04
2:101249897 C A 0.896172 -8.7441e-06
2:101253512 T C 0.040510 4.4761e-05
2:101262424 A G 0.036044 -2.1141e-05
2:101262482 T C 1.232892 -6.8287e-04
2:101262830 A G 0.660400 -5.7063e-06
2:101280132 C G 1.903718 -2.0813e-04
2:101287916 G A 0.050299 -3.4078e-05
2:101290628 T C 0.098184 -3.2419e-05
2:101292099 T C 0.658131 -2.8453e-05
2:101293206 T C 0.338136 3.5048e-04
2:101296295 A G 0.027845 -3.0838e-05
2:101317115 C A 0.345559 5.3817e-04
2:101325207 G A 0.126500 -6.1629e-05
2:101326877 A C 0.982629 4.6681e-05
2:101327847 T C 0.109956 -5.8853e-05
2:101338073 A C 0.954206 2.3768e-05
2:101338489 C T 0.628248 8.3270e-05
2:101339280 A C 1.576556 -1.0038e-04
2:101339285 A G 0.086382 1.2152e-05
2:101340062 A C 0.048988 3.4737e-05
2:101343638 G A 1.366049 -1.6481e-05
2:101347811 G C 0.027553 7.6400e-05
2:101349735 T C 0.324254 -1.4155e-05
2:101352613 T C 0.456963 -8.0267e-06
2:101358568 C A 0.110417 2.6596e-05
2:101361152 A G 0.034743 -7.5545e-05
2:101364305 G A 0.269258 -1.1665e-07
2:101368376 G A 0.422100 2.8479e-06
2:101395850 G A 0.441721 -1.5807e-05
2:101409601 T C 0.041916 3.6405e-05
2:101413247 T C 0.051033 -5.5308e-05
2:101413381 C A 1.316350 -8.4668e-06
2:101421295 C T 0.237829 -5.6047e-05
2:101422395 A G 0.042753 7.2470e-05
2:101424331 A G 0.110297 8.4500e-05
2:101429209 A G 0.033152 8.0571e-05
2:101440151 G A 0.341216 3.0976e-06
2:101440837 C T 0.247034 -2.1533e-06
2:101448968 T C 0.035924 -1.0188e-05
2:101450902 A G 0.074821 3.6589e-05
2:101451819 C T 0.667327 -1.7423e-03
2:101452467 T C 0.244499 -1.8723e-05
2:101452732 T C 0.281231 5.4973e-05
2:101460947 A G 0.336477 6.9366e-05
2:101462244 C A 0.031721 -1.6297e-05
2:101463704 T G 0.195680 -1.6767e-04
2:101464425 G A 0.066087 6.8725e-06
2:101475877 T C 0.035745 6.0607e-06
2:101486132 C T 0.158730 -1.1918e-05
2:101491972 G T 1.519648 -1.2742e-05
2:101495174 T C 1.419410 5.0174e-07
2:101504425 A G 0.087918 -2.8419e-06
2:101512505 A G 0.567786 -1.5399e-04
2:101521641 A G 0.058868 4.0898e-05
2:101526473 G A 0.456038 -1.5335e-04
2:101530548 C A 0.335364 5.1913e-05
2:101536445 C T 0.205807 6.2491e-05
2:101539790 A G 0.518327 9.3098e-05
2:101541798 T C 1.614151 5.4124e-05
2:101546550 G A 0.423600 -3.5366e-05
2:101549843 C T 0.159659 -6.8396e-06
2:101550987 C A 0.466184 2.1345e-04
2:101552095 C T 1.512693 7.6099e-05
2:101553875 C T 0.111196 8.9993e-06
2:101554036 T C 0.118756 -1.0772e-05
2:101554872 T G 0.090800 5.9720e-05
2:101556678 T C 0.089547 2.3995e-04
2:101559604 C T 1.097519 -3.4642e-05
2:101570654 C A 0.231338 -2.9834e-05
2:101571705 G A 0.394447 -8.9409e-05
2:101576746 T C 0.279008 9.2914e-05
2:101578022 A G 0.354095 -5.5940e-05
2:101579811 G C 0.413480 3.3758e-05
2:101580772 C T 0.047265 4.2185e-07
2:101584895 T C 0.155887 -1.3035e-05
2:101587564 A G 0.026164 -1.3666e-05
2:101589195 C T 0.132216 -6.5736e-05
2:101591304 G A 1.311618 -2.5028e-05
2:101591844 T G 0.058450 1.7439e-05
2:101594191 T C 0.358406 -3.7215e-05
2:101596146 A C 0.054155 -1.3574e-05
2:101596624 G A 0.115214 -2.5769e-05
2:101598231 A G 0.043844 9.7791e-06
2:101599087 G A 0.906961 -2.6182e-05
2:101603188 C T 0.147935 1.0280e-05
2:101613847 C A 0.260793 6.6096e-05
2:101617606 T C 0.021584 -3.8501e-05
2:101626748 T C 0.046473 1.1408e-05
2:101627925 T C 0.284136 -1.1531e-04
2:101635538 T C 0.603804 -1.2956e-05
2:101638888 G A 1.336169 -2.0088e-05
2:101646749 A G 0.442665 4.4200e-05
2:101648130 A C 0.034889 -3.1467e-05
2:101656726 C T 1.330697 -9.3044e-06
2:101660828 T C 0.024616 4.7792e-05
2:101663937 C T 1.584683 6.6107e-06
2:101668857 A G 0.642808 -1.1638e-05
2:101673272 A C 1.356841 -1.0637e-05
2:101673519 A G 0.258712 -2.1158e-04
2:101683948 A G 1.690180 -1.2805e-05
2:101727693 A G 0.983956 -1.3447e-06
2:101727814 A G 0.033811 -6.0494e-06
2:101731212 A G 0.020445 1.4198e-05
2:101735989 C G 0.988302 -2.2202e-05
2:101736703 A G 0.293182 4.4093e-06
2:101737101 T C 0.022506 -6.8061e-05
2:101740231 G T 0.331651 -2.6515e-05
2:101741241 C T 0.362219 -1.1940e-05
2:101744581 C T 0.269670 3.3516e-05
2:101750785 T C 0.129350 -2.8138e-06
2:101759938 T C 1.264100 -2.2555e-06
2:101762837 C T 0.041059 -4.8523e-07
2:101789124 C T 1.477395 -3.7031e-05
2:101796694 A G 0.045071 2.9512e-05
2:101812998 T C 0.053354 8.2130e-05
2:101819059 G A 0.482978 -7.7592e-05
2:101821484 A C 0.078343 3.2233e-05
2:101826225 A G 0.901508 3.7491e-05
2:101830306 A G 0.809750 -1.9671e-05
2:101833570 T C 0.069203 3.9219e-05
2:101849371 A G 0.100495 2.3015e-05
2:101869226 T C 0.263461 -8.0544e-05
2:101881980 G T 0.462562 2.0398e-06
2:101887281 C G 0.815018 -2.1574e-05
2:101892608 A G 0.029351 -2.7154e-06
2:101898412 C G 1.713423 -1.4668e-06
2:101921752 A C 0.027242 1.6821e-04
2:101922285 G A 0.050507 -7.2096e-05
2:101923336 T C 0.051478 -5.6492e-05
2:101926957 T C 1.641812 -7.0058e-06
2:101947476 G A 0.130784 -5.4553e-05
2:101956124 C T 1.673503 4.2775e-05
2:101958174 A G 0.174005 -7.8225e-05
2:101965367 A G 1.713631 8.6746e-06
2:101970985 T C 1.538921 5.3455e-05
2:101984297 A G 0.084617 5.2644e-05
2:101986361 A G 0.606761 3.7241e-05
2:101987208 G A 0.142411 -5.8071e-05
2:101991907 G A 0.779204 5.1888e-06
2:101992225 C T 0.141193 -5.7518e-05
2:101997738 A G 0.972236 -1.5484e-06
2:102002496 C G 0.108788 -2.1500e-05
2:102004987 C T 0.098947 -2.5239e-05
2:102013928 A G 0.033805 -3.0481e-05
2:102014754 A G 1.027167 1.0473e-05
2:102016088 A G 0.046502 -1.9170e-05
2:102018908 G A 1.067628 1.0589e-06
2:102019801 G T 0.571145 -1.3734e-05
2:102020770 G A 0.396946 1.4004e-05
2:102023297 G A 0.043863 -6.9602e-05
2:102032791 C T 0.084218 -3.1412e-05
2:102035192 T C 1.637907 -2.5412e-07
2:102038936 G T 0.032477 1.5860e-06
2:102044113 T C 0.020448 1.1618e-05
2:102047812 T C 1.687622 -6.5792e-06
2:102051291 C T 0.119139 7.8607e-04
2:102063501 T C 0.026508 2.3918e-06
2:102066005 A C 1.685467 2.3911e-07
2:102076898 C T 0.135874 1.4986e-05
2:102080307 T G 0.678236 -2.7053e-05
2:102086765 T G 0.152573 6.7858e-05
2:102086782 C T 0.058112 1.3691e-06
2:102089817 T C 0.041406 6.1636e-06
2:102096416 T C 0.032302 3.6429e-05
2:102109718 A G 0.056067 5.5290e-05
2:102111943 C T 1.309921 -5.9235e-06
2:102113116 G A 0.161165 -2.3789e-05
2:102119061 A G 0.040728 -7.8124e-06
2:102129588 T C 0.091975 -5.1076e-06
2:102132484 C A 0.072497 -1.7704e-04
2:102134834 T C 1.308859 -2.4595e-06
2:102144929 A G 0.072607 -6.2193e-05
2:102150377 G A 0.030000 1.9287e-04
2:102156258 G A 0.490164 3.9004e-05
2:102157442 C T 0.778062 -1.1927e-06
2:102164255 A G 0.027946 -2.1514e-05
2:102167911 A G 0.115351 -2.1715e-05
2:102173938 G A 0.039192 6.7810e-05
2:102175179 C T 0.275899 -7.6069e-05
2:102178114 A C 0.535461 9.0766e-05
2:102178949 T C 0.037044 -5.5078e-05
2:102181444 T C 0.574716 -6.3429e-05
2:102183590 G A 0.171028 -1.7883e-05
2:102188878 A C 0.227767 -9.3042e-05
2:102193582 T C 0.022792 4.8085e-06
2:102196491 G A 1.435437 -9.0737e-06
2:102212226 G A 0.281092 -1.0956e-05
2:102212580 T C 0.472977 3.4895e-06
2:102214225 C T 0.275191 2.3559e-07
2:102224288 A C 0.058534 1.1137e-04
2:102228013 T C 1.072721 3.8044e-06
2:102234025 G A 0.241744 -1.3815e-05
2:102234360 A G 0.034343 1.3008e-04
2:102238111 T C 1.871215 -1.6875e-05
2:102239253 A G 0.156513 -2.5361e-05
2:102239360 C T 0.020309 4.3484e-06
2:102244009 T C 1.338811 3.6376e-06
2:102244670 A G 0.023840 -2.2285e-05
2:102254212 C A 0.069709 1.2329e-05
2:102254894 T C 0.047998 -5.0218e-06
2:102254909 T C 0.181139 2.6119e-05
2:102256765 A G 0.029098 4.4977e-05
2:102264695 T G 0.024635 -1.5137e-05
2:102265140 G A 0.093939 3.7690e-06
2:102265185 G A 0.944384 1.9356e-05
2:102269695 A G 0.556838 -1.9588e-05
2:102274098 T G 1.014255 -5.2374e-05
2:102281807 C G 0.859504 -6.3692e-06
2:102284887 C G 0.034674 1.2352e-04
2:102290232 T C 0.073708 6.2841e-05
2:102292275 A G 0.032227 7.2524e-05
2:102292519 T C 0.760418 4.7780e-05
2:102294890 A G 0.763355 -1.5171e-06
2:102296231 A C 0.047930 1.0690e-04
2:102296811 A G 0.095880 2.0278e-05
2:102321648 T C 0.103166 -6.5423e-05
2:102331171 G A 1.385956 -1.0743e-05
2:102342511 T C 0.094578 3.3668e-05
2:102350201 T G 0.351294 -4.9136e-05
2:102350768 A G 0.141739 3.0915e-05
2:102363169 T C 0.031188 5.0369e-05
2:102378744 A C 0.673322 -3.2895e-05
2:102385236 C T 0.143641 -4.8735e-06
2:102388123 T G 0.035982 -4.4779e-05
2:102391607 A G 0.024317 -1.1633e-04
2:102395933 A G 0.095698 3.5003e-05
2:102400507 A C 0.043048 3.7657e-05
2:102429070 G A 0.068706 -5.7852e-05
2:102430369 C T 0.182778 -4.0008e-06
2:102440723 A G 1.770074 -5.6152e-07
2:102453666 T A 0.033058 7.3574e-05
2:102469478 A G 0.072267 8.5534e-05
2:102472459 G A 0.334449 -1.5715e-06
2:102477453 T C 0.133702 1.7265e-05
2:102487126 A G 0.026057 1.0047e-05
2:102500976 T C 0.056064 4.0100e-05
2:102509994 A G 0.197945 -1.0929e-04
2:102512424 T C 0.065415 -5.5710e-05
2:102513194 C T 1.053824 2.3249e-05
2:102525387 G A 0.611759 8.2828e-06
2:102532879 C A 0.090057 -1.2685e-05
2:102574838 T G 1.303387 -5.4060e-05
2:102582068 A G 0.046245 5.0130e-06
2:102589726 G A 0.619436 -1.5911e-05
2:102597447 C T 0.027407 1.4735e-05
2:102603925 G T 0.373054 -1.3004e-04
2:102604502 A G 0.107567 -1.9435e-05
2:102605161 T C 0.062322 -8.2610e-06
2:102606101 T G 0.047790 -2.9525e-05
2:102606526 A G 1.108441 -1.0593e-04
2:102613581 C A 0.478200 7.3235e-06
2:102613652 T C 0.240481 -1.0249e-04
2:102616849 A T 0.075542 -9.0591e-05
2:102617045 A G 0.033172 6.8177e-05
2:102626148 A C 0.027579 1.1882e-04
2:102635573 G A 0.208153 7.7137e-05
2:102637685 C G 0.020893 -7.7207e-05
2:102639338 C T 0.048206 -8.1491e-05
2:102657959 G A 0.067291 -6.2639e-05
2:102659769 A G 0.509839 -3.7622e-05
2:102663628 G T 1.064444 -2.7236e-05
2:102670809 T G 0.255489 2.0191e-05
2:102683031 A G 0.612464 -4.0539e-05
2:102688158 A C 0.331794 -2.3367e-06
2:102688272 T C 0.927759 -1.5864e-04
2:102688853 A G 0.549438 1.5441e-05
2:102689855 T G 0.043860 5.1266e-05
2:102698360 G A 0.705033 3.0867e-06
2:102700491 T C 0.068839 -9.2193e-05
2:102700493 G A 0.333676 -6.8568e-06
2:102713621 T C 0.759697 4.4712e-05
2:102713909 T C 0.050796 -5.1150e-05
2:102721463 T G 0.048677 6.6604e-05
2:102722575 A G 0.419562 -2.1476e-05
2:102723094 C A 0.375452 2.9233e-05
2:102726031 G A 0.233749 -1.1070e-05
2:102734033 T C 0.033516 1.2542e-06
2:102740459 T G 0.918207 7.2105e-05
2:102745921 A G 0.037777 -3.1845e-05
2:102757862 G A 0.323186 -2.3362e-06
2:102761527 A G 0.149960 -1.4506e-06
2:102763837 C T 0.258284 -2.1916e-05
2:102764609 G A 1.558928 5.9666e-05
2:102767023 C T 0.038469 3.3734e-05
2:102780371 G T 0.557575 1.8808e-07
2:102784574 C T 0.818270 6.0042e-05
2:102786086 G A 0.143358 2.7131e-05
2:102824622 T C 0.141190 1.3908e-05
2:102824726 A G 0.098401 7.0335e-05
2:102835909 A G 1.801022 4.3092e-05
2:102839456 T C 0.718619 -4.0045e-05
2:102841912 A G 0.022084 4.6021e-06
2:102842467 C T 0.243581 1.0186e-04
2:102850125 T C 0.244295 7.7686e-05
2:102851708 C T 0.389286 2.1639e-04
2:102853165 G T 0.184300 6.9183e-06
2:102860033 G A 0.028342 -1.3193e-05
2:102862641 G T 0.738172 -1.3818e-04
2:102870871 A G 0.937792 -2.9684e-05
2:102878024 T C 0.035547 3.4681e-05
2:102900355 G A 1.944202 -1.6680e-05
2:102902173 A G 0.081475 -1.0484e-05
2:102912174 T C 0.096967 -2.4048e-05
2:102921330 A G 0.193833 -4.4295e-05
2:102921783 G T 1.056109 -1.3527e-04
2:102938428 G A 0.046615 1.6472e-05
2:102951467 G C 1.052455 -1.2717e-04
2:102954213 A G 0.276097 -2.0755e-05
2:102954376 A G 0.291086 1.7669e-04
2:102955468 A C 0.446739 -6.2175e-05
2:102957291 G A 0.057106 2.0909e-05
2:102957716 T C 0.767023 -1.6641e-04
2:102960824 G A 0.467427 -3.2522e-05
2:102963227 G C 0.075275 -3.1830e-04
2:102966310 A G 0.573687 1.4950e-04
2:102970677 C T 0.296110 3.8827e-04
2:102971865 T G 1.554579 -7.1888e-05
2:102975050 A G 0.763794 7.4220e-05
2:102980976 G A 0.037229 -3.1556e-05
2:102988300 A C 0.068901 7.8031e-05
2:102993145 C T 0.048972 -8.9190e-06
2:103010494 A T 0.026917 -9.9290e-05
2:103018279 C T 0.166066 -5.3071e-06
2:103042401 G A 0.060881 -3.2739e-05
2:103048580 A G 0.962687 2.0768e-05
2:103054767 A G 0.091611 4.4987e-05
2:103057717 G A 0.068920 -5.8687e-05
2:103067823 T C 0.149467 7.6416e-05
2:103068156 T C 0.169282 -1.7995e-06
2:103070568 C T 1.550327 -8.0694e-05
2:103080819 C T 0.043292 4.6362e-05
2:103091540 G A 0.597511 -2.7992e-04
2:103092270 C T 0.400935 -2.2755e-05
2:103103176 A G 0.123816 -8.4391e-05
2:103114041 G A 1.399971 -3.2132e-04
2:103118027 A G 1.400312 -3.7029e-04
2:103123301 G A 1.537617 -1.5235e-05
2:103132071 G A 0.037732 -3.1334e-05
2:103141583 A G 0.096029 4.9380e-05
2:103149100 A G 1.253230 -1.8948e-04
2:103165736 C T 0.033058 -2.4519e-05
2:103169982 A G 1.250673 -1.7074e-04
2:103170163 A G 0.102163 -1.8670e-04
2:103171651 A C 0.284854 3.4912e-04
2:103178948 G A 0.182220 3.8414e-05
2:103196165 T C 0.031429 2.8046e-06
2:103201305 T G 0.812279 -1.1821e-05
2:103210221 C T 0.903666 -8.2964e-06
2:103219050 G A 0.048251 -3.6950e-05
2:103238030 C T 0.778935 -1.4030e-05
2:103239356 G C 0.299119 1.5249e-04
2:103239864 A G 0.109775 6.6822e-06
2:103252602 A C 0.056359 7.8679e-05
2:103253029 G A 0.206592 -2.2098e-05
2:103260445 G T 0.824739 -1.4230e-05
2:103267920 T C 0.052283 1.9884e-05
2:103268442 C T 0.770045 1.3101e-05
2:103277272 G A 0.315896 -3.0271e-05
2:103277647 C T 0.807264 4.1138e-05
2:103281075 G A 0.059887 -1.3668e-04
2:103292693 A C 1.188351 5.6401e-06
2:103298363 A G 0.091881 -7.4936e-05
2:103298688 A G 0.744884 6.8824e-06
2:103300881 A G 0.055811 -3.5842e-06
2:103301451 G A 0.056804 7.0992e-05
2:103302100 G A 0.043438 3.0432e-05
2:103307720 T C 0.088541 1.0875e-04
2:103309017 C T 0.069511 2.5371e-05
2:103312088 A G 0.688625 -9.5965e-06
2:103313018 T C 1.640062 3.7473e-06
2:103324575 C T 0.586611 -6.2200e-05
2:103325142 G A 0.052653 1.0249e-04
2:103335441 G A 0.167715 5.1740e-05
2:103335646 G A 0.059167 1.9993e-05
2:103341603 C T 0.095941 2.6116e-05
2:103354389 C T 0.499408 2.0971e-06
2:103358528 A G 0.028949 1.7811e-05
2:103372743 C T 0.063214 2.7007e-05
2:103383131 C T 0.811341 6.4333e-05
2:103386368 T C 0.308152 7.8935e-05
2:103400473 A C 1.527503 2.7774e-05
2:103401780 A C 0.076671 -1.4994e-05
2:103404422 G T 0.030958 5.4358e-06
2:103407218 T C 0.035590 8.2416e-06
2:103415494 A G 0.953482 7.6755e-05
2:103415824 A G 0.027784 -3.1055e-05
2:103426177 T C 0.134673 -2.3514e-05
2:103427319 A G 0.056194 -6.1886e-05
2:103431404 C T 1.939908 2.4238e-05
2:103436349 G A 0.181885 1.1126e-05
2:103444865 C T 0.081137 -4.3047e-05
2:103450788 A G 0.199445 -1.3367e-05
2:103454352 T G 0.113299 -1.3400e-05
2:103456258 G C 0.124059 -2.1897e-05
2:103459931 A G 0.030491 -2.4546e-05
2:103460646 C A 0.113842 3.5835e-05
2:103468011 A G 0.318554 -1.3187e-04
2:103475598 T C 0.299833 1.3338e-04
2:103506660 C T 1.601302 4.3797e-05
2:103524113 G A 0.020026 -9.3357e-06
2:103541715 C T 0.250975 7.0997e-05
2:103542525 A G 0.114741 2.8009e-05
2:103543235 T C 1.902348 1.2239e-04
2:103555967 C T 0.203483 4.4883e-04
2:103561225 A G 0.026226 1.2834e-04
2:103564847 A G 0.279466 -5.4832e-05
2:103572929 G T 0.495117 -7.1270e-05
2:103576975 G T 1.475522 6.0416e-05
2:103578550 T G 0.980405 2.2087e-04
2:103585422 C T 0.530956 8.5497e-05
2:103587575 G A 1.043240 -2.8936e-06
2:103587917 C T 0.037544 9.9839e-06
2:103588440 C A 0.055113 -2.1311e-05
2:103598575 A C 0.508963 1.8176e-05
2:103600356 T C 0.070533 -1.7703e-04
2:103605661 A G 0.022558 -3.1359e-04
2:103625240 A G 0.056908 -1.2897e-04
2:103625921 A C 0.056509 2.2861e-05
2:103628250 A G 0.069040 -4.2901e-07
2:103644243 G A 0.059599 -3.8158e-05
2:103646478 C T 0.244730 -1.0316e-05
2:103647274 C T 0.109099 -4.5452e-05
2:103654883 C T 0.045064 -6.8940e-05
2:103673651 A G 0.127315 -5.4274e-05
2:103675286 G A 0.304419 1.6447e-05
2:103679317 T C 0.029854 1.3168e-04
2:103692737 C A 0.109505 -5.5564e-05
2:103699543 G A 0.068096 -6.5778e-06
2:103709681 C G 0.463208 -6.2525e-06
2:103716268 T C 0.026187 -1.5178e-05
2:103722263 T C 0.194648 -5.9407e-05
2:103728170 G A 1.854951 9.2195e-06
2:103729321 C T 0.980000 7.7148e-05
2:103739868 T C 0.078632 -1.1904e-05
2:103742430 C T 0.035616 -3.3895e-05
2:103761004 C T 0.024651 8.0185e-05
2:103761101 A G 0.108045 -4.9626e-05
2:103761689 A G 0.598127 -9.9701e-06
2:103761767 T G 1.023162 -2.0828e-06
2:103765411 C G 0.028137 1.7654e-05
2:103767455 G A 1.551197 -6.6930e-06
2:103770560 A G 0.059391 -3.4551e-05
2:103773090 C T 0.424557 -1.1506e-05
2:103773825 T C 1.588630 -1.0461e-04
2:103780754 C T 0.032448 3.1842e-05
2:103782101 C T 0.223447 -1.0402e-04
2:103785353 A G 0.069320 5.4916e-05
2:103806643 A G 0.087009 7.5790e-05
2:103827071 T C 0.024424 8.5216e-05
2:103838330 C T 0.199714 1.9914e-05
2:103856812 T C 0.765800 -1.2972e-05
2:103856926 C T 0.076489 -7.1813e-07
2:103858181 C T 0.558016 2.9413e-06
2:103869693 A G 0.055463 2.4882e-05
2:103870713 A G 0.077340 -7.0133e-05
2:103887131 T C 0.024486 -1.2698e-04
2:103888113 C T 0.104679 5.5629e-05
2:103902014 A G 0.022074 7.0629e-05
2:103908982 A G 0.150642 -5.6873e-05
2:103940315 T C 0.055376 -2.0318e-05
2:103940673 T G 0.034687 3.0329e-06
2:103943399 A C 1.663837 -1.5378e-04
2:103968651 G A 1.740736 -1.5626e-04
2:103970775 G A 1.832707 -1.1593e-04
2:103985830 T G 0.034165 -4.5059e-05
2:103994818 T C 0.044600 -2.1617e-07
2:103995794 C A 0.024093 1.1077e-04
2:103997940 C T 0.139921 1.6148e-05
2:104003468 C T 0.056398 -5.0648e-05
2:104005342 C T 0.043616 -3.7491e-05
2:104006277 G A 0.061718 1.2931e-04
2:104007493 G A 0.073906 -4.7109e-05
2:104014807 T C 0.031286 -4.0873e-05
2:104022712 G T 0.024385 7.4997e-06
2:104023204 G A 0.076256 -4.7000e-05
2:104036433 A G 0.140385 1.0211e-05
2:104041706 G A 0.224340 -6.1098e-05
2:104046906 G A 0.080349 1.2787e-04
2:104058957 A G 0.026313 -1.0174e-06
2:104059283 A G 1.111988 -2.3841e-05
2:104062965 T C 0.024671 -3.6343e-05
2:104072994 C T 0.053763 1.0883e-05
2:104073034 A G 0.962804 -6.1036e-05
2:104077532 G A 0.025187 -1.0190e-05
2:104098338 A G 0.037187 -1.2344e-05
2:104103140 A G 0.192811 -2.5127e-06
2:104140200 A G 0.123663 -2.7525e-05
2:104142971 A G 0.078122 7.6167e-05
2:104143971 A G 0.027141 -4.1082e-05
2:104144963 C T 0.097528 1.1471e-04
2:104145036 G C 0.217981 -5.1102e-06
2:104150891 C T 1.031283 6.3513e-05
2:104166886 G A 0.025060 4.8863e-06
2:104170373 T C 0.104997 4.1522e-05
2:104172049 C T 0.042604 -6.9531e-05
2:104172667 T G 0.045450 4.1742e-05
2:104203102 T C 0.053707 -4.8275e-05
2:104228565 G C 0.033714 -1.1333e-04
2:104230885 T C 0.063331 -6.6272e-05
2:104240205 C T 1.050153 3.3641e-05
2:104280802 A G 0.049550 4.5295e-06
2:104283672 A G 0.065425 -7.1496e-05
2:104297677 C A 1.057190 -3.0045e-05
2:104318165 G A 0.055915 -1.2671e-05
2:104319257 C A 0.057615 7.1715e-05
2:104324993 C T 0.250828 -9.7142e-06
2:104325035 A C 0.129330 -6.7413e-05
2:104352495 A C 0.937078 -4.9643e-05
2:104356692 C A 0.033120 -6.8468e-05
2:104372384 A G 0.025398 -2.1926e-06
2:104374926 C T 0.049034 -3.6424e-05
2:104378965 T C 0.053584 1.8107e-05
2:104396818 A C 0.080154 -4.3057e-05
2:104404768 G A 0.067145 -8.1694e-05
2:104414260 A G 0.689063 -2.1347e-04
2:104420577 T G 0.033629 1.8412e-05
2:104422140 T G 0.058800 1.1707e-05
2:104429524 A G 0.027034 -2.0721e-05
2:104449203 A G 0.258271 -4.5840e-05
2:104461000 G A 0.472591 -1.7685e-05
2:104474437 G C 0.284993 -3.4223e-04
2:104485493 A G 0.048245 -1.0686e-04
2:104495435 G A 0.069728 -2.9642e-05
2:104498029 A G 0.273523 -1.5579e-05
2:104500692 G A 0.249115 -1.2942e-05
2:104506942 C T 0.028783 3.6166e-05
2:104509835 A G 0.039907 -6.1685e-06
2:104524788 C T 1.937188 -5.4764e-05
2:104526755 T C 0.028868 4.5619e-05
2:104537088 G A 0.059005 1.0077e-04
2:104542886 A G 0.831078 -4.0711e-05
2:104560733 T C 0.028468 2.6721e-05
2:104563028 T C 0.083474 9.0336e-05
2:104563894 C T 0.148311 -8.6180e-05
2:104564414 A C 1.945725 -9.4218e-05
2:104569333 A C 0.023175 6.4586e-07
2:104575444 G A 1.752304 -2.7676e-05
2:104577935 A G 0.424502 -2.9819e-05
2:104578533 C T 0.331709 -1.1462e-04
2:104578923 C T 1.177776 -1.0495e-04
2:104590393 G C 0.288671 -1.4518e-04
2:104591465 G A 0.120963 -2.7469e-05
2:104597534 A G 0.025534 -3.7631e-05
2:104607679 G A 0.053467 3.7203e-05
2:104608114 A C 0.088596 -1.7704e-05
2:104609209 G A 0.081241 1.7283e-05
2:104609230 C T 0.119135 -3.5794e-05
2:104609698 A G 0.059394 -1.0379e-06
2:104617456 G A 0.313806 -1.0612e-04
2:104621794 G C 0.754323 -9.0972e-05
2:104623373 C T 0.024697 4.5689e-05
2:104624107 T C 0.102124 3.7039e-05
2:104626203 T C 0.296435 3.3207e-05
2:104634263 C T 0.090005 2.2319e-05
2:104650706 A G 0.138389 -1.0023e-04
2:104690142 A C 0.028913 5.8932e-05
2:104699843 C A 0.059628 -1.7470e-05
2:104708527 A C 0.027956 3.2789e-05
2:104711115 T C 0.307817 4.5545e-05
2:104714131 T C 0.563151 -1.5154e-05
2:104717629 T C 0.020971 1.5276e-05
2:104729432 A G 0.136617 -5.3910e-05
2:104731667 C T 0.022590 5.0028e-06
2:104734539 G T 1.952602 -6.5289e-05
2:104740230 T C 0.117597 1.6415e-04
2:104751980 T C 0.111040 1.8796e-05
2:104755251 A T 0.290430 8.3856e-05
2:104756898 T G 0.058807 9.2253e-05
2:104758099 G A 0.525400 5.9075e-05
2:104766450 A G 0.026381 -2.1117e-05
2:104768861 C T 0.043964 1.2554e-04
2:104769653 A G 0.093283 5.0016e-06
2:104770058 A T 0.024239 -7.2601e-05
2:104798151 T C 0.241464 -2.1126e-06
2:104805345 T C 0.048183 -3.9800e-05
2:104812017 G A 0.110787 -2.4836e-05
2:104815274 G A 0.035359 4.0950e-05
2:104818546 A C 0.048404 5.2842e-05
2:104818994 C T 0.051098 -5.4906e-07
2:104823305 A G 0.284555 -1.3184e-05
2:104824532 T G 0.044788 1.4719e-05
2:104825556 T G 0.065694 9.7803e-05
2:104829539 G C 0.070430 4.8306e-06
2:104829782 T A 0.036671 2.2610e-05
2:104830013 C T 1.448323 -2.9587e-06
2:104833789 T C 0.313842 1.6883e-05
2:104833954 G A 1.356582 -5.1145e-05
2:104837247 T C 0.049900 -7.2669e-05
2:104845156 T C 1.727363 -3.3908e-05
2:104848517 T C 0.089216 4.6091e-05
2:104855050 A G 0.081111 -5.0226e-05
2:104855558 T C 0.302082 -3.8469e-05
2:104879617 T C 0.044152 6.3878e-05
2:104887194 T C 0.047459 6.1639e-05
2:104896252 A G 0.110291 -1.0334e-04
2:104906887 C A 0.053532 -1.1672e-05
2:104912827 T C 0.027543 -4.8597e-05
2:104915641 C T 0.033350 6.1131e-05
2:104918341 G A 0.063896 -3.4718e-05
2:104919636 T C 0.284432 1.2350e-04
2:104920640 T C 0.052487 7.4025e-05
2:104921053 A G 0.067852 -6.3285e-05
2:104922008 C T 1.544972 3.5618e-05
2:104931550 C T 1.841244 2.9782e-05
2:104931566 A G 0.115737 4.7558e-05
2:104932031 T C 1.554167 4.3178e-05
2:104934880 G A 0.176361 8.5758e-05
2:104943630 C T 0.020672 3.5987e-06
2:104952557 A G 0.029984 -5.7940e-05
2:104957878 A C 0.063789 2.2891e-04
2:104963295 A G 1.752956 4.7080e-05
2:104978123 T G 0.078258 1.2460e-04
2:104983267 A G 0.453406 6.4317e-05
2:104984490 A C 0.058508 -2.2119e-05
2:104991388 G A 0.470868 4.6112e-04
2:104991925 T C 0.052912 -1.8444e-04
2:104996679 T C 0.027754 -4.2831e-07
2:105003176 G A 0.051692 -2.6031e-05
2:105003590 T C 0.044425 -2.0449e-04
2:105009254 G A 0.131063 1.7471e-04
2:105011812 T G 0.069248 -4.0412e-05
2:105011965 G A 0.353732 1.2843e-04
2:105012158 T C 0.402863 -2.1845e-04
2:105021748 T C 0.769698 -8.5729e-06
2:105028091 C T 0.907795 -2.0883e-05
2:105039454 G T 0.680806 -1.7257e-05
2:105041485 A G 0.093536 7.4956e-06
2:105043817 G A 0.723748 -3.8535e-05
2:105048445 T C 0.043405 1.0395e-04
2:105051172 A G 1.851630 -5.2524e-05
2:105051481 T C 0.023168 -5.6586e-05
2:105053402 G A 0.043951 -2.5565e-05
2:105057944 A C 0.075967 -2.3407e-05
2:105065311 A G 0.727113 2.4656e-05
2:105068348 A G 0.059715 8.5460e-05
2:105072422 G A 0.047557 -1.0035e-04
2:105078508 A G 0.116769 2.1730e-05
2:105087316 T C 0.587471 3.4941e-05
2:105090028 T G 0.093880 -4.3684e-05
2:105101069 A G 0.108525 -1.1790e-05
2:105107335 A G 0.448975 4.4743e-05
2:105108409 A G 0.047300 4.3275e-05
2:105114133 G C 0.059868 -2.1965e-05
2:105115341 A G 0.215687 -5.7994e-07
2:105122547 G A 0.132651 -2.6731e-05
2:105128724 T C 0.051095 2.7875e-05
2:105129694 C A 0.057031 5.3731e-05
2:105130086 G A 0.051491 3.1354e-05
2:105130740 T G 0.027118 -1.8980e-06
2:105137155 C T 0.066051 -4.2683e-06
2:105137274 G A 0.181947 1.4109e-05
2:105138332 G T 0.051773 2.7690e-05
2:105140159 A G 0.044412 -2.4272e-05
2:105141256 A C 0.594940 -1.0578e-04
2:105142278 A G 0.103267 9.3652e-05
2:105143722 T C 0.074711 4.2347e-06
2:105147625 A G 0.162122 -6.1234e-07
2:105150468 G A 0.060202 -8.4214e-06
2:105154863 T C 0.180045 4.4075e-05
2:105162840 A G 0.248725 1.4959e-05
2:105166725 C G 0.053857 9.4186e-06
2:105172326 A G 0.072874 -1.2688e-04
2:105173128 A C 0.541210 -4.1129e-04
2:105176793 A G 0.546510 -3.0645e-04
2:105183964 T C 0.317762 4.9945e-06
2:105184355 G A 0.223081 -5.2791e-05
2:105185458 G C 0.029793 -5.3986e-05
2:105187303 C T 0.181863 3.3134e-05
2:105187779 A G 0.081981 1.6558e-05
2:105189283 T C 0.550973 1.3172e-04
2:105190201 T G 0.952586 -1.0292e-04
2:105197447 T C 0.973028 -3.1700e-05
2:105197619 A G 0.051799 -3.0778e-05
2:105223181 A G 0.424376 -5.0414e-05
2:105223355 C T 0.140934 -2.6228e-04
2:105228113 C A 0.020763 -1.5586e-05
2:105228683 A G 0.948217 -1.4268e-04
2:105231018 A G 0.027761 9.4671e-05
2:105237863 G T 1.747513 -1.7730e-06
2:105238039 T C 0.076876 -7.9439e-05
2:105251074 T C 0.156111 8.0765e-05
2:105253223 G A 0.635765 -2.4295e-04
2:105255031 C T 0.168516 -5.6751e-05
2:105256736 C T 0.284260 -4.4352e-05
2:105266464 C A 0.085782 2.8873e-05
2:105276591 C A 0.272130 4.8678e-07
2:105280218 G A 0.077843 -1.4259e-04
2:105281667 C T 0.064633 8.4612e-06
2:105282301 T C 0.062770 1.7318e-04
2:105286334 A G 0.088625 3.0460e-05
2:105296173 C T 0.078602 2.9073e-05
2:105298743 A G 0.132281 -5.6258e-05
2:105301038 A G 0.073581 6.0393e-05
2:105302657 G A 1.597202 -1.6271e-05
2:105304396 C T 1.943803 -9.1281e-06
2:105306305 C T 1.932274 -2.7804e-05
2:105307941 T C 0.045382 -6.5340e-05
2:105312975 C T 0.181509 -5.4036e-05
2:105314733 G A 0.048696 -2.1120e-05
2:105315028 T C 0.066479 -2.3928e-05
2:105315550 T G 0.039504 -3.7570e-05
2:105318351 A G 0.043613 -1.1747e-05
2:105319466 C T 0.082890 3.2503e-05
2:105335971 A G 1.333754 4.9399e-05
2:105337350 T C 0.049809 3.2169e-05
2:105341311 A G 0.051838 7.3839e-05
2:105344138 A G 0.035492 1.4690e-04
2:105349678 A G 1.943722 -8.6899e-05
2:105359114 T C 0.033830 -4.1979e-05
2:105359354 T C 0.617293 -4.8688e-05
2:105359560 A G 0.120768 3.3733e-05
2:105360898 T C 1.931959 -6.7130e-05
2:105361863 A C 0.496814 -7.9021e-05
2:105365423 A G 0.082582 8.7626e-05
2:105366165 G T 0.515867 3.7089e-05
2:105371143 C T 0.055820 -6.0373e-05
2:105372032 T C 0.083205 1.5064e-07
2:105378957 T C 0.261822 -1.5565e-05
2:105384179 G A 0.262604 -2.4014e-05
2:105391289 T G 1.025950 -1.2752e-04
2:105415250 C T 0.072487 -1.0407e-07
2:105426617 C T 0.694919 4.0116e-05
2:105439281 T G 0.173437 -6.1710e-05
2:105442170 A G 0.623379 2.3229e-05
2:105451046 G A 0.876444 1.4756e-05
2:105452507 C T 0.311242 1.0231e-05
2:105454809 A G 0.063665 2.8807e-05
2:105475330 G A 1.238540 4.7419e-05
2:105477956 A C 0.075723 2.0675e-05
2:105499887 T C 1.208049 1.3531e-05
2:105507497 A G 0.051371 -8.6356e-05
2:105510412 G A 0.153628 -1.0268e-05
2:105510776 C T 0.076311 -4.4833e-05
2:105513024 G A 0.774534 1.2570e-05
2:105518806 T C 0.042101 8.0816e-05
2:105522777 T C 1.280446 -2.6292e-06
2:105529058 C T 0.077005 -7.2050e-05
2:105551399 T C 0.059835 -9.0959e-05
2:105560571 A G 0.058794 -3.8350e-05
2:105568112 A G 0.034476 1.0557e-05
2:105581325 A C 0.526740 -4.9929e-05
2:105594554 C T 0.045002 3.1402e-06
2:105606645 T C 0.054509 -1.7168e-04
2:105618036 A G 0.453217 -1.6290e-06
2:105623575 T G 0.808916 5.1397e-05
2:105630250 G A 0.084523 -5.4007e-06
2:105639357 C T 0.047732 -2.0167e-05
2:105639914 C T 0.036615 1.9599e-04
2:105640448 A G 1.900102 -6.4281e-05
2:105641102 A C 0.094240 -1.3073e-04
2:105648981 T G 0.028868 -1.9069e-06
2:105655536 C T 0.902916 1.1221e-05
2:105665808 T C 0.462555 -3.6461e-05
2:105667243 G A 0.056836 -4.2620e-05
2:105686816 T C 0.228816 7.5242e-05
2:105690536 C A 0.065094 -1.5674e-04
2:105698549 T C 0.565225 -5.0473e-05
2:105700994 G C 0.080121 -9.7860e-05
2:105703239 T G 0.461523 -4.9911e-05
2:105733847 G T 0.713001 1.5905e-06
2:105740923 G A 0.041727 -1.0571e-04
2:105741434 A G 0.072004 5.3531e-05
2:105745906 T G 0.035233 -4.8635e-06
2:105752391 T C 0.815430 4.6475e-06
2:105753425 C T 0.143303 -2.4345e-05
2:105770888 T C 0.050955 -3.3583e-05
2:105779411 C A 0.996332 -7.1643e-06
2:105781124 G T 1.682189 -1.6281e-05
2:105782546 A G 0.167893 1.2954e-04
2:105784318 T G 0.972992 -1.3028e-05
2:105786276 T C 0.086077 6.4875e-05
2:105791312 T G 0.150687 6.0926e-05
2:105791914 C T 0.972943 -2.4725e-05
2:105796874 A G 0.823512 5.9294e-05
2:105798292 G A 1.088132 -1.1748e-05
2:105799964 A G 0.029653 -6.2450e-05
2:105800801 A G 0.342573 9.2600e-05
2:105800918 T C 0.613583 8.3630e-05
2:105801037 G A 0.195109 9.5220e-05
2:105801651 A G 0.493400 -2.2303e-04
2:105801932 T G 0.089690 1.3679e-05
2:105802161 C T 0.044415 3.5367e-05
2:105807099 C T 0.902520 -1.9366e-05
2:105811340 C A 0.492335 1.3626e-04
2:105814195 A G 0.391016 1.6097e-04
2:105819694 A G 0.038186 -1.4548e-04
2:105836110 T G 0.976192 -8.2053e-06
2:105837598 C T 0.638082 -5.9650e-05
2:105840196 C T 1.636904 1.5401e-05
2:105841881 C T 0.723332 1.5542e-05
2:105848544 A G 0.048329 -1.7013e-05
2:105855232 A G 1.641945 1.3956e-05
2:105857699 G A 0.050997 5.7954e-06
2:105863428 A G 0.303082 8.8071e-07
2:105865523 T C 0.059339 -2.5422e-05
2:105868696 G C 0.286642 2.9747e-05
2:105871129 G A 1.153346 3.4948e-07
2:105877870 T C 0.055704 3.6748e-05
2:105881486 G A 0.134523 8.4265e-05
2:105882061 A G 0.457541 4.1668e-05
2:105885194 G A 0.055230 -4.7331e-05
2:105889349 A G 0.408760 -1.5157e-04
2:105890632 C T 0.238102 2.5125e-05
2:105891298 A C 0.068469 -1.9626e-04
2:105895267 G A 0.038413 1.1237e-04
2:105897261 T C 1.935702 -2.2768e-06
2:105897740 G T 1.564975 2.5271e-05
2:105897841 C G 0.373599 1.1056e-04
2:105901673 T C 0.151817 4.9611e-05
2:105902473 C A 0.057856 5.4012e-05
2:105903567 C T 0.022467 -5.4392e-05
2:105910513 A G 1.327782 5.4186e-06
2:105937009 C T 0.448417 -3.1855e-05
2:105937549 A G 0.999929 1.8117e-05
2:105945468 C T 0.055973 3.5183e-05
2:105954140 A G 0.254811 1.1344e-04
2:105959592 A G 0.085542 -7.1930e-05
2:105960627 A C 0.402003 -1.3850e-05
2:105964434 C T 0.108953 -1.7149e-04
2:105970650 G A 0.396900 -2.6912e-04
2:105974978 G A 1.052088 -2.2844e-05
2:105980837 A C 0.021101 6.4528e-05
2:105984624 T C 0.312365 2.9588e-04
2:105986210 A G 0.055045 -8.8366e-05
2:105988277 A G 0.127597 -3.3081e-05
2:105996085 G T 0.250887 -8.8293e-06
2:105998627 A G 0.823765 -4.8006e-05
2:105998972 T G 0.027469 2.0626e-05
2:106006338 G A 0.683127 -2.9349e-05
2:106007085 C T 0.026427 -9.8987e-05
2:106007593 A T 0.504857 6.0921e-05
2:106009735 T C 0.097077 -5.5200e-05
2:106013147 T C 0.454016 1.2242e-06
2:106013216 C T 1.299288 1.7194e-05
2:106019433 T C 0.275425 1.1935e-04
2:106021547 A G 0.059680 -8.7647e-05
2:106022822 C T 1.292663 1.4089e-05
2:106023403 T C 0.379695 1.3392e-05
2:106024084 C T 0.443749 -1.5272e-05
2:106024451 G A 0.805729 -2.8740e-05
2:106027586 T G 0.220179 7.7844e-05
2:106037635 A G 0.720388 6.4326e-06
2:106038745 T C 1.856307 8.5036e-05
2:106040062 G A 0.854938 1.9824e-05
2:106042833 G A 0.084558 -5.3231e-05
2:106042902 T C 1.563920 4.1857e-05
2:106043853 T C 0.069901 -1.1423e-04
2:106044714 A G 0.547617 -1.6197e-05
2:106045059 A C 0.114705 5.2487e-05
2:106046448 C A 0.040488 4.7182e-05
2:106048494 G A 0.423762 6.5352e-06
2:106049456 A G 0.028397 2.4388e-05
2:106050399 A G 0.028404 -4.5183e-05
2:106050576 T C 1.838193 2.8671e-05
2:106053845 T C 0.144027 -6.1013e-06
2:106054384 C T 0.035151 1.6142e-04
2:106055684 C T 0.983596 -8.9179e-07
2:106055814 A G 0.984446 -3.8514e-08
2:106057920 A G 0.107963 1.7948e-06
2:106059331 C T 1.932485 4.3752e-05
2:106059545 C T 0.920216 3.2241e-05
2:106059781 A G 0.724841 -7.5300e-06
2:106059903 C T 0.547578 4.6125e-05
2:106062707 A G 0.043584 -9.4939e-05
2:106062730 C T 0.075311 -1.0683e-04
2:106064018 C T 0.269884 3.0862e-05
2:106065506 G A 1.360801 -3.0211e-05
2:106065882 C T 0.058790 -7.4797e-05
2:106067066 A G 0.037660 -1.2664e-04
2:106067485 T C 0.050725 5.1709e-05
2:106069656 G A 1.293410 4.0197e-06
2:106070593 G A 0.068138 2.5891e-05
2:106070621 A C 0.092637 -9.3508e-06
2:106071001 C T 1.354134 -2.8033e-05
2:106071159 T C 1.276785 -1.0966e-05
2:106073337 A G 1.281618 1.2862e-05
2:106076110 C T 0.262390 2.4183e-05
2:106076261 G A 0.799419 4.0537e-05
2:106076893 A G 0.036930 7.0845e-05
2:106080178 G A 0.107194 -4.5320e-05
2:106087632 A G 0.301339 -3.0856e-06
2:106088075 T C 0.043039 -3.2705e-05
2:106092384 C T 0.168623 7.3178e-06
2:106093381 C T 0.565131 -1.2532e-04
2:106094387 A C 0.124345 -2.5160e-05
2:106095442 A G 0.087759 -1.7759e-06
2:106096748 T C 0.354670 1.2048e-05
2:106097564 T C 1.721170 1.3789e-05
2:106099018 T C 0.090238 9.8397e-06
2:106102328 T C 0.413093 -4.1920e-05
2:106106996 T C 0.629407 1.7915e-05
2:106108389 A G 0.060277 8.5844e-05
2:106112721 T C 0.180610 -4.6143e-06
2:106116085 G T 0.067106 2.6536e-05
2:106120118 G A 0.184041 -3.1705e-05
2:106122846 C T 0.316740 -1.7772e-04
2:106127916 A G 0.184677 -4.3368e-06
2:106131317 T C 0.452568 -7.4759e-05
2:106136752 G A 1.422834 -2.1480e-05
2:106136911 T C 0.843074 -3.5089e-06
2:106144045 A G 0.579607 -1.6648e-05
2:106156342 G A 0.104302 -2.2829e-07
2:106156356 G T 0.128344 -3.8881e-05
2:106160533 G A 0.191538 -3.7762e-05
2:106165504 T G 1.947737 -1.7384e-05
2:106170826 C T 0.170717 -4.9847e-05
2:106172921 A G 0.541301 1.7839e-04
2:106180288 G A 0.034084 2.0032e-05
2:106186968 C T 0.263837 -2.4920e-05
2:106191346 G T 0.282692 -6.7724e-05
2:106195093 T C 1.093669 -1.1707e-05
2:106204010 T C 0.423957 4.3271e-05
2:106209113 C T 0.511076 1.0061e-06
2:106210583 A G 0.028264 6.4253e-06
2:106212464 G A 0.020426 5.1204e-06
2:106212839 T C 0.255749 2.8893e-05
2:106214897 C G 0.040864 3.7913e-05
2:106218289 A G 0.023110 2.4483e-05
2:106221975 G A 0.536338 3.2408e-06
2:106223866 A G 0.038576 4.3873e-05
2:106227509 T G 0.223509 2.8241e-05
2:106233026 G A 0.220000 -9.9423e-06
2:106237375 G A 0.035356 -1.9606e-06
2:106243105 A G 0.037657 -3.5949e-06
2:106243582 C A 0.292708 -5.4443e-06
2:106245470 C T 0.103257 1.4369e-04
2:106246347 C T 1.692536 -1.5811e-05
2:106247640 T C 0.228540 -2.0103e-05
2:106247805 C T 1.192084 -1.5299e-05
2:106249151 A G 0.536081 1.6438e-05
2:106250002 G A 0.491563 4.9923e-06
2:106250371 A G 0.125964 -3.8757e-05
2:106251072 C T 0.077054 -8.1432e-05
2:106251244 A G 0.039196 1.0507e-05
2:106254249 T C 0.039679 -2.1924e-05
2:106256244 A C 1.154128 -3.3545e-05
2:106260203 A G 0.029481 1.3109e-04
2:106260555 A G 0.248378 -1.2294e-07
2:106262485 T C 0.034136 -7.0115e-05
2:106263804 A G 0.148613 8.6406e-05
2:106264621 T G 0.085711 9.7356e-05
2:106269612 G A 0.070757 -8.3409e-05
2:106273643 A G 0.177458 -8.1393e-06
2:106283453 T C 0.046775 -5.6254e-05
2:106285524 T C 0.047690 -2.3997e-06
2:106287381 G A 0.231302 1.6786e-05
2:106293855 A C 0.290125 -4.3797e-05
2:106298984 G A 0.037622 3.6513e-05
2:106303174 G A 0.685175 1.6241e-05
2:106316561 T C 0.759694 3.1117e-05
2:106324719 C T 0.664214 1.7579e-05
2:106324860 A G 0.033840 5.0153e-05
2:106325658 G T 0.022204 2.9255e-05
2:106327274 A G 0.149331 -1.1226e-05
2:106329724 T C 0.045223 3.8706e-05
2:106331942 T G 0.072640 4.5861e-05
2:106335289 A G 0.126799 -8.3930e-05
2:106335628 G T 0.043285 1.7540e-05
2:106339953 G A 0.605953 -5.2944e-05
2:106340164 A G 0.280206 -5.2422e-05
2:106347584 T C 0.046547 3.6581e-05
2:106348559 G T 0.022013 3.1711e-05
2:106348665 C T 0.061442 -4.7007e-07
2:106359110 A G 0.034613 -7.7848e-05
2:106360665 A G 0.069008 8.0685e-05
2:106368111 T C 0.650183 -2.8187e-06
2:106377839 G A 0.114562 1.4361e-05
2:106384969 G A 0.859884 5.6969e-06
2:106398066 G T 0.041043 -1.1966e-05
2:106410049 G T 0.248852 -2.3176e-05
2:106412069 A C 0.311771 3.3233e-06
2:106426378 C G 0.190126 -3.8807e-05
2:106426735 A G 0.076973 3.4614e-05
2:106429080 T G 0.047901 2.1484e-05
2:106431402 A C 0.069537 2.5759e-05
2:106432580 A G 0.032935 -2.3804e-05
2:106442464 C T 1.674221 -9.4231e-05
2:106445626 A G 0.172067 3.3781e-05
2:106452253 G A 0.738915 -3.3113e-06
2:106460814 T G 0.515961 -1.3133e-05
2:106468724 T C 1.810237 -1.1305e-04
2:106477304 A C 0.052941 1.2839e-05
2:106483590 T A 0.044983 -5.5619e-05
2:106484356 A G 0.027365 2.2181e-05
2:106497177 T G 0.105506 -1.2229e-06
2:106497649 A C 0.503634 -1.9395e-06
2:106500881 A C 0.032866 -6.3528e-05
2:106524184 T C 1.359146 5.0628e-06
2:106533298 A G 0.563625 -3.9470e-05
2:106535569 G A 0.082861 -4.7997e-05
2:106540553 A T 0.121057 6.8084e-05
2:106541192 A G 1.670309 1.8190e-05
2:106543307 A C 1.148675 -4.7637e-05
2:106545193 C T 1.874539 -4.0985e-05
2:106545582 G A 0.390928 -4.6875e-05
2:106546080 A G 1.612013 8.9618e-06
2:106550909 T C 0.144420 8.7075e-05
2:106551158 T C 1.161606 -1.1383e-05
2:106555857 G A 0.421438 1.7593e-05
2:106559672 T C 1.220705 -4.3116e-05
2:106561304 G A 1.639871 -4.3181e-05
2:106563929 G A 0.051020 -3.9361e-05
2:106568457 G A 0.451773 -1.7998e-05
2:106573170 G A 0.138263 -7.1068e-05
2:106576940 A G 0.152930 -7.3448e-05
2:106577027 T C 0.020773 1.8267e-05
2:106582858 T C 0.054194 -2.5167e-05
2:106587235 T G 0.087174 2.3010e-05
2:106591493 T C 0.102046 -6.0798e-05
2:106603036 C A 1.707038 -3.7627e-05
2:106608776 G A 0.470774 -6.3238e-05
2:106619200 T C 1.183232 -1.0897e-05
2:106627356 A G 0.032409 6.0110e-05
2:106631048 G A 0.592970 1.3396e-05
2:106631062 G A 0.033376 -1.6439e-05
2:106633484 G A 0.120206 5.0536e-05
2:106635313 C G 0.451715 7.8410e-06
2:106637411 A G 0.358552 -9.9401e-05
2:106638722 C T 0.704549 -5.4925e-06
2:106639940 G A 0.209108 2.1407e-06
2:106646550 C A 0.113163 7.5238e-05
2:106649971 A G 0.829858 -9.8688e-07
2:106652905 C T 0.541628 -1.3340e-05
2:106653217 A G 0.295188 -1.2872e-05
2:106662882 A G 1.057320 -1.2575e-05
2:106663531 T C 0.059647 -1.3012e-05
2:106663637 C T 0.207167 -2.5591e-05
2:106667737 A G 0.282062 -4.8115e-05
2:106669575 C T 0.030939 -7.9266e-05
2:106673255 A G 1.251968 1.1213e-05
2:106674925 A G 0.236466 7.1258e-06
2:106678442 T C 0.022555 2.1319e-05
2:106683908 C A 0.615982 -1.3952e-05
2:106685183 T C 0.368214 6.0597e-05
2:106687997 A G 0.051974 3.0267e-05
2:106690493 T C 0.130119 -1.3945e-05
2:106690627 G A 0.117860 -1.9813e-05
2:106693905 A T 0.045142 -8.3781e-06
2:106700513 C G 0.080923 1.6914e-05
2:106720110 C T 0.292030 8.9610e-06
2:106720568 C T 1.580483 4.5900e-05
2:106722953 C T 0.326659 1.8632e-05
2:106728873 A G 0.062127 5.3581e-05
2:106732012 T C 0.133611 -1.6537e-04
2:106732453 C G 0.050494 -1.0763e-05
2:106739322 A C 0.095497 1.7628e-05
2:106755564 G C 0.148837 6.9011e-05
2:106756691 A G 0.021724 -9.5163e-06
2:106777395 C T 0.143998 -1.9069e-04
2:106788696 T C 0.079544 4.3507e-05
2:106788953 C T 0.302608 1.4277e-05
2:106790483 T C 0.110992 4.3507e-05
2:106793082 C T 0.248813 7.7882e-05
2:106795991 G A 0.035684 4.8396e-05
2:106814374 A G 0.041916 5.4590e-05
2:106817187 T C 1.964118 -2.8590e-05
2:106817737 G A 0.054996 -6.3272e-05
2:106818126 A G 0.188981 -6.9032e-05
2:106823652 T C 1.682150 2.2620e-05
2:106824903 A C 0.114114 -1.7515e-05
2:106825499 C T 0.216138 6.5581e-07
2:106865487 A G 0.854029 2.5179e-05
2:106874835 T C 0.025843 1.1052e-06
2:106875918 A G 0.142216 5.6416e-06
2:106886471 G A 0.675882 8.5943e-07
2:106888848 C G 0.034330 7.3981e-05
2:106891143 C T 1.936597 2.9645e-06
2:106891203 T C 0.050270 4.3882e-06
2:106898223 C T 0.180032 -4.4878e-05
2:106901623 G A 0.201383 -6.1301e-05
2:106909592 T C 0.351632 2.3563e-05
2:106915151 T C 0.370772 3.5206e-05
2:106919336 G A 0.927701 3.2184e-05
2:106923798 T G 1.931128 -5.1552e-05
2:106927481 G A 0.993668 1.6781e-05
2:106931177 G A 0.070822 1.4512e-05
2:106934129 C T 1.058930 9.8895e-06
2:106939706 T G 0.027303 -5.6831e-05
2:106943490 T C 0.390519 -5.0773e-05
2:106946288 C T 0.031370 -3.8688e-06
2:106947917 A G 1.616615 -2.6442e-05
2:106947988 T G 0.055262 1.8515e-06
2:106949449 A G 0.698794 3.3083e-05
2:106951157 C G 0.026612 3.3435e-05
2:106956470 G A 0.029530 3.9191e-05
2:106957629 A C 0.156354 4.1548e-06
2:106959096 A G 0.290180 -1.8809e-05
2:106959822 C T 0.336403 -2.0320e-05
2:106962408 C G 0.041503 2.8253e-05
2:106963194 T G 0.159779 1.2213e-05
2:106966411 T C 0.420997 -6.9315e-06
2:106970517 T C 0.241098 -3.1253e-05
2:106972540 A C 0.095000 -2.1322e-05
2:106974583 T C 0.021610 -1.1228e-05
2:106975810 G C 0.034707 1.1791e-05
2:106979334 G A 0.022305 -3.6877e-05
2:106979906 T C 0.103809 1.4099e-05
2:106983245 G T 0.175624 -1.8578e-05
2:106983692 C T 0.290910 -5.4713e-05
2:106996794 T C 1.458849 -2.6234e-06
2:106998229 C T 1.821195 -1.5629e-05
2:107005463 G A 0.121975 -2.4757e-05
2:107006119 T C 0.641877 -3.9897e-04
2:107102418 G T 1.272965 3.9023e-06
2:107106122 G A 1.455882 9.2807e-08
2:107110251 A C 0.139087 1.5351e-05
2:107115068 A G 0.045307 -3.4514e-05
2:107119934 G A 0.389799 1.0543e-04
2:107126240 T C 1.283737 -1.0903e-05
2:107133119 C A 0.128986 2.7112e-05
2:107133781 A G 0.339058 -2.2572e-05
2:107136457 A G 0.949850 1.6253e-05
2:107141286 A C 0.022691 -2.6186e-05
2:107141348 C A 0.038050 -6.6246e-06
2:107142029 T C 0.089674 -5.0206e-05
2:107151772 T C 0.117139 4.5405e-05
2:107157893 C A 0.277106 4.9172e-05
2:107160292 G T 0.132690 -2.9485e-05
2:107160843 A C 0.051254 -3.9432e-05
2:107163954 T C 0.081072 2.2522e-05
2:107163995 T C 0.695688 -8.3280e-05
2:107171319 C T 1.913050 -3.7685e-05
2:107173249 G A 0.677190 3.9903e-05
2:107179817 C A 0.371298 -1.6457e-04
2:107183903 G A 0.030799 1.2809e-04
2:107186212 G A 0.098220 4.0310e-05
2:107197797 T C 0.033058 -6.0009e-05
2:107198383 A C 0.049076 -7.2767e-05
2:107198527 C T 0.321024 -3.2348e-05
2:107199075 C A 0.999130 -1.9387e-05
2:107202038 G A 0.101936 -3.2443e-05
2:107204110 G T 0.361960 7.0872e-06
2:107208487 G T 0.082543 -5.7237e-05
2:107213408 C T 1.899437 -1.1193e-04
2:107214118 C A 0.079933 1.3358e-05
2:107227253 G C 0.033396 2.6448e-05
2:107229924 C T 0.027777 3.3749e-05
2:107244243 T C 0.142703 1.2057e-05
2:107245398 T C 0.501206 4.2919e-05
2:107246768 A G 0.068998 1.0673e-04
2:107247680 C A 0.047982 -1.9337e-05
2:107247703 C T 0.192288 4.0950e-06
2:107249364 C A 0.095526 -2.9513e-05
2:107259097 A G 1.173489 -8.0368e-06
2:107261908 C A 0.079076 -2.2443e-05
2:107261937 G A 0.247388 9.3361e-06
2:107262432 A G 0.360080 3.0093e-05
2:107262863 A G 0.186540 3.4393e-04
2:107276339 T C 0.403888 2.8814e-05
2:107286292 T C 0.126529 -7.9492e-05
2:107288907 T C 0.032039 -4.0208e-05
2:107294564 G A 0.071351 -3.8574e-05
2:107296908 C T 0.047528 -5.7843e-05
2:107300309 G A 0.023736 9.7874e-05
2:107309560 A C 0.078580 -5.3497e-07
2:107322799 G A 0.029955 -2.5629e-05
2:107324499 G A 0.961853 1.1502e-05
2:107327219 T G 0.359168 -4.0509e-05
2:107334847 A C 0.120262 1.4975e-05
2:107358824 A G 0.088171 2.0422e-04
2:107364396 G A 0.037073 2.9208e-05
2:107378252 T C 0.318392 -3.5257e-05
2:107391080 A G 0.621097 -1.2636e-05
2:107397850 G C 0.071556 -2.9270e-05
2:107402724 A G 1.968948 3.1248e-06
2:107403319 A G 1.091215 -2.7098e-06
2:107406885 A G 0.195342 -2.6877e-07
2:107412010 T C 0.079625 -4.7652e-05
2:107419088 C T 0.181451 -1.0146e-05
2:107420143 T C 0.900859 1.3206e-06
2:107420409 C T 1.138938 -3.1858e-05
2:107420680 T C 0.083510 1.8758e-05
2:107423188 A G 0.906208 -2.0944e-06
2:107423395 G T 1.157682 -4.7709e-05
2:107424732 G T 0.049874 6.7456e-06
2:107425984 A G 0.046878 -2.8500e-05
2:107444278 G T 0.557610 3.3668e-05
2:107446665 C G 0.030413 1.9266e-04
2:107447164 G A 1.747370 3.4304e-05
2:107448988 T C 0.156893 2.9603e-05
2:107450525 C T 0.180386 3.3995e-05
2:107450589 T C 0.320846 -1.3856e-05
2:107460345 T A 0.029689 1.0203e-05
2:107471083 A C 1.794917 -1.0514e-05
2:107479136 T C 0.136412 -7.2747e-05
2:107479628 T C 0.869485 -7.6200e-05
2:107484875 T G 1.484902 3.7055e-06
2:107495498 T C 0.145465 2.6799e-05
2:107507042 G A 0.229731 -3.5414e-05
2:107516533 A C 1.539298 -2.4283e-05
2:107525253 A G 0.084250 -2.8329e-05
2:107525786 T C 0.039738 1.4658e-05
2:107531452 C T 1.863406 -3.6961e-05
2:107534906 T C 0.020818 7.7409e-06
2:107548089 A G 0.096376 -9.3269e-06
2:107550586 A G 0.230497 -1.5450e-05
2:107550899 T C 0.101190 -5.6794e-05
2:107551683 G A 0.067333 -1.1925e-04
2:107551959 A G 0.049809 -5.0900e-05
2:107565802 T C 0.041594 -2.8393e-05
2:107570090 T C 1.216797 -5.4318e-05
2:107582646 G C 0.098817 -4.9127e-06
2:107589635 G A 0.048664 6.2173e-05
2:107611088 G T 0.026216 -1.4288e-05
2:107612016 C A 1.696441 5.0814e-05
2:107612414 A G 0.158075 3.3431e-04
2:107619045 C T 0.020750 -7.8371e-05
2:107621847 T C 0.029692 -1.1388e-04
2:107621925 C T 0.928645 2.7348e-04
2:107624618 A G 0.988341 1.5860e-04
2:107626168 G T 0.053230 -1.5044e-06
2:107643129 T G 0.574385 -1.5767e-04
2:107648266 C T 0.112790 1.2403e-05
2:107651902 C T 0.287077 2.5769e-05
2:107654778 C T 0.066479 -2.3030e-05
2:107661566 A C 0.089450 -1.6103e-05
2:107677481 C T 0.768964 -4.3652e-05
2:107677690 G A 0.840098 -3.8084e-04
2:107678488 T G 1.361687 1.8572e-05
2:107680679 T C 0.399477 -1.8624e-05
2:107683123 A G 0.214496 3.1703e-05
2:107688561 A G 1.100865 4.5679e-05
2:107693504 C T 0.091300 -4.6955e-05
2:107706123 G A 0.179821 -1.3299e-03
2:107714531 T C 0.087866 2.8030e-05
2:107715393 T C 0.028014 -1.2203e-05
2:107717946 C G 0.290459 2.7972e-05
2:107725194 A G 0.312764 -1.5521e-05
2:107730013 A G 0.434639 2.8260e-05
2:107733119 G T 0.163125 3.6228e-05
2:107741454 C T 1.772814 4.3273e-05
2:107749978 C A 0.087798 -7.5010e-06
2:107753270 T C 0.080650 2.4302e-05
2:107767878 C T 0.030156 -4.9301e-05
2:107770572 G T 0.276252 -7.2571e-05
2:107770806 G T 0.091180 -7.9097e-05
2:107777071 G T 0.149571 -9.4029e-06
2:107781962 C A 0.118295 -1.1220e-04
2:107782885 C A 1.247975 4.8607e-06
2:107786016 C T 0.838501 3.7761e-05
2:107790491 T C 1.312563 1.5087e-06
2:107791214 T G 0.055259 5.7100e-05
2:107793533 T C 0.053107 2.0855e-05
2:107797966 T C 0.055028 5.0246e-05
2:107799947 G C 0.142106 4.5810e-04
2:107807541 A C 0.109911 3.4190e-05
2:107812879 C T 0.049150 7.5483e-05
2:107813091 T C 0.039556 -2.8479e-05
2:107816403 A G 0.277739 -4.1705e-06
2:107818688 A G 0.071585 -1.1516e-05
2:107827941 A G 0.116561 -4.0617e-05
2:107832294 T C 0.050566 3.3433e-05
2:107834081 T C 0.166033 -1.7977e-04
2:107834401 A G 0.362995 6.6409e-06
2:107844127 A G 0.034996 -2.2621e-05
2:107856784 C T 0.151122 1.5136e-05
2:107866349 A G 0.027053 -2.9674e-05
2:107867213 G A 0.058953 7.0416e-05
2:107869222 C T 0.073072 3.0182e-05
2:107870375 T C 0.857596 1.9944e-05
2:107871652 C T 1.533774 6.0571e-05
2:107872083 T G 1.817362 1.7860e-05
2:107885593 G T 0.155553 1.1542e-04
2:107891913 A G 0.107863 1.5078e-05
2:107909572 T C 0.043487 -2.3201e-05
2:107916868 T C 0.108041 1.5449e-05
2:107921929 T G 1.435132 4.7900e-05
2:107928871 T C 0.034291 -2.2410e-05
2:107929871 A G 0.025119 1.7375e-05
2:107932655 C T 0.437631 1.9830e-04
2:107933750 C T 0.062919 -5.5835e-05
2:107940246 A G 1.931450 -1.0453e-04
2:107941112 T C 0.049679 -4.3985e-05
2:107943371 A G 0.368159 1.6824e-06
2:107949307 T C 0.507915 6.9130e-05
2:107963000 T C 0.096425 -6.7468e-05
2:107983569 C T 0.274928 -5.4883e-06
2:107985738 T G 0.223821 1.5124e-04
2:107997816 T C 1.609020 1.5894e-05
2:108019780 A G 1.398682 1.7021e-05
2:108022625 T C 0.034908 -6.2367e-05
2:108055848 G A 0.045775 2.4236e-05
2:108061261 T C 0.087077 -6.7206e-05
2:108076452 C T 1.326435 3.4539e-05
2:108077723 A G 0.522047 5.3357e-05
2:108101946 C G 1.326175 3.7718e-05
2:108102357 C T 0.041792 1.1455e-05
2:108110842 C T 0.034934 -9.3542e-05
2:108115176 G T 1.927198 -3.2717e-05
2:108128576 C T 1.335646 2.9367e-05
2:108147737 T C 0.097077 -2.8854e-05
2:108149941 G A 1.344624 1.9751e-05
2:108174629 T C 0.034872 -6.3817e-05
2:108178721 T C 0.033428 6.8544e-05
2:108184621 C T 0.056703 -9.2452e-06
2:108193808 A C 0.483773 -4.5119e-05
2:108195403 A G 0.120424 -1.1387e-05
2:108207995 A G 0.130638 4.9852e-05
2:108211477 C G 0.099567 1.0742e-05
2:108215442 A G 0.077658 -1.9749e-05
2:108216620 G T 0.205073 -2.4798e-06
2:108223705 T C 0.168825 -1.4290e-05
2:108240414 T C 0.021594 -1.9599e-05
2:108258280 T C 0.057128 2.4275e-06
2:108274372 G A 0.228400 3.7221e-05
2:108289598 A G 0.026122 1.2534e-04
2:108301918 T C 0.037372 1.2528e-05
2:108309753 C T 0.130226 3.5146e-06
2:108312559 T G 0.091946 4.4075e-05
2:108313903 A C 0.131158 -5.4966e-06
2:108315046 T C 0.023551 6.1565e-06
2:108318143 C G 1.391568 -2.4655e-04
2:108354714 T C 0.068226 -4.2632e-06
2:108355045 G A 0.160012 4.7823e-05
2:108362350 C T 0.153930 -4.7551e-06
2:108369548 G A 1.930252 -6.1795e-05
2:108369837 G A 0.061832 -1.4197e-04
2:108382881 T C 0.496422 -2.7496e-06
2:108389940 T C 0.033658 2.0016e-05
2:108397346 T C 0.083013 4.5061e-05
2:108400784 T C 0.731323 -8.5085e-06
2:108403503 A G 0.051267 -4.0768e-05
2:108404931 C T 0.048813 2.5291e-05
2:108408720 A G 0.033129 -7.5176e-05
2:108417838 C G 0.415823 9.5564e-06
2:108421405 G A 0.053282 1.3564e-05
2:108422810 T C 0.532453 -8.1360e-05
2:108424627 C T 0.119898 2.8565e-06
2:108425169 G A 0.059832 -1.9385e-04
2:108426697 T C 1.343001 -1.8279e-04
2:108428826 T C 0.023395 6.5472e-05
2:108431610 C G 0.200873 -2.1315e-05
2:108431941 C T 1.547072 -2.9247e-05
2:108432204 A G 0.736429 -4.3064e-05
2:108440185 G A 0.034447 6.9402e-05
2:108440519 G A 0.135280 3.3245e-07
2:108441772 C T 1.436135 -5.1484e-05
2:108542333 T C 0.040095 -5.8918e-05
2:108543608 T G 0.848229 -6.2997e-05
2:108545171 C T 1.536101 -4.4139e-05
2:108546117 C T 0.030322 -2.6085e-06
2:108553960 A G 0.107236 5.1551e-05
2:108555801 G A 0.039588 -1.5421e-04
2:108555977 G A 0.061913 -2.3458e-04
2:108556518 T C 1.605628 -3.0935e-05
2:108574429 G A 0.051442 5.4479e-05
2:108578740 C T 0.042636 3.6837e-05
2:108582027 A C 0.137088 4.2064e-05
2:108598510 A G 0.089638 6.6159e-05
2:108599710 C T 0.697548 -5.2669e-05
2:108602714 A C 0.065967 1.4798e-05
2:108606487 G A 0.511190 2.8686e-06
2:108608018 C T 1.599127 -1.2187e-05
2:108608648 G A 0.179854 8.4500e-05
2:108610145 G A 1.014869 -2.7375e-05
2:108610264 G A 1.608066 -7.8274e-06
2:108613822 T G 0.023470 -2.5879e-05
2:108613998 G T 0.027686 -1.9327e-05
2:108615630 T C 0.058365 5.8981e-05
2:108616284 C T 0.209650 5.6174e-05
2:108620525 T C 0.263513 3.3527e-06
2:108620899 C T 1.885480 3.0124e-05
2:108623322 G T 0.743907 -4.6388e-06
2:108631384 T G 0.484091 7.9268e-06
2:108634913 A C 1.220348 -1.2463e-05
2:108637563 A G 1.699236 -6.4496e-06
2:108638496 A T 0.085448 3.0127e-05
2:108643943 C T 0.285399 -2.2950e-05
2:108644655 A G 0.062987 -2.2615e-05
2:108645158 G A 0.103475 6.4787e-05
2:108650199 C T 0.092494 7.1802e-05
2:108656851 T C 0.036732 3.9524e-05
2:108664594 C A 0.724478 7.7759e-06
2:108678685 T A 0.101667 1.0249e-04
2:108718783 C T 1.364715 2.2589e-05
2:108720801 A G 0.294526 -2.9260e-05
2:108721856 C A 0.057677 6.4210e-05
2:108722210 C A 1.194580 -9.8385e-05
2:108723937 C T 0.184719 2.0889e-05
2:108744464 G T 0.054941 5.1664e-05
2:108746813 C T 0.757964 7.6801e-05
2:108748081 A G 0.058881 -2.7047e-05
2:108748367 C A 0.078304 2.3022e-04
2:108748862 T C 0.048881 6.7859e-06
2:108764473 C T 0.169526 -2.6214e-05
2:108771042 A G 0.112952 4.9005e-05
2:108772567 T C 0.666622 9.7243e-06
2:108777436 T C 0.043688 -1.3794e-05
2:108785554 T C 0.057187 2.0132e-04
2:108793954 G A 0.705974 2.0936e-05
2:108800580 T C 0.033830 1.0010e-05
2:108818665 T C 0.043561 -1.3621e-05
2:108829235 G C 1.231705 7.3851e-05
2:108838692 C A 0.517311 4.0876e-05
2:108841541 T C 0.046645 5.2240e-05
2:108863728 T C 0.027147 1.0139e-05
2:108863758 A G 0.035687 5.3863e-05
2:108868711 C T 0.156471 3.0325e-05
2:108875024 T G 0.128600 -4.2675e-05
2:108875198 A G 0.366439 5.5993e-05
2:108875244 C T 0.532816 1.9418e-05
2:108875267 C T 0.036317 2.3799e-05
2:108876093 C T 0.163261 -1.8748e-05
2:108877062 A T 1.260592 5.9005e-05
2:108885161 G A 0.051367 -9.0395e-06
2:108885179 A C 0.210666 -2.4541e-05
2:108886072 C T 0.382314 4.4524e-05
2:108900509 A G 1.425677 1.1416e-05
2:108906414 A C 0.207322 1.2986e-04
2:108910751 A G 0.033535 -7.2651e-05
2:108916044 G A 0.309009 2.6128e-05
2:108921010 T C 0.058985 3.9120e-05
2:108925220 G A 0.110021 4.4451e-06
2:108925780 C T 1.300307 1.9865e-05
2:108930176 A G 0.113676 -2.2238e-05
2:108930179 G T 0.030724 -2.1623e-05
2:108931755 T C 0.305708 -5.8862e-05
2:108936241 C G 0.278625 -1.6112e-05
2:108938088 T C 0.135510 -1.0557e-04
2:108939940 G T 0.818751 5.0121e-05
2:108941693 C T 0.157396 -2.2092e-05
2:108945515 G A 1.103984 1.4361e-05
2:108945764 G A 0.493971 -3.2528e-05
2:108968391 A G 0.036090 1.1939e-05
2:108978658 T C 0.041747 2.8577e-05
2:108979702 C A 0.278047 1.7292e-05
2:108986068 A G 0.076441 -6.6695e-06
2:108987476 A C 0.027014 1.2917e-05
2:108993440 T C 0.030393 3.4682e-04
2:108999786 C T 0.484149 -1.6864e-05
2:109005636 T C 0.027371 -1.5828e-06
2:109017420 A G 0.129506 8.5832e-05
2:109023791 A G 0.178497 -3.9233e-05
2:109059504 A G 0.028715 -6.9255e-05
2:109065919 C T 0.776644 3.3890e-05
2:109066266 T G 0.069001 8.1878e-05
2:109069008 C T 1.185823 9.2072e-05
2:109074364 T C 0.800078 3.7715e-05
2:109079894 G A 1.859063 2.1516e-05
2:109080623 G A 0.383219 4.7282e-05
2:109085212 T C 0.334799 3.0457e-05
2:109090186 T G 0.064104 -4.7982e-05
2:109098020 A G 0.232967 -3.1453e-05
2:109099572 G C 1.972398 9.8550e-06
2:109103012 T C 0.034392 2.2447e-04
2:109155954 T C 0.813489 3.9175e-05
2:109156595 A G 1.382739 5.1389e-05
2:109162397 A G 0.068975 1.4196e-05
2:109163721 C T 0.862802 9.7401e-05
2:109164814 T C 0.166601 -3.9898e-06
2:109178613 T C 0.049206 4.3602e-05
2:109179519 G A 0.141830 -2.6208e-06
2:109180616 C T 1.198812 1.0345e-04
2:109187156 A G 0.088194 5.8283e-05
2:109187551 C T 0.035788 1.5770e-04
2:109189288 C T 0.086045 1.9842e-04
2:109189776 C T 0.868703 1.9221e-04
2:109196635 A G 0.031627 -3.7254e-05
2:109208931 A G 0.035369 -1.8143e-05
2:109221834 G A 0.028858 -1.8949e-05
2:109232388 C A 0.287846 -7.3898e-06
2:109238756 G A 0.078995 -5.5007e-05
2:109240556 C T 0.036846 1.9002e-04
2:109249886 C T 0.899515 1.2932e-04
2:109276110 A G 0.023061 -3.0409e-05
2:109317226 A G 0.049929 4.2031e-05
2:109321553 T A 0.173453 -7.4597e-05
2:109356978 C G 0.021847 1.4966e-04
2:109403917 G A 0.065077 4.1607e-05
2:109405475 G T 0.030601 7.3012e-05
2:109408159 T G 0.123868 -2.1947e-05
2:109408208 A G 0.472679 1.4765e-05
2:109414389 T C 1.650880 -2.9942e-05
2:109436692 T C 0.113163 -2.4400e-05
2:109447787 G T 0.269245 2.3851e-05
2:109453875 T C 0.028345 1.7239e-05
2:109463572 A G 0.038488 -1.3435e-05
2:109468450 T C 0.031594 4.2700e-05
2:109469589 A G 0.073360 1.5427e-06
2:109474350 C T 0.088466 6.3519e-05
2:109480050 G A 0.104354 1.3144e-04
2:109480338 T C 0.065743 6.8701e-05
2:109496254 G A 0.044139 5.6532e-06
2:109501567 C A 0.135513 -4.6666e-05
2:109504287 A C 0.147198 -3.6571e-05
2:109510937 A G 1.338639 7.0061e-05
2:109521000 A G 0.049520 4.9502e-05
2:109522200 A G 1.667145 4.4529e-05
2:109526505 A G 0.150187 6.3136e-05
2:109532717 A G 1.800750 1.0759e-05
2:109536784 C T 1.611172 9.9912e-06
2:109539654 C T 0.141515 -5.4784e-06
2:109540036 G C 0.142196 -2.9785e-06
2:109542493 C T 1.610838 1.6530e-06
2:109546528 G A 0.020292 -4.2551e-05
2:109547280 A G 0.102566 -3.9723e-05
2:109547597 A G 0.036872 5.6099e-05
2:109554646 C T 0.040617 1.8948e-05
2:109556012 A G 0.072666 -1.2989e-04
2:109556418 A G 1.673373 1.1158e-05
2:109566759 A G 0.222590 1.9480e-05
2:109570113 G C 0.246927 1.0657e-05
2:109571508 A G 0.071166 4.1022e-05
2:109582711 T C 0.182353 4.2576e-05
2:109584599 A G 1.673893 -7.5039e-05
2:109586371 C T 0.227797 -4.8632e-05
2:109590218 T C 0.048995 2.5094e-05
2:109590380 G A 1.258161 1.8695e-06
2:109591409 A G 0.035544 -5.0221e-05
2:109595692 C T 1.747133 3.4326e-05
2:109603542 G T 0.021906 1.8529e-05
2:109607349 A G 0.284386 -4.0647e-05
2:109608698 C T 0.262974 -5.5983e-05
2:109611097 T C 1.505325 -2.9470e-05
2:109623949 G A 0.435337 4.1992e-06
2:109628974 C T 1.001052 -6.5447e-05
2:109629693 A G 0.124533 3.0242e-05
2:109635257 T C 0.151687 4.0523e-06
2:109637508 A C 1.138659 -8.9506e-06
2:109639677 T C 0.021338 -5.1347e-05
2:109639950 A G 0.140346 6.9911e-05
2:109641197 T C 0.146899 3.0523e-05
2:109647815 A G 0.113001 3.5256e-05
2:109648276 T C 0.333446 -2.0340e-06
2:109648715 A G 1.414677 6.8134e-05
2:109652644 C T 1.955329 -2.0858e-05
2:109666517 T C 0.623230 -6.3753e-05
2:109667968 T C 1.910528 -8.0754e-05
2:109669494 C T 0.126234 -2.3277e-05
2:109674911 T C 1.792486 -2.0611e-05
2:109677522 A G 0.340720 3.8986e-05
2:109682287 T G 0.093770 -5.6526e-05
2:109686210 G A 0.319687 4.8919e-05
2:109688902 C T 0.932310 5.0836e-05
2:109698148 A G 0.150012 5.2828e-06
2:109711667 A G 0.095195 7.3902e-07
2:109716551 G T 0.538379 8.9087e-06
2:109726990 T G 0.099658 2.3291e-05
2:109744282 G T 0.063623 -2.6685e-05
2:109746599 T C 0.058660 -2.9380e-04
2:109749432 C T 0.548798 1.0834e-05
2:109756370 A G 1.786572 1.2874e-05
2:109762082 A G 1.070456 -6.3888e-05
2:109765916 G A 1.436262 -3.6218e-05
2:109768959 A C 0.166705 -2.1016e-05
2:109777758 G A 0.084630 -9.5609e-06
2:109778103 G T 0.039660 -6.8349e-05
2:109781584 G A 1.656077 4.8115e-06
2:109787818 G A 0.051523 4.7893e-05
2:109803478 T C 0.216326 4.4755e-04
2:109804522 G A 0.096831 -3.2575e-05
2:109807066 C A 1.644363 1.4863e-05
2:109811196 A G 0.103462 1.5058e-05
2:109812126 A G 1.127250 6.2256e-07
2:109813592 A G 0.316500 2.5412e-07
2:109815339 C G 0.141550 2.9695e-06
2:109822647 T C 0.071170 2.6719e-05
2:109825516 G A 1.308846 -4.2213e-05
2:109831686 G A 0.456934 -3.1158e-06
2:109841762 C T 0.075568 7.4206e-05
2:109843921 C T 0.187014 2.1126e-05
2:109857620 T C 0.102559 1.0479e-05
2:109859654 G A 0.048180 2.0406e-05
2:109869295 G A 0.416995 6.5863e-06
2:109871061 A G 0.030955 3.7152e-05
2:109874911 T C 0.044593 -5.4536e-05
2:109893952 C T 0.789062 -1.9241e-05
2:109899044 T C 0.038943 -6.2600e-05
2:109901902 A G 0.049790 -3.6936e-05
2:109903415 T C 0.022681 -3.0902e-05
2:109903421 T C 0.078304 -6.4791e-06
2:109914777 G A 0.032662 7.3502e-06
2:109917069 T G 0.689479 -7.4290e-05
2:109919160 T C 0.267573 3.7168e-05
2:109919232 A G 0.397689 2.0096e-05
2:109929301 T A 0.037193 -5.2252e-05
2:109930784 T C 0.072049 3.0121e-06
2:109939009 C G 0.060647 -1.0510e-04
2:109939570 A C 0.074266 1.3523e-05
2:109946747 C T 0.020994 -4.3590e-05
2:109951652 T C 0.022837 5.2264e-05
2:109954066 A C 1.024070 3.3481e-05
2:109954691 A G 0.035103 -2.6097e-05
2:109956432 A G 0.057505 6.8121e-06
2:109966368 G A 0.041166 -7.7882e-06
2:109967837 C T 0.029238 2.4482e-05
2:109981615 C T 0.057537 -1.4434e-05
2:109981898 A G 0.031516 -1.8465e-05
2:109986359 T G 0.220468 -1.3337e-05
2:109989836 G A 0.798578 2.1298e-05
2:109992978 T C 0.021685 1.0609e-04
2:109994390 A C 0.397371 8.9504e-05
2:109996370 A G 0.040760 -7.4853e-06
2:109998057 T C 0.024632 3.5785e-05
2:110000980 A G 0.024226 4.0047e-05
2:110005208 A C 1.020273 2.9695e-05
2:110006345 A G 0.022662 -7.1817e-07
2:110010579 C G 0.120486 -5.1970e-05
2:110011738 C T 0.059660 4.1908e-05
2:110023319 G A 0.118820 3.2351e-05
2:110024244 C T 0.036021 -6.3572e-05
2:110025090 G A 1.962002 -2.0379e-06
2:110027719 T C 1.078573 1.7780e-05
2:110030331 G A 0.025940 6.2202e-05
2:110030728 C T 0.786034 2.2336e-05
2:110030893 A G 0.022467 -3.6958e-05
2:110033745 A C 0.161356 4.0059e-05
2:110042294 A G 0.992557 -3.1868e-05
2:110043348 G A 0.020228 6.5486e-05
2:110049342 C T 0.182236 4.5167e-05
2:110055025 T C 1.283620 -3.8078e-05
2:110057303 A G 0.148500 1.3738e-04
2:110059634 G A 0.136766 1.0249e-04
2:110060342 T C 0.020783 2.6372e-05
2:110061110 G C 0.078891 6.3420e-05
2:110063661 T C 0.640332 -2.3419e-05
2:110083575 T C 1.113923 -1.4258e-04
2:110091158 A G 0.030319 5.0583e-05
2:110096179 A G 0.473633 -6.2904e-05
2:110102339 T C 0.472867 -2.1216e-05
2:110103065 G A 0.158896 -1.3190e-05
2:110255824 C T 0.496113 6.4689e-05
2:110256377 A G 0.219819 5.3553e-05
2:110256800 A C 0.137422 7.3442e-05
2:110257372 G A 0.024051 -5.7943e-05
2:110257659 T C 0.464928 1.7827e-05
2:110258548 G A 0.358574 1.0832e-04
2:110258617 G A 0.029374 4.8511e-05
2:110260457 C T 0.113338 -8.1247e-06
2:110261531 A G 0.032967 -8.9620e-06
2:110263731 A G 0.588682 -2.7020e-05
2:110264713 T C 0.572161 -1.5105e-05
2:110267092 T C 0.114348 4.8927e-05
2:110275005 T C 0.087454 3.1623e-05
2:110287139 T C 0.065577 1.0933e-05
2:110297419 C T 0.089479 -2.9839e-05
2:110303072 T C 0.076528 -7.0176e-05
2:110303312 A G 0.557922 2.6030e-06
2:110303894 A G 0.076243 -5.2647e-05
2:110305347 G A 0.034733 6.7080e-06
2:110308860 C T 0.034002 4.5651e-05
2:110314863 G A 0.100164 8.9759e-07
2:110316285 T C 0.566354 1.4408e-05
2:110321071 T C 0.806011 9.6985e-05
2:110332292 T C 0.023830 3.5586e-05
2:110336791 C A 0.189162 1.8117e-04
2:110359099 T C 0.040523 4.8517e-05
2:110359905 C T 0.074075 -1.5747e-05
2:110362687 A G 0.038527 -1.5207e-04
2:110369568 G A 1.763144 7.1923e-05
2:110369649 A G 0.460874 1.6401e-05
2:110384169 C T 0.915760 -9.7156e-06
2:110385397 C A 0.292926 1.1056e-04
2:110391927 C T 0.036002 -4.6110e-05
2:110397232 A G 0.477392 1.0850e-05
2:110403433 C T 0.150950 3.1050e-05
2:110403587 A G 0.747860 -2.3634e-05
2:110407626 A G 0.547458 -1.1058e-06
2:110410108 A G 0.033298 6.5450e-05
2:110411475 T C 0.024320 4.9069e-05
2:110412315 T C 0.085925 5.0373e-06
2:110421775 A G 0.731635 1.5941e-05
2:110423264 T C 0.439627 -3.7568e-06
2:110435106 G A 0.145647 4.6294e-05
2:110436967 A G 0.035161 5.7441e-06
2:110437336 G A 0.036898 5.5318e-05
2:110439031 G A 0.082001 1.2734e-05
2:110440121 A G 0.044593 3.1103e-05
2:110440893 T G 0.228111 8.5689e-05
2:110443527 A G 0.572512 -1.7354e-05
2:110447667 G C 0.187663 5.4749e-05
2:110448910 T C 1.573576 -6.4301e-05
2:110454318 A G 0.748285 3.2461e-05
2:110457056 G A 0.107967 1.6020e-05
2:110458852 T C 0.158708 -4.9868e-06
2:110459587 C G 0.089943 6.3214e-06
2:110465111 C T 1.373554 2.3011e-05
2:110470543 T G 0.174875 4.9568e-06
2:110478928 G A 1.743887 -3.0055e-05
2:110853221 C G 1.919281 -2.9646e-05
2:110854880 C G 0.073026 2.3734e-06
2:110856802 T C 0.024213 1.2644e-04
2:110860578 T G 0.080982 2.9059e-05
2:110861854 T C 0.028342 -6.7630e-05
2:110861918 T C 0.051676 2.3782e-05
2:110863055 C T 0.852360 1.0573e-04
2:110863908 A G 1.282166 1.3947e-04
2:110870415 T G 0.099343 4.0343e-05
2:110872432 T C 0.046628 -7.2141e-05
2:110873835 C G 0.098093 1.3111e-05
2:110877051 C A 0.690774 -1.4760e-05
2:110877379 A G 0.073270 -3.2336e-05
2:110879561 A G 0.416398 -1.1797e-04
2:110884627 T C 0.659829 -2.3832e-05
2:110885620 C A 0.318181 -1.7695e-05
2:110886161 T C 0.028011 3.8814e-05
2:110887284 A G 0.072481 4.8224e-05
2:110899226 G A 0.074587 -3.7888e-06
2:110901100 A G 0.031331 5.3524e-05
2:110906942 A G 0.030750 9.5244e-05
2:110917627 C A 0.080420 2.8631e-05
2:110919041 G A 1.235979 -1.2960e-06
2:110922703 T C 0.654090 -1.7595e-05
2:110929173 A G 0.720343 4.7706e-05
2:110934723 G A 0.337091 -1.7224e-05
2:110937101 T C 0.080887 3.4962e-05
2:110939738 C T 0.079920 2.5402e-05
2:110956045 G A 1.247949 -2.9864e-06
2:110958329 T C 0.189111 7.8571e-06
2:110958925 A C 0.081683 1.5935e-05
2:110959545 T C 0.060611 -3.4432e-05
2:110974623 T C 0.651828 -1.2093e-05
2:110975699 C G 0.079719 3.0685e-05
2:110977357 G A 0.080599 3.5905e-05
2:110980922 A G 0.087979 -3.3247e-05
2:111404636 A G 0.092945 -6.6954e-05
2:111406073 C A 0.064305 1.4053e-05
2:111406224 A G 0.033425 -4.7050e-06
2:111413505 A G 0.064750 -6.8069e-05
2:111415409 G T 0.024853 -7.2271e-05
2:111415768 T C 0.087019 1.9842e-05
2:111447499 A G 0.282234 -5.0375e-05
2:111447948 G A 0.109096 -1.5764e-05
2:111451816 C T 0.607864 -2.4248e-05
2:111463391 T G 0.464227 4.1871e-06
2:111469138 T C 1.556205 -6.7726e-05
2:111471784 C A 0.085814 1.7636e-05
2:111483336 C G 0.072315 5.3508e-06
2:111483394 G A 0.094412 1.7586e-06
2:111486833 T G 0.028790 -1.4751e-04
2:111498991 T C 0.082556 4.3208e-06
2:111503814 A G 0.053941 -1.2676e-05
2:111514000 T C 0.137659 -1.4536e-05
2:111514639 A C 0.093416 4.2960e-05
2:111524329 T C 0.056005 3.6032e-04
2:111534586 A G 0.054389 -1.2664e-05
2:111535067 G A 0.056577 5.3015e-06
2:111555745 A G 0.950132 -5.7708e-05
2:111556523 C T 0.059261 5.9466e-05
2:111559231 A C 0.042909 4.1327e-05
2:111559998 A G 0.023386 3.7541e-05
2:111562875 T C 0.078521 1.7977e-05
2:111579057 G A 0.037609 -1.2726e-05
2:111581844 G A 0.025794 8.8501e-05
2:111586327 T G 0.719944 -1.9591e-05
2:111589097 G A 0.110528 -9.8051e-06
2:111590184 T C 0.070118 -1.4328e-05
2:111590560 G A 0.728236 -2.5025e-05
2:111592407 T G 0.817962 -1.6931e-05
2:111598366 A G 1.350025 -5.8191e-05
2:111598958 T C 0.368406 -8.6281e-05
2:111599706 A G 0.955124 -1.4586e-06
2:111600467 A G 0.057726 -1.1956e-05
2:111603378 T A 0.054490 -4.5354e-05
2:111605293 T C 0.047855 4.3430e-05
2:111606884 C T 0.032263 -2.3175e-05
2:111609758 A G 1.431776 -9.7375e-05
2:111614713 C G 0.172632 -6.3995e-05
2:111617015 G A 0.117818 2.5441e-05
2:111621582 G T 0.153238 3.4795e-05
2:111629557 A C 0.098051 2.0479e-04
2:111637321 G A 0.052078 -2.7278e-05
2:111641852 A G 0.020318 2.0247e-05
2:111644901 C G 0.030169 7.1637e-06
2:111649771 A G 0.051322 -4.4078e-05
2:111649832 G A 0.725799 -1.9826e-05
2:111658010 G A 0.700320 -1.8457e-05
2:111667198 A G 1.053990 -1.1719e-05
2:111667554 C T 0.104357 4.7738e-06
2:111680669 G A 0.047106 -4.5104e-05
2:111685702 G A 0.023447 1.1168e-04
2:111695479 A C 1.040137 -6.3234e-06
2:111706483 C T 0.586660 1.9995e-06
2:111707405 T C 0.483857 -1.4745e-05
2:111711089 G A 0.240228 -1.3233e-05
2:111712251 G A 1.070371 -1.1495e-05
2:111714121 A T 0.048352 -7.6513e-06
2:111720255 A G 0.036995 -5.4943e-05
2:111730852 T C 0.029708 -1.2473e-05
2:111730984 T G 0.973307 -2.9891e-06
2:111731282 T C 0.055726 -2.5916e-05
2:111735301 T C 0.029630 -1.2398e-05
2:111736824 T C 0.051643 2.3649e-05
2:111744406 A G 0.270030 4.8356e-06
2:111744738 C A 0.057726 1.2818e-05
2:111761291 C A 1.641039 -4.9523e-06
2:111768339 C T 0.649819 5.4556e-06
2:111768485 C A 0.117873 -4.5766e-05
2:111774638 T C 1.759201 -3.4854e-05
2:111775135 G C 0.031253 -1.5832e-05
2:111776702 T C 0.167205 -4.3826e-05
2:111778972 C A 0.040825 5.8837e-05
2:111788334 C G 0.022373 2.2795e-05
2:111790804 C G 0.330382 1.7183e-04
2:111795025 C T 0.239777 7.1294e-05
2:111795655 T G 0.129716 -5.6888e-05
2:111797458 G A 0.406543 2.1953e-05
2:111797531 T C 1.676515 1.9693e-05
2:111797679 G T 0.141012 6.1556e-05
2:111798405 A G 0.165329 -3.7801e-06
2:111801487 T G 0.062234 3.3251e-05
2:111810633 G A 0.200250 -2.6329e-05
2:111811802 T C 0.155235 5.9733e-06
2:111812617 C T 1.718233 -4.9455e-05
2:111812653 T C 0.058050 -3.5898e-05
2:111813085 C A 0.610633 -6.7134e-06
2:111815068 C A 0.054830 -5.5375e-05
2:111836538 C T 0.625456 -6.5647e-06
2:111849913 C T 0.094068 2.8442e-05
2:111850515 T C 0.106603 -1.4792e-04
2:111851616 G A 0.387559 4.3264e-06
2:111854342 G T 0.042773 -2.2756e-05
2:111856773 C T 0.451653 1.9672e-05
2:111859287 A C 0.237566 -8.1810e-06
2:111875379 T G 0.023197 1.4598e-04
2:111886332 T C 0.631841 6.8307e-06
2:111889358 G A 0.027070 -3.9878e-06
2:111894720 C T 0.128551 1.3651e-04
2:111896243 G A 0.270618 -1.0785e-05
2:111902124 A G 0.039429 -2.7083e-05
2:111916383 A C 0.119051 -1.8800e-06
2:111916436 T G 0.110245 6.3264e-06
2:111916545 T G 1.977251 -1.7966e-04
2:111919346 C A 1.421695 5.6238e-05
2:111923384 G A 0.408643 -1.7967e-05
2:111925371 G A 0.024460 1.7879e-04
2:111932401 C G 0.048310 2.6961e-05
2:111932616 A G 0.929648 2.2358e-05
2:111938380 T C 0.068933 -3.6603e-05
2:111944538 A C 0.042162 -9.5118e-06
2:111949327 C G 1.224083 4.8515e-05
2:111951053 G A 1.290693 1.3617e-05
2:111951795 G A 0.201048 -5.1797e-05
2:111955485 T C 0.546705 4.0806e-05
2:111957313 T C 1.832295 -5.7202e-05
2:111961277 A G 0.291316 -1.1069e-04
2:111966293 G A 0.063915 3.5626e-05
2:111970330 T C 0.427936 5.3423e-06
2:111979496 T C 0.030929 -1.1158e-05
2:111980581 T G 0.069540 5.1495e-05
2:111983298 A G 0.075467 -2.8255e-05
2:111984952 C G 0.037972 -7.7766e-06
2:111988016 A G 0.565718 1.4600e-04
2:111989372 G T 0.219653 1.8964e-04
2:111994430 A G 0.040588 2.0304e-05
2:111996750 C T 0.070238 -1.1626e-04
2:111996785 A G 0.526244 -3.4890e-04
2:111998256 C A 0.225482 1.0463e-05
2:112003867 C T 0.311365 -7.8894e-05
2:112005079 G A 0.345111 1.6471e-05
2:112007943 G A 0.475347 8.2604e-05
2:112049536 A G 0.963664 -2.8631e-05
2:112056290 A G 0.052575 2.8617e-05
2:112056534 A G 0.230429 -3.4445e-06
2:112058241 A G 0.679638 6.9482e-06
2:112115213 C T 0.101014 1.8411e-05
2:112143413 C T 0.799448 8.2396e-06
2:112154449 T C 0.190146 -1.5912e-04
2:112167931 C T 0.594901 5.1188e-05
2:112174289 T C 0.065136 -3.1336e-05
2:112176837 A G 0.026317 2.3898e-05
2:112211072 T C 0.653493 8.2660e-05
2:112217228 T C 0.069777 -1.4572e-05
2:112231071 A C 0.050929 5.2168e-05
2:112249583 A G 0.420536 -2.0721e-04
2:112249872 A G 0.185946 3.5644e-05
2:112253302 C A 0.652312 1.7082e-05
2:112270857 T C 1.177419 5.8872e-06
2:112277257 G C 0.020481 -4.8163e-05
2:112277492 G T 0.555050 3.2892e-05
2:112278539 A G 0.247050 -2.1413e-04
2:112279553 A G 0.042104 -4.6267e-05
2:112292847 G C 1.151453 -2.4000e-06
2:112294637 T C 0.273464 5.8742e-05
2:112295232 C T 1.948626 3.1728e-05
2:112295681 T C 0.181934 -8.9362e-05
2:112305653 A G 1.450884 -1.3112e-06
2:112319781 A G 0.264847 -4.6585e-05
2:112323703 T C 1.958808 2.9614e-05
2:112323829 A C 0.092306 8.9452e-05
2:112327070 A G 0.275899 -3.9962e-05
2:112327155 T C 1.958633 2.2190e-05
2:112342677 T C 0.023194 -6.8286e-05
2:112355422 A G 1.243269 8.9000e-07
2:112369618 C T 0.330895 -1.7413e-05
2:112372867 C T 0.032328 2.9150e-05
2:112373498 A G 0.050222 -2.2108e-06
2:112373842 G C 1.258794 3.2938e-05
2:112374048 A G 0.118256 8.9698e-05
2:112374970 A G 1.884493 1.5832e-04
2:112375963 C A 1.519726 3.9928e-05
2:112376294 T C 1.267736 3.6375e-04
2:112378713 C T 0.063701 -4.5601e-06
2:112392625 A G 1.847203 2.1649e-05
2:112393174 G T 0.119106 5.5315e-05
2:112395016 T C 0.024268 -3.4968e-05
2:112396722 A G 0.037738 -3.9623e-05
2:112397505 C T 0.365754 -1.9775e-05
2:112398794 C A 1.144640 8.9705e-05
2:112402217 T C 0.462234 -1.1515e-04
2:112406407 C T 0.040718 -1.4035e-04
2:112409842 A G 1.723546 -4.2139e-06
2:112413213 T C 0.072835 2.0358e-05
2:112417815 A C 1.051588 6.9637e-05
2:112421035 T C 0.069608 1.0161e-06
2:112421509 T C 0.233600 -5.3293e-05
2:112422666 C T 1.944517 6.0660e-05
2:112423188 C T 0.472977 2.0358e-05
2:112423330 G A 0.078489 -1.1168e-04
2:112423432 C T 0.097317 -1.7750e-05
2:112423947 A G 0.145241 1.9135e-05
2:112423959 C T 0.092121 1.8026e-05
2:112424375 G A 0.876110 -1.1803e-05
2:112424455 C A 0.421058 1.7075e-04
2:112433223 C T 0.155536 -4.0742e-05
2:112435483 C T 0.161801 7.3880e-05
2:112442431 A G 1.245363 9.1312e-05
2:112446780 A C 0.198929 -6.1790e-06
2:112446831 A C 0.870845 -5.8199e-06
2:112448518 C A 0.054379 8.6417e-05
2:112451603 C T 0.044220 -2.2902e-06
2:112456043 G A 0.224551 -4.3926e-05
2:112458934 A G 0.108509 6.4886e-04
2:112463730 T C 0.039624 6.1004e-05
2:112464175 C T 0.329697 3.6988e-05
2:112466265 G T 0.919278 1.9525e-05
2:112501103 T C 0.845343 -8.5618e-06
2:112524825 T C 0.232591 -2.2156e-05
2:112526866 A G 0.467583 -2.8566e-05
2:112545987 C A 0.024564 -4.6699e-06
2:112580971 C T 0.505007 -3.4976e-05
2:112626773 G C 0.217430 -2.5554e-05
2:112627223 G A 1.317996 1.7559e-05
2:112641283 G A 1.363005 8.2679e-07
2:112649794 A G 1.533559 -6.9449e-05
2:112651104 T C 0.047885 5.6013e-05
2:112651156 T C 0.127759 1.1392e-04
2:112651316 C T 1.020331 8.3128e-05
2:112662407 T G 0.087914 1.5329e-05
2:112665201 T C 0.489846 -1.9911e-04
2:112666274 T C 0.082806 1.4722e-05
2:112670518 A G 0.067456 -1.6915e-06
2:112695105 G A 0.114646 -4.2698e-05
2:112708895 G C 0.117710 1.4907e-05
2:112716994 T G 0.078346 1.1382e-04
2:112719806 T C 0.184132 2.4421e-05
2:112725747 A G 0.024603 4.4367e-05
2:112727039 G A 0.024622 -3.0338e-05
2:112745055 A G 0.042136 1.2068e-04
2:112754471 T C 0.026755 -5.0677e-05
2:112754828 T G 0.580168 -9.8710e-05
2:112754943 T C 0.611821 6.1909e-06
2:112755001 G A 1.247885 -3.1914e-05
2:112770770 G A 1.230581 -6.8417e-06
2:112786049 A G 0.065814 -1.7659e-05
2:112787215 C G 0.142531 7.7167e-05
2:112788095 G C 0.142476 8.0313e-05
2:112789792 A G 1.510437 -1.4196e-04
2:112789856 T C 0.041471 -3.4981e-05
2:112813190 C G 0.050686 1.1459e-04
2:112818604 T C 0.293263 1.0191e-04
2:112823259 G A 0.057528 -1.4326e-05
2:112823320 A C 1.422564 1.8671e-04
2:112834399 T C 0.088038 -2.2583e-05
2:112835638 T C 0.033645 -5.0536e-06
2:112845395 G A 0.978490 1.8764e-03
2:112856755 T C 0.052182 5.2280e-05
2:112860482 A G 0.038534 -9.8571e-05
2:112866558 C T 0.139837 5.0519e-06
2:112875091 T A 0.065863 7.6913e-05
2:112883745 A G 0.109161 -3.7955e-05
2:112891822 C T 0.122329 2.0913e-05
2:112900297 T C 0.311287 2.5691e-05
2:112909890 A G 0.039709 -9.0890e-06
2:112911923 A G 0.992609 8.7184e-05
2:112912699 G T 0.055765 2.1883e-05
2:112915809 G A 0.096061 -2.1328e-05
2:112916869 C T 0.072406 1.6538e-05
2:112921062 T C 0.029747 -1.3825e-04
2:112922697 A G 0.046940 3.5089e-05
2:112925033 G T 0.094458 6.6648e-06
2:112927085 A G 0.094422 2.2214e-05
2:112928815 G A 1.086152 1.4553e-04
2:112935051 T G 0.289015 4.4616e-05
2:112939548 C T 0.282478 2.5875e-05
2:112941372 G A 0.164949 1.7918e-04
2:112944324 G A 0.093039 1.1025e-05
2:112947218 T G 0.149587 -1.4186e-05
2:112951891 A C 0.039562 7.3356e-06
2:112957425 C T 0.083958 -2.8650e-05
2:112959815 T C 0.032987 2.7835e-05
2:112962272 G A 0.093656 3.4277e-05
2:112967145 G A 0.301508 9.8280e-05
2:112995810 G A 0.598225 3.7722e-04
2:112995893 T C 0.031432 -6.8551e-06
2:113007757 T C 0.142414 1.9117e-04
2:113008794 A G 0.035616 -7.2981e-05
2:113013979 T C 0.769285 -8.2440e-05
2:113014605 G A 1.443337 3.3529e-05
2:113017065 T C 0.063597 8.9516e-06
2:113019332 A G 0.301547 1.0198e-04
2:113041461 T C 0.092640 2.1940e-05
2:113051511 T G 0.723004 3.6029e-05
2:113059988 C G 0.034596 -9.2821e-06
2:113067622 G A 0.042104 -5.7629e-05
2:113098324 A G 0.086590 -1.2027e-05
2:113098645 G A 1.025638 1.4512e-04
2:113102746 C T 0.302946 8.3581e-05
2:113115598 A G 0.321699 8.6800e-05
2:113192120 A G 0.071397 -1.3782e-05
2:113192136 A G 0.309489 1.5075e-04
2:113218247 A C 1.841607 3.7094e-07
2:113222500 T C 0.826261 -1.2655e-04
2:113229110 T C 0.307912 2.7126e-04
2:113234572 T C 0.028433 -1.5742e-04
2:113238346 A G 0.086587 9.7248e-06
2:113244670 G A 1.258200 -1.1114e-05
2:113247620 G C 0.322852 -2.1375e-05
2:113270792 A G 0.111099 -8.3084e-05
2:113274378 G A 0.402064 4.1840e-05
2:113278700 T C 0.108226 -2.6973e-05
2:113281123 A G 0.071455 -2.5391e-05
2:113306567 T G 0.057907 -1.4110e-05
2:113307750 A G 0.079258 1.4586e-05
2:113309473 T C 1.180428 -4.7579e-06
2:113310543 A G 0.179269 -2.3711e-05
2:113312283 C T 1.645350 1.0961e-05
2:113315788 A G 0.065921 5.8850e-05
2:113317981 T C 0.178763 -2.2167e-05
2:113329175 T C 0.474610 1.1793e-04
2:113342566 T C 1.477233 7.0070e-06
2:113344047 C T 1.645096 1.6858e-05
2:113348962 G A 1.156582 -4.9656e-04
2:113358890 C T 0.152596 6.3506e-04
2:113360594 T G 0.152644 -1.1407e-05
2:113373950 T C 1.546140 -6.4816e-05
2:113377684 A G 0.313225 1.6766e-05
2:113378875 C T 1.122063 -6.6872e-05
2:113379847 T C 0.042357 -5.0222e-05
2:113379981 G C 0.160551 1.4696e-04
2:113387899 C G 0.062822 1.0311e-05
2:113389864 A C 1.185725 -5.5258e-05
2:113391410 G T 0.108161 -2.5800e-05
2:113391504 A G 0.290086 3.1273e-05
2:113393165 G A 0.363446 1.3510e-05
2:113399795 C T 1.639163 -2.3605e-05
2:113404708 A G 1.130518 -3.3435e-05
2:113412003 T C 0.458803 4.1755e-05
2:113417501 A G 0.046729 8.9694e-06
2:113421598 C T 0.505727 2.5935e-05
2:113438359 A G 0.032250 -2.6994e-05
2:113442808 C T 1.137013 -3.1380e-05
2:113443016 A G 0.036262 -3.7540e-05
2:113463525 C T 0.975861 -2.5559e-06
2:113467919 A C 1.065863 1.8064e-05
2:113471129 T C 0.121300 -5.9710e-05
2:113471249 C T 0.096603 -3.2864e-05
2:113472353 A G 0.202129 -1.7610e-05
2:113479614 A G 1.171272 -2.8207e-05
2:113480468 T G 0.157870 -1.8975e-05
2:113486079 T C 0.913400 4.8294e-05
2:113493386 T G 0.038138 7.1486e-05
2:113496554 T C 0.025810 7.4430e-05
2:113498566 G A 1.018803 -1.0068e-05
2:113514159 A T 0.103455 -2.0488e-05
2:113514763 C T 0.103163 -1.7458e-05
2:113516176 T A 0.030127 6.0841e-05
2:113517977 G A 0.022136 2.9698e-05
2:113520129 A G 0.172827 -6.7882e-04
2:113521754 T C 0.959798 -7.7033e-06
2:113523967 T C 0.250192 -9.0907e-05
2:113537223 A C 0.595826 -5.4014e-05
2:113545834 A G 1.198283 -9.8493e-06
2:113552244 A G 0.049972 1.7138e-05
2:113552607 T C 0.019948 3.9773e-05
2:113564426 C T 0.510067 3.5895e-05
2:113569039 C T 0.612188 1.7709e-04
2:113571072 G C 1.734095 1.1920e-04
2:113572019 G A 0.025953 7.0545e-05
2:113579866 C T 0.041805 -7.8154e-05
2:113581488 A G 0.052912 3.6799e-05
2:113581527 T C 0.116867 5.1704e-05
2:113583880 A C 0.471816 -1.3242e-04
2:113588553 G A 1.838809 5.3896e-07
2:113589374 G A 0.033879 -6.1567e-05
2:113594867 G A 1.334082 -1.1672e-05
2:113605957 T C 0.924254 5.5583e-05
2:113624215 T C 0.120953 2.0703e-06
2:113636692 T C 0.043646 4.4465e-05
2:113643638 A G 0.881981 5.1494e-07
2:113651885 C T 0.103572 -5.8951e-05
2:113664501 C A 0.163664 9.1124e-05
2:113671410 G A 1.406423 2.1230e-05
2:113676381 A G 0.159970 5.8637e-05
2:113691404 G A 0.664250 5.8533e-05
2:113695120 C T 0.432393 -2.1871e-04
2:113703064 A G 0.503877 1.3231e-05
2:113712488 T C 0.037579 5.9272e-05
2:113715238 T C 0.112488 -1.5400e-04
2:113716222 G T 0.924283 -5.2290e-05
2:113720229 A G 0.026297 -7.0795e-05
2:113731040 T G 0.042519 -1.2296e-05
2:113732263 G A 0.425340 1.3437e-05
2:113738023 A G 0.322654 -6.2417e-05
2:113739532 A G 1.843526 -4.4051e-05
2:113760361 T C 0.058800 -3.6491e-05
2:113763463 C A 0.662010 -2.2939e-05
2:113763575 G A 1.408488 -3.4408e-05
2:113765587 T A 0.045824 7.4468e-06
2:113781977 C T 0.052068 4.4390e-05
2:113783060 G A 0.050523 8.9231e-05
2:113783570 T C 1.116367 -8.2556e-06
2:113783743 C T 0.034979 1.1799e-04
2:113788345 A G 0.035638 -1.1644e-05
2:113792252 A G 0.238660 -4.5998e-04
2:113796666 T C 0.824921 -1.1662e-06
2:113797741 T C 0.072734 6.9232e-05
2:113798806 T C 0.028988 -2.1823e-04
2:113810121 A G 0.044892 -5.2668e-05
2:113818738 A G 1.205333 -3.1957e-05
2:113826832 G A 1.369678 -2.3405e-05
2:113827503 C G 0.220244 -1.6206e-04
2:113829250 A G 0.063273 6.9200e-06
2:113832312 C T 1.159448 -8.2019e-05
2:113832333 A C 1.295792 -5.5646e-05
2:113841030 G A 0.805859 -7.3790e-06
2:113844384 A G 0.781756 -3.5685e-05
2:113845608 A G 0.069122 -2.0952e-04
2:113848574 A G 1.434704 -7.6900e-05
2:113858495 T G 1.858060 -2.0054e-05
2:113858777 T G 0.162716 1.8461e-05
2:113866369 T C 1.388020 -3.0396e-05
2:113874122 A C 0.040708 1.2796e-04
2:113880017 A G 0.028157 6.8496e-05
2:113884202 C G 0.246875 -1.8572e-05
2:113887207 C T 0.563433 9.3893e-06
2:113890304 C T 0.569613 -2.2879e-05
2:113890610 T C 0.095360 -5.3949e-05
2:113890985 A G 0.052214 -1.1700e-04
2:113893864 A G 0.289765 -1.1066e-05
2:113894976 C T 0.116561 1.4059e-05
2:113895079 A G 0.352901 1.9762e-05
2:113895516 A C 0.805855 -6.2000e-06
2:113901928 T C 0.236187 3.8764e-05
2:113906692 T C 0.440698 -1.8210e-05
2:113914270 T G 0.119733 -4.0004e-05
2:113916912 T G 1.342362 -1.2073e-06
2:113922983 C T 0.435856 -2.2809e-05
2:113925061 C T 0.433584 -5.1049e-05
2:113927421 G A 0.022315 6.4816e-05
2:113931430 C T 0.152554 -2.5228e-05
2:113932822 G T 0.021435 -3.5562e-05
2:113936106 G A 0.226508 -3.3953e-05
2:113937143 T C 0.061809 -1.2022e-04
2:113937182 T C 0.031000 2.8070e-05
2:113937563 G A 0.063766 2.5955e-05
2:113942274 G C 0.808131 -2.6857e-05
2:113943096 A G 0.073487 -3.7691e-05
2:113945695 A C 0.800351 -3.2448e-05
2:113948378 C G 1.951969 4.8994e-05
2:113948436 A G 0.273698 4.8178e-05
2:113954284 A G 0.147506 -4.4999e-05
2:113972927 G T 0.021932 4.4003e-05
2:113972945 G A 0.421685 5.7608e-06
2:113977936 T C 0.939983 -1.5270e-05
2:113979355 C G 0.113299 4.1018e-05
2:113989236 T C 0.487593 5.5240e-06
2:113991970 G A 0.724728 -8.6601e-06
2:113993073 G A 0.065279 -1.8442e-04
2:114010877 C T 0.165098 7.5505e-05
2:114016401 T C 0.328808 2.1356e-05
2:114017029 G A 0.957922 5.5823e-06
2:114018655 C T 0.073386 1.1032e-05
2:114025372 G A 0.040686 -5.4530e-05
2:114028720 T C 0.325393 2.0460e-05
2:114029767 A G 0.046518 2.4480e-05
2:114034627 A G 0.981074 -2.2953e-05
2:114038349 G A 1.820802 -3.8761e-05
2:114039660 C A 0.025564 1.5543e-05
2:114040238 T G 0.090670 2.2259e-05
2:114040305 A G 0.103173 3.5756e-05
2:114041191 A G 0.058024 5.2513e-05
2:114046558 A G 0.486353 -1.7523e-05
2:114050116 T G 1.261241 -3.4207e-05
2:114052910 A G 0.029277 -3.1923e-05
2:114063686 T C 0.035622 8.9981e-05
2:114065390 T C 0.511362 -4.2584e-05
2:114065857 G A 0.925627 -6.1485e-05
2:114071026 T C 1.015158 2.4903e-05
2:114075268 T C 0.024531 -3.3966e-05
2:114090412 G A 0.438709 -9.4078e-05
2:114095380 A G 1.178490 1.3286e-04
2:114097253 T C 0.215979 8.1921e-05
2:114098083 G T 0.092153 -1.2287e-05
2:114100133 G A 0.049287 2.5645e-05
2:114100501 A G 0.030046 3.3691e-05
2:114100912 C T 0.145845 -3.0643e-06
2:114102238 C T 1.042798 -1.5836e-05
2:114106056 T C 0.072173 -4.0413e-05
2:114106874 T C 0.315445 1.2854e-05
2:114111901 C T 0.219471 1.3882e-04
2:114116779 G A 0.121794 4.6583e-05
2:114120160 A C 0.222522 1.7374e-04
2:114120785 C T 0.591097 -4.0504e-06
2:114122951 C T 0.305442 -4.6141e-05
2:114126095 T C 0.057817 2.5212e-05
2:114126190 G A 0.299859 -1.8064e-05
2:114127761 T G 0.032509 -3.7326e-05
2:114128721 T C 0.128389 -2.1778e-05
2:114135023 T C 1.297188 1.0719e-04
2:114148449 A C 0.990464 5.2867e-05
2:114157318 T C 0.988159 3.9107e-05
2:114162255 C A 0.269316 -7.8554e-06
2:114166062 G T 0.060183 -3.4112e-05
2:114166087 T C 0.038495 5.7091e-05
2:114166803 A G 0.051848 -7.6179e-05
2:114174684 C G 0.429484 -2.3671e-04
2:114262012 G A 0.477168 7.6654e-05
2:114311513 T G 0.043363 -4.0404e-05
2:114329491 T G 0.147429 -9.1009e-06
2:114385986 A C 1.208595 -1.4834e-05
2:114386461 C T 0.233357 -5.2578e-05
2:114387907 T C 0.513076 -2.8549e-05
2:114399145 A G 0.693520 4.6442e-06
2:114423065 G A 0.397160 1.5794e-05
2:114431884 C T 0.377049 3.5139e-05
2:114432293 G A 0.174862 -5.8614e-05
2:114432510 A C 0.980581 -3.5409e-06
2:114447111 T C 0.036826 9.3270e-05
2:114448217 C G 0.714439 4.0768e-06
2:114470778 A G 1.511011 2.2353e-05
2:114474911 G A 0.523673 1.4690e-05
2:114476760 C A 0.023671 -6.4610e-05
2:114485146 C T 0.261666 3.2606e-05
2:114490132 A C 0.057924 -1.8770e-05
2:114497029 T G 0.258722 2.2019e-05
2:114501697 C T 0.065305 4.2698e-06
2:114510193 A G 1.081524 4.2085e-05
2:114519841 G A 0.296275 1.5334e-05
2:114529127 A G 0.038365 -5.4660e-05
2:114530298 C G 0.400078 -2.7988e-05
2:114533135 T C 0.055489 -1.5130e-04
2:114533618 G A 1.462166 2.4813e-05
2:114548110 T C 1.065603 1.8097e-05
2:114552538 G A 0.044090 6.0603e-05
2:114553427 G A 0.060111 -2.0593e-05
2:114569119 A G 0.346951 -3.1336e-05
2:114573523 T C 0.147270 -2.6527e-06
2:114574569 T C 0.053912 5.0071e-05
2:114577728 A G 1.218085 2.5523e-05
2:114580365 C T 0.023045 2.4266e-05
2:114582028 G A 0.034295 2.4551e-05
2:114582948 A G 1.222143 3.3236e-05
2:114588799 T C 0.091829 5.9357e-06
2:114596068 C T 0.057479 -8.4140e-06
2:114598449 T C 0.053088 5.0831e-05
2:114610430 A G 0.021396 -3.4335e-05
2:114619997 T C 1.258755 1.3771e-05
2:114630882 C A 0.838293 -3.7993e-05
2:114631552 C T 0.150116 -2.3426e-05
2:114632232 C T 0.066583 1.5940e-05
2:114634712 T C 0.075912 -1.7235e-05
2:114645637 C T 0.020039 -2.5534e-05
2:114658102 A G 0.152184 3.5916e-05
2:114675256 T C 0.182866 4.4937e-06
2:114694557 G A 0.101855 -7.5871e-05
2:114701347 A G 0.039248 -1.1401e-04
2:114709419 A G 0.075616 -2.9910e-04
2:114716985 A G 0.074415 -2.2446e-05
2:114725846 A G 0.254142 -1.7318e-05
2:114727572 A G 0.291988 1.3935e-05
2:114730240 C G 0.037066 -5.8388e-06
2:114730991 T C 1.953313 -7.1088e-06
2:114732241 G A 0.228089 -4.2808e-05
2:114741262 A G 0.072065 -1.2325e-04
2:114747389 C A 0.033253 3.8792e-05
2:114758886 C A 1.626547 -2.7521e-05
2:114764516 G A 0.052338 7.1320e-05
2:114765736 G T 0.390724 4.8334e-06
2:114785397 G T 1.335818 -2.7385e-05
2:114785815 G A 0.153057 -6.3929e-05
2:114788053 C T 0.080216 1.9097e-05
2:114815778 T C 0.214580 4.1307e-05
2:114819352 T C 0.050744 1.3623e-05
2:114830603 T C 0.065798 8.2082e-05
2:114838310 C T 1.466210 9.5098e-06
2:114840339 T G 1.346361 -2.8250e-06
2:114851433 C G 0.098856 4.4415e-05
2:114870510 T C 0.637222 3.0690e-06
2:114873062 A G 0.022454 -6.0020e-05
2:114874553 C T 0.655483 2.3398e-05
2:114874758 T C 0.120495 2.0402e-05
2:114876071 C G 0.199559 5.4889e-05
2:114876292 G A 0.027196 1.0959e-05
2:114879347 T C 0.046349 7.2798e-06
2:114879456 G A 0.724971 2.8746e-05
2:114896263 T C 0.379422 1.0912e-05
2:114897644 A G 0.049705 1.2381e-06
2:114900462 T C 0.248728 -8.4709e-06
2:114900874 G A 0.084893 2.1636e-05
2:114907634 G A 0.203531 -2.2580e-05
2:114911755 A G 0.230763 8.6357e-05
2:114912069 C T 0.530609 4.2155e-05
2:114915238 A G 0.254295 -4.4362e-05
2:114924408 A G 0.028910 4.2890e-05
2:114931281 C A 0.434928 -7.7490e-05
2:114935186 C A 0.141645 3.1739e-06
2:114942278 T C 0.122699 -6.1205e-05
2:114962494 C T 0.108593 5.7168e-05
2:114965199 T C 0.025882 2.3176e-05
2:114965623 T C 0.044402 -1.0929e-05
2:114973326 G C 0.035547 -1.7307e-05
2:114976547 G A 0.063104 -2.9390e-05
2:114980351 G A 0.033194 1.1524e-04
2:114980457 C T 0.126909 -4.9448e-07
2:114984090 G T 1.815800 -4.9845e-04
2:114995319 T C 0.033684 -7.0474e-05
2:115004880 A G 0.071507 -6.5066e-06
2:115013525 C T 0.748620 -1.7189e-05
2:115020842 T C 0.122605 2.2515e-05
2:115023553 T G 0.028696 7.2838e-05
2:115042950 A C 0.027589 4.2766e-05
2:115049818 G C 0.855373 -7.8648e-07
2:115080598 T C 0.086071 1.2586e-04
2:115081019 C T 0.048897 -7.4554e-06
2:115085537 C T 0.032175 2.3245e-05
2:115088792 C T 0.643519 1.6322e-05
2:115090597 C T 1.126237 1.0698e-06
2:115095829 T C 0.058362 -1.5254e-04
2:115095962 A G 0.076077 7.5346e-05
2:115100654 T C 0.034269 -1.8205e-04
2:115101115 G A 0.027284 -1.8505e-04
2:115102330 T C 0.122602 3.1532e-05
2:115104954 G A 0.391373 -1.6087e-05
2:115111077 C T 0.121463 -6.5724e-05
2:115111618 C T 0.057755 -1.5735e-05
2:115112543 A G 1.666953 4.2333e-06
2:115118072 T C 0.598166 -6.8503e-06
2:115133492 A G 0.055934 -2.3951e-05
2:115139280 A G 0.102141 9.8006e-05
2:115140902 G A 0.039601 2.3141e-05
2:115143623 G A 0.182483 9.0553e-06
2:115143757 C A 0.670219 -3.0526e-05
2:115145234 A G 0.046904 -1.8473e-05
2:115145300 G A 0.853399 -1.8384e-05
2:115156556 T C 0.050777 -3.2598e-06
2:115160710 G T 0.860186 -2.3314e-05
2:115161894 T C 0.050627 -1.9967e-05
2:115173511 T C 0.056496 2.4873e-06
2:115178497 A C 0.046405 -1.8483e-05
2:115181049 C T 1.625453 -5.2842e-06
2:115185121 T C 0.375923 -5.5086e-05
2:115196802 G A 0.072773 -8.4574e-05
2:115198886 G A 1.200626 -7.2373e-07
2:115201974 A T 0.175387 -3.3899e-05
2:115205022 G A 0.073416 -1.0545e-04
2:115207871 A G 0.121849 2.4710e-05
2:115209405 G A 1.820935 1.3080e-04
2:115217554 C A 1.374047 3.2300e-05
2:115219076 T C 0.308600 1.4225e-05
2:115228540 C T 0.699817 -1.9468e-05
2:115241867 C T 0.025752 -4.6293e-05
2:115246448 A G 0.056061 -1.1537e-05
2:115250149 A G 0.021688 3.1276e-05
2:115252186 T C 0.027475 1.9043e-04
2:115258063 G A 0.306607 5.7449e-05
2:115258220 C G 0.645246 1.1625e-04
2:115258481 A G 0.037092 -7.9311e-05
2:115264048 A G 0.022798 1.5488e-05
2:115275531 T C 0.903280 -4.5526e-06
2:115278984 A G 0.102462 -1.8398e-05
2:115279218 C T 0.065126 -8.0974e-05
2:115280178 C G 0.693721 -5.2531e-06
2:115280624 T G 0.197871 -3.7755e-06
2:115283777 A C 0.353962 4.7089e-05
2:115286221 G A 0.064032 7.7568e-05
2:115287898 A G 0.287012 5.4863e-06
2:115290063 T C 0.210932 1.1293e-04
2:115292305 A G 0.153161 -4.5651e-05
2:115293619 T C 0.603801 -3.0097e-08
2:115294661 C T 0.779075 -2.6538e-05
2:115300340 T C 0.062276 -3.3890e-05
2:115301264 A C 0.149999 1.0630e-04
2:115302124 C T 0.315036 -4.9538e-05
2:115311079 G A 0.034661 -1.0405e-04
2:115312346 G T 0.316753 -1.0179e-05
2:115318038 G A 0.051448 2.9079e-05
2:115321681 A G 0.214791 -2.8240e-05
2:115323128 A G 0.293293 -6.4178e-05
2:115323424 A G 0.153742 -1.6889e-07
2:115326275 A G 0.430568 2.8607e-05
2:115329941 G A 0.072195 2.3476e-05
2:115330353 C G 0.050861 -2.9619e-05
2:115338456 A C 0.047495 -5.2480e-05
2:115341068 C A 0.577595 2.3235e-05
2:115346447 T C 0.033233 4.0266e-05
2:115349956 G T 0.038388 4.3569e-05
2:115349969 A G 0.210922 7.0651e-05
2:115352826 C T 0.042883 1.3039e-05
2:115353529 T G 0.187316 5.5139e-05
2:115354027 C T 0.151304 -5.1631e-05
2:115357994 T C 0.063711 -7.2485e-06
2:115358808 C G 0.539597 -3.5032e-06
2:115364757 G C 1.241974 1.4197e-05
2:115368248 G A 0.180792 1.6629e-05
2:115368592 A G 0.071738 1.5077e-05
2:115368724 A G 0.025807 6.8171e-05
2:115368825 C T 0.225177 -2.2562e-06
2:115373080 G T 0.245924 4.0198e-05
2:115375834 G C 0.091287 1.2221e-05
2:115377298 A G 0.084282 3.7822e-05
2:115380160 A G 0.057450 -1.5973e-05
2:115380393 A G 0.083906 -4.5175e-05
2:115384393 A G 0.603379 -7.1180e-06
2:115386680 T C 0.081472 -1.2126e-04
2:115386889 T C 0.130674 -4.5061e-05
2:115388286 C T 0.396316 -4.2965e-06
2:115390606 A G 0.258206 4.2965e-05
2:115399855 A G 0.051374 3.2712e-05
2:115404645 C T 0.090099 -7.9512e-05
2:115405865 C T 0.215797 -2.4575e-04
2:115406274 A G 0.148509 9.8942e-05
2:115417147 G A 0.378779 -2.9328e-05
2:115424930 C A 0.181081 -7.0071e-05
2:115429358 A G 0.095665 -3.1600e-05
2:115429803 C T 0.222840 2.9782e-04
2:115431479 G C 0.096425 1.3870e-05
2:115434774 A G 0.072968 -4.0814e-05
2:115445217 A G 0.052464 2.0634e-04
2:115455744 T C 0.081601 1.4212e-05
2:115457546 T C 0.044665 5.5413e-05
2:115459829 T G 0.032165 6.9546e-05
2:115464168 T C 0.070494 -1.3238e-05
2:115467533 C T 0.922998 3.1913e-05
2:115473134 G A 0.112923 9.9512e-05
2:115474339 C A 0.135150 -5.2420e-05
2:115475521 C T 0.118347 3.7653e-05
2:115489878 A C 0.048443 5.3449e-05
2:115491015 G A 0.188299 5.5555e-04
2:115519552 C T 0.027138 1.6783e-04
2:115524384 A G 0.045752 1.5054e-04
2:115525255 A C 0.036164 9.0418e-05
2:115534047 A C 0.906493 -1.6352e-05
2:115549371 T C 0.551836 -1.0557e-05
2:115551269 G A 0.139067 1.1761e-04
2:115551441 A G 0.037385 9.0095e-05
2:115554390 C T 1.111839 -3.8304e-05
2:115560137 T G 0.092007 -3.3929e-04
2:115563245 A G 0.116357 1.1413e-04
2:115567319 T G 0.087411 4.8197e-05
2:115573499 T C 0.957477 -7.6216e-05
2:115576519 G A 0.249637 4.2294e-05
2:115577204 C A 0.509937 -1.5255e-05
2:115577912 C T 0.105474 -3.4451e-04
2:115583208 C T 1.644866 -7.7758e-05
2:115585921 A G 0.057187 2.8710e-06
2:115587622 C G 0.499823 8.4972e-05
2:115588066 T G 1.244253 -4.9877e-06
2:115591434 A C 0.152382 -2.3299e-05
2:115596817 A G 0.224684 -8.7833e-05
2:115599013 T G 0.506587 -6.1372e-05
2:115599058 A G 1.263786 1.5588e-04
2:115600810 T G 0.038332 3.2657e-05
2:115616321 G A 0.544011 -3.2447e-05
2:115630969 G A 1.028358 6.9892e-05
2:115637086 A G 0.022652 -3.7914e-05
2:115645218 C T 0.034684 -2.1542e-05
2:115647583 G T 0.515542 -1.2779e-05
2:115649874 G A 1.017900 -2.2656e-05
2:115652943 T C 0.072017 -2.1051e-04
2:115676786 G A 0.457492 -4.5944e-05
2:115702152 T C 0.082046 -2.1801e-05
2:115705453 C G 0.066444 2.2980e-05
2:115709261 G A 0.072754 7.2491e-05
2:115710826 C T 0.663081 -1.2210e-05
2:115722427 T C 0.388351 7.1956e-07
2:115724273 C G 0.560697 1.6503e-05
2:115744112 A G 0.400364 -1.5172e-05
2:115745224 A G 0.565498 -1.1026e-04
2:115750650 T C 0.063438 8.7489e-05
2:115751480 T C 0.100560 2.4574e-06
2:115753372 C A 0.078541 -2.2607e-04
2:115753803 A T 1.546815 4.1690e-05
2:115759301 A C 0.052477 -2.2158e-05
2:115768885 T C 1.168260 -3.4773e-05
2:115797894 T C 0.132378 1.0472e-05
2:115798368 T C 0.069336 -1.7404e-04
2:115812956 C G 0.097733 -1.3144e-05
2:115813306 G A 0.147110 1.2766e-04
2:115822349 T G 0.035749 9.8072e-05
2:115823678 G T 0.246969 5.6678e-05
2:115837008 A C 0.611938 -2.0882e-04
2:115841563 G A 0.062442 -1.0730e-04
2:115847293 A G 0.142894 -1.0720e-05
2:115848875 T C 0.106318 -1.0314e-05
2:115850492 A G 0.253419 -1.7772e-04
2:115853244 T C 0.032990 2.3221e-04
2:115867705 T C 0.030198 -4.5040e-05
2:115875677 C A 0.225281 1.2541e-06
2:115892369 G A 0.291452 4.9913e-05
2:115892853 C T 0.112310 3.4770e-05
2:115893153 T C 0.147331 6.7103e-05
2:115899935 G A 0.126756 2.3966e-05
2:115908178 C T 0.083010 -2.0326e-05
2:115936103 C A 0.991545 -3.0883e-05
2:115936762 G C 0.254577 3.4266e-05
2:115940535 A C 0.040056 -1.7817e-06
2:115941012 A G 0.042185 5.8865e-05
2:115948786 G A 0.472633 4.9946e-04
2:115957737 A G 0.107694 3.6959e-05
2:115959863 A G 0.077375 -2.1524e-05
2:115960760 A C 0.143147 -3.0383e-04
2:115961802 T C 0.138133 1.1151e-04
2:115971909 T C 0.165825 -2.8391e-05
2:115978242 C T 0.140629 5.8178e-05
2:115983169 G A 0.074279 -2.4118e-04
2:115998297 T C 0.033645 7.3065e-06
2:116010149 T C 0.102835 -6.8932e-05
2:116021851 G A 0.466681 2.9021e-04
2:116023919 T C 0.188147 1.8519e-04
2:116032600 G A 0.170347 -5.4019e-05
2:116037531 C T 1.657583 5.3415e-05
2:116043115 G A 0.147704 6.2542e-05
2:116044929 A G 0.072659 -3.1649e-05
2:116057875 A G 0.097399 9.1454e-06
2:116062633 T G 0.119668 -7.8488e-06
2:116066418 T C 0.126526 -7.3416e-06
2:116068728 C T 0.047349 -2.2104e-06
2:116073057 C A 0.157367 3.2187e-04
2:116093339 G T 0.105477 -7.5657e-05
2:116106600 A G 0.037385 1.5257e-04
2:116110714 C T 0.076593 -2.8493e-05
2:116120305 C T 0.032357 -6.0179e-05
2:116127404 A C 0.045775 -3.4580e-05
2:116130709 A C 1.454993 4.6272e-05
2:116156643 T C 0.352294 8.6215e-05
2:116156971 A G 0.067508 8.3556e-05
2:116188970 A G 1.418627 1.6013e-05
2:116191920 A G 0.169159 3.6579e-05
2:116201196 G A 0.042695 -3.6723e-05
2:116205685 T C 1.945118 8.6604e-05
2:116205928 G A 0.111628 2.3273e-05
2:116207696 C A 0.055067 -7.7243e-05
2:116216527 G A 0.056629 1.6796e-04
2:116216727 A G 0.168409 2.3496e-05
2:116223861 G T 1.476126 -6.9213e-06
2:116225218 A G 0.036090 -6.5178e-06
2:116246870 T C 0.064772 -3.8666e-05
2:116250778 C T 0.054665 -8.6078e-05
2:116251305 G A 0.637625 7.0025e-06
2:116255293 A G 0.106539 2.2993e-05
2:116275035 A G 0.041348 -6.7792e-05
2:116278518 G A 0.074785 -3.4156e-05
2:116283668 A G 0.382940 -1.9559e-06
2:116312350 A C 0.050971 -5.3245e-05
2:116320985 A G 0.077979 -2.5104e-05
2:116321699 T C 0.083448 -1.4379e-04
2:116330281 A C 1.415583 4.0086e-05
2:116332653 G A 0.138383 -1.9601e-05
2:116339724 A G 0.087415 1.6142e-04
2:116377636 C T 0.235139 -7.6165e-06
2:116382596 T C 0.067521 -1.7935e-05
2:116396780 G A 0.188143 -1.6570e-05
2:116403940 A G 0.140989 -2.9182e-05
2:116410419 G A 0.885354 -5.0389e-05
2:116415103 A G 0.046155 -2.6601e-05
2:116415274 A G 1.374936 -7.3567e-06
2:116422900 A C 1.414671 -1.4874e-06
2:116426293 T G 0.192132 5.3546e-06
2:116439728 G A 0.524666 -2.8859e-06
2:116444335 C T 0.066817 -2.4332e-05
2:116447277 A G 0.243818 6.1421e-06
2:116453531 G A 0.080871 -2.6304e-05
2:116466551 G A 0.335546 -5.5070e-06
2:116470814 C A 0.239160 1.2045e-05
2:116475387 C T 0.567367 8.2027e-06
2:116480012 T G 0.064756 1.1554e-05
2:116484711 G T 0.037187 7.1516e-05
2:116494872 A G 0.113001 -6.5016e-06
2:116496684 C T 0.067190 5.0260e-05
2:116503671 A G 0.241513 -2.9485e-07
2:116504104 G A 0.088525 2.8782e-05
2:116510817 C G 1.217822 1.7065e-05
2:116511551 T C 0.044347 -2.9261e-06
2:116512608 A G 0.188504 2.2808e-05
2:116518963 T G 0.495062 4.7585e-06
2:116520627 T G 0.149120 -1.0286e-05
2:116521835 C T 0.978682 -6.7247e-06
2:116528975 G T 0.065522 2.0090e-05
2:116548364 A G 0.043360 -5.6649e-05
2:116569378 T C 0.084948 2.3671e-05
2:116574108 C T 0.081582 -3.1241e-05
2:116576226 G A 0.245892 2.0422e-05
2:116581530 A C 0.503293 -1.4624e-05
2:116586335 A G 0.215979 1.5894e-05
2:116589711 C T 0.803356 -3.2819e-05
2:116592936 C T 0.223123 9.4262e-06
2:116597876 T C 0.114750 1.1375e-05
2:116604247 T C 0.058596 4.2637e-05
2:116608166 G A 0.050260 -4.7297e-05
2:116629216 A G 0.234463 7.8954e-06
2:116629690 A G 0.246336 1.1264e-05
2:116655795 C G 1.226849 2.8228e-05
2:116668062 A G 1.022022 -7.3252e-06
2:116675582 C T 0.935731 -6.1319e-06
2:116691862 A G 0.253188 -2.0068e-05
2:116698176 G A 1.610111 -5.0422e-06
2:116698291 A G 0.747773 1.7022e-05
2:116699355 G A 0.091439 1.0504e-05
2:116711775 G A 0.045775 4.3550e-05
2:116728548 T G 0.023853 -4.3941e-05
2:116730221 C T 0.066814 4.9673e-05
2:116730253 G A 0.029416 1.5338e-05
2:116735339 C A 0.028653 1.7437e-05
2:116738455 A G 0.116282 8.5744e-06
2:116743703 C T 0.034720 -9.8937e-06
2:116751713 T C 0.066116 -3.8585e-05
2:116754093 T C 0.226693 5.2418e-06
2:116756525 C A 0.059183 3.0171e-07
2:116771597 G T 0.023632 -7.0590e-05
2:116773525 T G 0.022240 -3.7332e-06
2:116797839 G A 0.051384 6.2144e-05
2:116799289 T G 0.380409 -5.5809e-06
2:116800420 G T 0.101082 -5.6765e-05
2:116827837 C T 0.097428 1.7738e-05
2:116843069 G A 0.112657 -3.1032e-05
2:116845205 T C 0.057460 -1.0160e-04
2:116861998 G T 0.055265 -4.7545e-06
2:116862908 C T 0.096756 -3.9819e-05
2:116871427 C T 0.027368 -1.3133e-04
2:116872975 G A 1.320680 -9.5307e-06
2:116875561 C T 0.031257 6.0744e-06
2:116883851 A G 0.022733 -4.8470e-05
2:116889039 A G 0.071968 -5.1227e-05
2:116892894 T C 0.387533 4.1984e-05
2:116911027 G T 0.471611 2.7576e-05
2:116918012 C T 0.033152 -6.5833e-06
2:116932781 C G 0.027242 8.2816e-06
2:116935239 T G 0.054110 -2.9088e-05
2:116954325 C T 0.147636 -2.6824e-05
2:116963407 C T 0.473399 3.3356e-05
2:116969268 T C 0.032815 -8.6189e-08
2:116969411 T C 0.173794 6.2979e-05
2:116973707 C A 0.896139 3.3204e-06
2:116983019 T G 0.180405 -1.5389e-04
2:116983776 C T 0.036060 3.3215e-06
2:117000072 T C 1.460540 1.8826e-05
2:117001345 C T 0.115133 2.8376e-05
2:117007298 A C 0.486318 2.8516e-06
2:117026980 A G 0.024460 1.4225e-05
2:117029708 T C 0.172453 5.4286e-05
2:117033449 G A 0.061426 1.4229e-05
2:117033478 C T 0.059186 -2.6698e-05
2:117076444 G T 0.037183 -1.1736e-06
2:117077547 T G 0.205216 -1.4365e-04
2:117084637 T C 0.032805 1.5531e-05
2:117102694 G A 0.043188 -1.2920e-06
2:117103544 T C 0.052993 1.4087e-05
2:117105789 C T 0.117697 -1.7764e-05
2:117108050 T C 0.065707 2.6098e-05
2:117109821 A G 0.883630 6.2049e-05
2:117111221 C T 0.116354 -4.3071e-06
2:117135263 G A 0.556900 2.2868e-05
2:117155577 T C 0.399815 -2.0544e-04
2:117155644 C T 0.092481 -9.7276e-05
2:117182791 A G 0.837187 6.0620e-05
2:117184421 T C 0.049761 -1.4010e-05
2:117186403 A G 1.878473 4.5961e-06
2:117188640 A C 0.072056 3.9143e-05
2:117198286 A C 0.032668 -2.4085e-05
2:117199307 T C 0.822165 7.0838e-05
2:117206218 G T 0.050708 1.1951e-05
2:117213683 A C 0.076580 -4.3989e-06
2:117217244 T C 1.660494 2.1552e-04
2:117217398 A G 1.105795 7.9834e-05
2:117217461 A G 0.057223 2.0937e-05
2:117229239 G A 0.036969 1.2351e-04
2:117244854 C T 0.733488 1.4806e-05
2:117247055 C A 0.036018 1.0035e-05
2:117250013 T C 0.039507 -4.0506e-05
2:117255649 A G 0.064746 1.2396e-05
2:117256330 T C 0.071582 -5.6733e-06
2:117260177 A C 1.779023 -2.2634e-05
2:117287002 C G 0.070725 -2.8729e-05
2:117296395 C T 0.096331 2.6193e-05
2:117307695 C A 1.742407 -1.2840e-05
2:117317006 T G 0.732245 3.5581e-05
2:117317080 G A 0.079209 6.5291e-05
2:117320262 T C 0.725731 -2.3677e-05
2:117333802 C T 0.330135 -1.2892e-05
2:117338030 C A 0.103234 -8.0707e-05
2:117349417 G A 1.614496 -1.6783e-05
2:117356318 T C 0.145595 1.5241e-05
2:117358182 A G 0.077479 5.8153e-05
2:117367228 A G 0.924426 1.7166e-05
2:117369715 G A 0.080608 -1.0581e-05
2:117375691 T C 0.045301 -1.1268e-04
2:117385980 A G 0.105234 2.6373e-05
2:117388532 T C 0.070173 -6.3246e-06
2:117389673 G A 1.568909 -2.0781e-05
2:117398316 A G 0.039634 -7.5534e-06
2:117401068 A G 0.694799 -4.1154e-05
2:117404044 A G 0.743277 6.1400e-06
2:117412520 T C 0.415262 -6.1711e-05
2:117422107 T C 0.097343 -1.4868e-05
2:117432281 G T 0.046641 2.9596e-05
2:117433637 T C 0.064263 1.3526e-04
2:117435501 T C 0.961022 -8.2104e-05
2:117444403 T A 0.045901 -2.7234e-07
2:117447316 A C 0.025973 3.6865e-05
2:117451919 T G 0.020617 -1.3706e-05
2:117459567 C T 1.000058 -1.0662e-04
2:117460746 C A 0.975397 -9.5947e-05
2:117467295 A G 0.024369 -6.4892e-05
2:117468420 C T 0.043022 1.2588e-04
2:117483062 T G 0.064866 -3.6382e-05
2:117483555 G T 0.049696 -4.4985e-05
2:117484455 A G 0.030371 2.6863e-05
2:117485505 A C 0.088726 1.3642e-05
2:117489322 G T 0.021513 -2.4956e-05
2:117504841 A G 0.027219 -5.9227e-06
2:117525015 A G 0.026346 1.8453e-05
2:117526462 C T 1.113721 -2.7082e-05
2:117545237 T C 0.063295 1.7122e-05
2:117552081 C T 0.069462 -1.7768e-05
2:117565449 T C 0.676532 -1.2855e-04
2:117567753 A G 1.893669 -7.1524e-05
2:117577139 T G 0.317499 -5.7560e-05
2:117578464 A G 0.239679 -2.0062e-05
2:117579555 C T 0.214752 -2.3656e-05
2:117588804 A G 0.021208 -1.7885e-05
2:117605610 T C 0.322095 -5.1545e-05
2:117608221 T C 0.742514 -1.0519e-04
2:117612440 T C 0.340291 -8.4840e-05
2:117617117 G A 0.083062 3.9614e-05
2:117631137 A G 0.023107 -3.7275e-05
2:117639866 C T 0.026391 1.9675e-05
2:117642404 G A 0.044704 -2.2587e-05
2:117671185 T G 0.063162 1.6708e-05
2:117684880 G A 1.893426 -8.9980e-05
2:117693381 A G 0.025443 9.3055e-08
2:117695131 C G 0.246158 2.0303e-04
2:117697029 T G 0.728545 -6.6357e-05
2:117701003 G A 0.024781 -4.3835e-05
2:117702984 T C 0.743826 -9.6379e-05
2:117705815 G A 0.087158 7.1965e-05
2:117706461 G C 0.042695 -2.9232e-05
2:117710085 G A 0.022133 -3.7726e-06
2:117713055 G A 0.076538 -1.1072e-04
2:117718500 C T 0.038388 3.5568e-05
2:117721562 C T 0.089537 -2.5836e-05
2:117724808 T G 0.249167 -5.8997e-05
2:117725807 A G 0.022980 1.7651e-05
2:117727045 A C 1.257732 -1.4968e-05
2:117728253 A C 0.062082 -8.0181e-05
2:117728904 G T 0.363398 -4.9386e-05
2:117737432 A C 0.684175 -2.3482e-05
2:117748269 G T 0.043279 -5.6698e-05
2:117756167 C T 0.036070 -5.8498e-05
2:117757084 T C 0.036083 5.7753e-05
2:117767420 G T 0.149136 1.0838e-05
2:117770487 T C 0.081345 -4.2204e-05
2:117776329 G A 0.129570 -2.4981e-05
2:117784933 G A 0.032292 -8.7143e-06
2:117786960 T C 0.609630 -5.8830e-05
2:117792865 A G 0.075921 -7.0198e-05
2:117804773 C T 0.075519 -6.5947e-05
2:117805798 A G 0.682789 -1.3531e-05
2:117806119 A G 0.127870 -3.1357e-05
2:117817100 T G 0.147036 -9.0489e-06
2:117820944 G A 0.515815 1.4437e-06
2:117823299 A G 0.176222 5.1447e-05
2:117824973 A C 0.080949 1.3774e-04
2:117825190 G T 0.489044 -1.8970e-04
2:117827246 C A 0.025908 -1.1394e-04
2:117833177 A C 0.321391 -1.6608e-05
2:117837102 A G 0.211010 5.9696e-05
2:117848641 A G 0.149279 3.6501e-05
2:117854914 A G 0.217585 -3.8947e-05
2:117857997 G A 0.077924 -6.4181e-05
2:117858594 C T 1.219854 3.1571e-05
2:117859507 A G 0.459758 -6.4665e-06
2:117865526 G T 0.154348 -2.8444e-04
2:117882797 G T 0.321011 -5.8601e-05
2:117886613 C T 1.568315 3.4098e-04
2:117889485 A C 0.024168 -1.3569e-04
2:117895549 G T 0.101657 2.5355e-04
2:117900240 T C 0.088207 2.0021e-04
2:117902418 G C 0.070339 -3.3311e-05
2:117911212 A G 0.118808 -5.4346e-05
2:117922305 A G 0.677009 -1.2553e-04
2:117932662 T G 0.074957 1.2110e-04
2:117934213 G T 0.054126 1.1103e-06
2:117937281 T C 0.028131 1.0092e-04
2:117938254 A G 0.056781 -2.9934e-05
2:117946999 T C 0.198147 1.9989e-05
2:117952795 A G 0.025096 -1.6333e-04
2:117952905 C T 0.040939 1.3267e-04
2:117958679 G A 0.051513 3.7193e-05
2:117960233 G C 0.712868 7.1807e-07
2:117965997 A G 0.081702 -1.2706e-05
2:117976867 A G 1.843561 -1.3059e-05
2:117990891 T C 1.863539 2.1348e-05
2:117993810 T C 0.041585 3.3925e-06
2:118009952 A G 0.610594 3.6329e-05
2:118010764 C T 0.141012 2.6146e-06
2:118012813 T C 0.324014 2.2932e-05
2:118016307 A G 0.027806 1.5468e-04
2:118019702 C T 1.513579 -1.8957e-05
2:118025793 C A 0.059787 5.0157e-05
2:118029195 C A 0.107421 -2.6911e-05
2:118043647 C T 1.951638 -8.4421e-05
2:118048184 G A 0.033243 -1.1379e-04
2:118059220 A G 0.099482 -2.0959e-05
2:118061656 T C 0.039764 -1.0137e-05
2:118094110 A G 0.037063 -3.4990e-05
2:118094152 C T 0.304426 7.5294e-07
2:118095416 A C 0.075009 -9.4876e-06
2:118109134 G C 0.059761 2.2490e-05
2:118110633 C T 0.141804 6.4054e-06
2:118110929 C T 0.040426 -4.2607e-06
2:118111574 G T 0.448849 1.4127e-05
2:118112149 T C 0.049131 5.5970e-05
2:118117059 G A 0.027511 6.7662e-05
2:118120430 G A 0.021458 2.5239e-05
2:118151001 G A 0.027871 1.5744e-04
2:118152882 A G 0.064516 4.3119e-06
2:118157713 G A 0.689541 7.4428e-05
2:118159526 G A 0.024716 1.5264e-04
2:118163219 A C 0.081144 -1.1194e-05
2:118167439 A G 0.088353 6.4853e-06
2:118178954 C A 0.062490 4.3512e-05
2:118181222 C T 0.041458 -5.4741e-06
2:118183276 A G 0.065444 2.7808e-06
2:118197729 T C 0.059397 1.0950e-04
2:118206325 G A 0.332294 1.3964e-05
2:118207795 A G 0.062344 3.4549e-05
2:118213100 G A 0.061815 2.4146e-06
2:118227627 T C 0.027164 2.3411e-04
2:118239865 C A 0.050618 5.6101e-05
2:118241487 T C 0.036966 -6.3287e-06
2:118254485 A G 1.278440 4.8425e-05
2:118257918 G A 0.042013 -2.4701e-05
2:118262536 C G 0.055041 -1.8077e-05
2:118263628 A C 0.057502 2.1455e-05
2:118279303 C T 0.358630 1.2943e-05
2:118281616 T C 0.035298 -3.9997e-05
2:118281844 C T 0.425512 2.7051e-05
2:118282230 G A 0.034093 -1.5161e-05
2:118298216 C T 0.053039 5.9289e-06
2:118298262 C G 0.073464 1.1696e-06
2:118311294 T C 0.233827 -6.9387e-05
2:118316208 G T 0.070553 2.3474e-05
2:118331256 C A 0.692783 -1.5141e-05
2:118343489 T C 0.295373 -2.6777e-04
2:118355754 T C 0.266538 5.7534e-05
2:118356897 C T 0.128649 4.1632e-05
2:118362254 A G 0.106081 4.8406e-05
2:118362509 C T 0.129239 3.3817e-06
2:118363540 A G 0.111505 4.7216e-05
2:118364695 G A 0.868748 5.0400e-05
2:118364882 C G 0.208858 -4.0186e-05
2:118366904 A G 0.315046 -3.4193e-05
2:118367803 G A 0.048540 -5.9070e-05
2:118369787 A G 1.066265 2.8459e-06
2:118372929 T C 0.058833 -3.0625e-05
2:118373691 T C 0.061731 -2.1750e-06
2:118376687 C T 0.059917 -4.2635e-05
2:118377406 A C 0.059280 -4.9623e-05
2:118379521 C T 1.691868 2.4441e-05
2:118388766 C T 0.048508 -3.5949e-05
2:118393841 T C 1.633918 3.9305e-05
2:118399372 A C 0.366140 6.6243e-05
2:118399954 G A 0.043532 -2.8273e-05
2:118400534 T C 0.028121 -1.3886e-05
2:118406014 A G 1.630987 4.4703e-05
2:118431726 A G 0.066885 1.1977e-04
2:118432542 A G 0.500641 1.0055e-05
2:118432736 T C 1.129554 2.0677e-05
2:118438581 A G 0.152982 5.4569e-05
2:118440871 G A 0.046314 -4.5615e-06
2:118443896 T C 0.055243 -3.3182e-05
2:118446614 C T 0.376459 3.0038e-05
2:118452126 A C 0.022461 -6.3953e-06
2:118468300 A G 0.598387 -3.2429e-06
2:118471092 C T 1.974096 3.4293e-05
2:118474817 G A 0.087093 -6.8121e-05
2:118483185 T G 1.765017 2.6810e-05
2:118485871 A G 0.519927 -4.6811e-06
2:118486164 T G 0.898148 2.2968e-05
2:118488252 A G 0.104302 -4.9508e-05
2:118504179 C A 0.029342 5.3158e-05
2:118531294 G A 0.072779 1.3126e-05
2:118534850 A G 0.026979 3.6589e-05
2:118542042 T C 0.590487 -1.7035e-06
2:118542043 A G 0.176147 1.8307e-05
2:118544902 C T 0.133027 6.5836e-05
2:118549047 C T 0.151810 -4.8695e-06
2:118552355 C T 0.812314 7.1431e-06
2:118553167 C T 0.025667 -1.9384e-05
2:118557083 C T 0.096594 -7.8095e-05
2:118569095 C T 0.088814 -3.5191e-05
2:118576395 G A 0.638329 -3.1293e-06
2:118578770 A G 0.028043 1.0155e-04
2:118582741 C A 0.067223 -3.5725e-05
2:118593078 T C 0.132242 6.4652e-05
2:118609157 A G 0.100310 2.5667e-05
2:118617801 T C 0.025534 -3.0626e-05
2:118618837 G C 0.142031 -4.7816e-05
2:118618899 A G 0.105438 7.1437e-05
2:118619667 C T 0.641831 3.6955e-06
2:118622227 G A 1.836174 6.3756e-05
2:118653991 C T 0.032931 4.6421e-05
2:118673215 A G 0.030977 1.2361e-05
2:118674020 T C 0.029721 2.5089e-06
2:118689345 C T 0.164073 -2.4876e-06
2:118690407 G C 0.049936 8.2760e-06
2:118691842 T C 0.037599 1.0015e-04
2:118695333 G A 0.104883 4.4045e-05
2:118702241 G A 0.035668 -2.8161e-06
2:118708813 T C 0.802830 -2.6369e-05
2:118727358 A G 0.723741 1.2705e-05
2:118732831 A G 0.165225 3.6752e-05
2:118735590 A G 0.028621 1.7559e-06
2:118743630 A G 0.163956 7.2355e-05
2:118746499 A C 0.053065 -8.0976e-05
2:118754545 T C 0.133962 6.0654e-05
2:118755038 A C 0.888473 3.8333e-05
2:118778817 G A 0.026605 3.5815e-05
2:118791647 T G 0.073909 -5.9951e-05
2:118795292 A C 0.029011 1.1257e-04
2:118812080 T C 0.177802 4.3692e-05
2:118813229 T C 0.037316 -1.0746e-06
2:118815466 A G 0.141768 -8.8770e-06
2:118826416 A G 0.176303 -3.3356e-05
2:118827119 C T 0.040053 -2.6420e-05
2:118835841 A G 0.167526 2.8848e-05
2:118836676 T C 0.578799 -2.6883e-05
2:118841631 A C 0.123796 3.9443e-05
2:118843998 C T 0.096373 9.7460e-06
2:118844183 C T 0.174690 -5.7178e-05
2:118856102 T C 0.044613 9.8712e-05
2:118859556 A G 0.143024 -1.0126e-05
2:118860271 A G 0.046440 -5.9604e-05
2:118862612 G T 0.677872 2.7851e-05
2:118865557 T C 0.112942 5.7429e-05
2:118865669 A G 0.123864 2.8102e-05
2:118866000 C G 0.031721 -1.1200e-05
2:118869210 T G 0.031591 -3.5562e-05
2:118875372 C T 0.173606 -4.6067e-06
2:118876116 T G 0.325672 -5.1090e-05
2:118878034 G A 0.610997 -3.7039e-05
2:118879253 T C 0.108720 -3.6559e-05
2:118879828 G A 0.081137 4.9990e-05
2:118884829 T C 0.192171 -1.5984e-05
2:118891828 G T 0.047258 3.4491e-05
2:118892812 G A 0.187702 7.9869e-06
2:118893801 T C 0.035791 2.9241e-05
2:118903715 A G 0.415622 -2.2986e-05
2:118904427 A C 0.034749 2.1260e-05
2:118924320 T G 0.184927 -2.9925e-05
2:118924569 A G 1.042977 -1.3942e-05
2:118928678 C A 1.837102 -4.9378e-05
2:118935165 G A 0.379432 -2.9895e-05
2:118937171 C T 0.048787 4.5217e-05
2:118940911 A G 1.837352 -4.3856e-05
2:118942883 T C 0.451195 3.1110e-07
2:118943768 T C 0.206865 -1.7359e-05
2:118945078 G A 0.172625 -2.8496e-05
2:118946643 A G 1.458099 3.1928e-06
2:118947252 T C 0.020357 -5.8866e-06
2:118951889 G A 0.476863 -3.6807e-06
2:118952476 T G 0.085532 4.7017e-05
2:118952992 A G 0.040896 4.4103e-05
2:118961524 C T 1.130330 -2.5948e-05
2:118962136 T C 0.098823 1.8865e-05
2:118962893 C T 0.043714 -5.6643e-05
2:118974364 T C 0.134705 3.4123e-05
2:118981834 A G 0.076126 -1.8299e-05
2:118983061 T G 0.084140 -5.4843e-05
2:118983446 A G 0.027323 -1.0180e-05
2:118986516 C T 1.850643 -8.1839e-06
2:118988024 G A 0.072757 -1.0305e-04
2:118997780 G A 0.052503 -3.0319e-05
2:119007927 T C 1.769639 -1.3133e-04
2:119008201 T C 0.070589 -1.2472e-04
2:119009183 G T 0.338363 -7.2009e-05
2:119010026 G C 1.675499 -3.8932e-05
2:119010185 A G 0.054558 -6.4767e-05
2:119018523 G T 0.037170 -2.6770e-05
2:119020489 G T 1.643870 -1.0842e-04
2:119021508 C T 0.071608 -4.3559e-05
2:119021935 C T 0.138753 -9.4808e-06
2:119023032 T C 0.789065 1.5789e-05
2:119024364 T C 0.093578 5.9087e-06
2:119032765 A G 0.025112 8.6958e-05
2:119033518 A G 1.217209 4.1419e-05
2:119044599 C T 0.499106 -6.1364e-05
2:119051437 G A 0.157438 1.4895e-05
2:119055921 T C 0.029027 3.0211e-05
2:119057760 A G 0.026583 -5.5415e-05
2:119058654 A G 0.137084 3.6741e-05
2:119072376 C T 1.652221 -2.2198e-05
2:119080587 G A 0.053091 -8.1586e-05
2:119080837 A G 0.108723 -3.7667e-05
2:119082430 T G 0.129291 3.8720e-05
2:119102778 T C 0.129694 -3.9301e-06
2:119105304 C T 0.257437 1.4254e-05
2:119113876 A G 1.452951 -2.7853e-05
2:119114485 T C 0.034665 -4.0875e-05
2:119115039 T C 0.073315 -9.8686e-05
2:119116229 C T 0.043120 1.4287e-04
2:119135296 G A 0.044113 -3.2459e-05
2:119147651 A G 1.465207 -1.4624e-05
2:119174516 A G 0.036807 5.2025e-05
2:119176557 T C 0.188263 -1.6518e-05
2:119182208 G A 0.048790 1.1684e-04
2:119187906 G A 0.027125 -6.0246e-05
2:119188451 G A 0.378163 3.3502e-05
2:119195750 G A 1.297243 2.2434e-05
2:119198021 A G 0.059790 1.2297e-06
2:119198431 G A 0.111647 -2.3336e-05
2:119208748 G T 0.063042 5.2624e-06
2:119224400 C T 0.052010 -3.8211e-06
2:119224568 C T 0.257914 1.5278e-05
2:119225214 G A 0.423580 3.0940e-05
2:119230855 C T 0.034002 -1.4344e-05
2:119235336 G A 0.204489 6.3486e-05
2:119237153 T C 0.048320 5.9695e-05
2:119239562 A G 0.171356 1.2099e-05
2:119250639 A G 0.081488 -5.8699e-06
2:119252248 C A 0.073805 5.8386e-06
2:119253633 G A 0.597290 -3.1134e-05
2:119254639 G A 0.523770 -3.5081e-05
2:119257163 G A 0.069738 -5.2568e-05
2:119263694 G A 0.264912 -3.1057e-05
2:119267579 A G 0.196426 1.6410e-05
2:119284856 G A 1.313686 3.1928e-05
2:119285014 C T 0.054201 -8.6249e-05
2:119292114 T C 0.504688 -1.4770e-05
2:119298171 C T 0.027719 -3.2889e-05
2:119300405 T C 0.696555 1.1954e-05
2:119313837 C T 0.233396 -1.2183e-05
2:119322077 A G 0.117288 1.3728e-05
2:119326037 G A 1.526305 2.3410e-05
2:119334563 C T 0.028339 6.5794e-05
2:119354152 A G 0.024473 1.0438e-04
2:119355943 T C 0.130982 2.1786e-05
2:119369740 T C 0.223451 -1.0693e-05
2:119381663 A G 0.100466 1.0228e-05
2:119395691 C T 0.510391 -1.8376e-05
2:119400027 T C 0.069647 6.2065e-05
2:119412016 A G 1.743845 -1.3181e-05
2:119420722 C T 0.041880 7.6718e-06
2:119428639 T C 0.030851 -5.7183e-05
2:119437365 A G 0.223158 -8.2603e-06
2:119470084 T G 1.353027 -2.2261e-05
2:119471488 C T 0.070079 9.4913e-05
2:119471897 A G 0.051617 2.7384e-05
2:119474615 A C 0.052026 -1.0572e-05
2:119498667 A C 0.943592 1.4737e-06
2:119504784 G A 0.047443 2.2630e-05
2:119507392 T C 0.071624 -1.0991e-04
2:119509220 A G 0.300128 3.9529e-05
2:119512574 C G 0.321674 -8.8514e-05
2:119515787 T C 0.683627 -1.5990e-05
2:119520996 C T 0.053101 1.1565e-05
2:119523160 C T 0.096636 2.5372e-06
2:119523926 C A 0.956208 -2.2462e-05
2:119525395 C T 0.946539 -1.8523e-05
2:119526970 T C 0.436125 -2.0348e-05
2:119527880 A C 1.866333 3.2344e-06
2:119545826 C T 1.292760 3.5416e-05
2:119545924 A G 0.560736 1.4266e-04
2:119552172 A C 0.066116 1.2564e-04
2:119554823 G A 0.236619 3.1813e-04
2:119558527 C G 0.062559 -8.5226e-05
2:119563094 G A 0.080751 3.6794e-05
2:119567815 G A 1.409263 -6.1191e-05
2:119568213 C T 0.193194 6.0890e-05
2:119574027 G A 0.504445 1.3384e-05
2:119576890 C T 0.426109 -3.0815e-05
2:119578669 G A 0.421863 -5.3250e-05
2:119584499 G A 0.104273 -1.6241e-05
2:119589290 G A 1.904617 -2.1044e-04
2:119590125 C T 0.235372 9.5368e-05
2:119593844 A C 0.059761 -2.4135e-06
2:119596867 T C 0.070705 -9.7642e-06
2:119619633 G T 0.047505 -1.6526e-06
2:119622126 T C 0.597121 -4.5398e-05
2:119622950 A G 0.039403 9.4744e-05
2:119627701 G A 0.672104 -1.8028e-05
2:119634370 T C 1.233272 -1.5357e-05
2:119638490 A G 0.193330 -6.3900e-06
2:119641921 C T 0.926490 -2.5590e-06
2:119642778 A G 0.248800 -6.4182e-05
2:119643696 G A 0.222633 2.7133e-05
2:119651535 T C 0.047060 5.9398e-07
2:119661448 G A 1.261228 -5.6497e-06
2:119661645 A G 0.027686 -1.6253e-04
2:119662039 A G 0.266824 -5.2750e-05
2:119665481 T C 0.097889 -4.9047e-05
2:119667997 A G 0.083675 2.0990e-05
2:119668520 A G 0.067343 1.5238e-04
2:119680832 C T 0.043263 3.8393e-05
2:119681538 G T 0.179850 -6.7140e-06
2:119694700 C T 0.085938 6.1479e-06
2:119704700 C G 0.042269 4.9411e-05
2:119708851 A G 0.390873 -5.4947e-05
2:119710120 C T 0.221870 4.0435e-05
2:119712022 T C 0.045512 6.3846e-05
2:119719627 A G 0.232211 3.5803e-05
2:119732850 G A 0.056713 -8.0379e-05
2:119739063 C T 0.098249 5.8644e-05
2:119741004 T C 0.329103 6.1341e-05
2:119742611 T G 0.345815 -8.5338e-05
2:119743741 C T 1.553073 1.4021e-05
2:119744761 G A 0.042438 -2.2376e-05
2:119745742 G A 0.075710 -4.7031e-06
2:119751050 A G 0.099729 5.2730e-06
2:119751328 C T 0.288411 -3.3647e-05
2:119751997 C T 0.036466 -2.5273e-05
2:119752006 A G 0.047846 -8.7670e-05
2:119763867 A G 0.115799 1.8878e-05
2:119765660 G C 1.599510 4.6704e-05
2:119765899 C T 1.330064 1.1418e-05
2:119767026 C T 0.029777 3.4262e-05
2:119768536 T C 0.988530 4.1965e-05
2:119774825 C T 1.228511 7.5894e-06
2:119775171 G T 0.098337 4.6360e-05
2:119779261 T G 0.116396 -1.3862e-05
2:119780197 A G 0.063899 -8.2260e-05
2:119783031 G A 0.390036 -2.3248e-05
2:119783156 T C 0.104734 1.1199e-04
2:119783186 A G 0.967864 6.7056e-06
2:119784872 T C 0.533887 5.0747e-05
2:119785723 C T 0.890261 7.4532e-06
2:119791005 T C 0.457249 5.6660e-06
2:119803938 C A 0.061789 3.6241e-05
2:119809180 A G 0.262656 -3.4415e-05
2:119810597 C A 0.035366 -5.3827e-06
2:119811412 T G 0.051556 9.1162e-06
2:119814042 T G 0.039556 6.3387e-05
2:119815378 C A 0.051504 1.6419e-05
2:119817524 T C 0.043539 2.5886e-05
2:119817640 T C 0.062185 1.1018e-05
2:119818183 A G 0.047407 -4.4367e-05
2:119819515 A G 0.945517 7.8629e-05
2:119825338 C T 0.027793 5.3759e-06
2:119826863 G A 1.748506 1.9421e-05
2:119830344 C A 0.029679 -2.6713e-05
2:119832394 T C 0.044898 -3.1341e-05
2:119834296 A G 0.080164 1.8163e-06
2:119845034 C T 0.689596 -3.5685e-05
2:119845317 A G 0.905308 7.4790e-05
2:119848225 T C 0.091907 3.9553e-05
2:119865092 G A 0.041484 -3.8375e-05
2:119865337 A G 1.918460 3.5573e-05
2:119866600 T C 0.040783 -2.6259e-05
2:119870233 T C 0.802749 8.5059e-05
2:119873779 C A 0.055577 -2.3638e-05
2:119879640 T C 0.750152 -1.6995e-06
2:119883741 G A 0.698346 -4.5373e-06
2:119884578 A T 0.098178 -8.6731e-05
2:119888042 T C 0.025044 -2.2043e-04
2:119888630 T C 0.070511 1.3604e-05
2:119889446 A G 0.034061 -1.4115e-04
2:119892048 A G 0.041987 -4.7127e-05
2:119892556 A G 0.101819 -7.3324e-05
2:119893343 A G 0.034583 8.1936e-05
2:119893487 A G 0.026242 3.7925e-05
2:119894014 T C 0.024067 -3.7105e-05
2:119899933 A G 1.144738 -2.8501e-05
2:119900897 T C 0.169568 1.3174e-05
2:119903338 C T 0.153417 -3.9502e-05
2:119910773 T C 0.048618 1.5223e-04
2:119911161 T C 1.356150 -3.2371e-05
2:119915249 C T 1.539684 -6.8553e-05
2:119920783 T C 1.960454 -8.1434e-05
2:119927071 A G 0.020081 -4.5896e-05
2:119927199 A G 0.031821 2.4276e-04
2:119932685 T C 0.022603 -6.7111e-06
2:119932908 G T 0.923167 -4.3797e-05
2:119933698 G A 0.373411 -7.2705e-06
2:119936341 A C 0.030961 8.0126e-06
2:119937233 C T 0.771541 5.0032e-05
2:119938604 G A 0.847365 -7.4870e-06
2:119939585 T G 0.402369 9.7430e-05
2:119942486 T C 0.454740 -1.5813e-04
2:119944168 C G 0.030202 9.0917e-06
2:119953886 G A 0.427138 -1.2564e-04
2:119954013 A G 1.743092 -1.6142e-05
2:119965951 A C 0.679154 3.0247e-05
2:119967851 T G 0.732612 -3.0625e-06
2:119972020 A G 0.023574 1.5603e-04
2:119983029 C T 0.916516 3.2246e-06
2:119987437 T C 0.048125 1.6176e-05
2:119987726 C G 0.852068 1.5168e-06
2:119996178 C T 0.097944 2.1701e-05
2:120000281 T C 0.062906 9.1800e-05
2:120004079 A G 0.119070 -5.1287e-05
2:120004946 A G 0.110424 -5.0931e-05
2:120005569 T C 0.113105 1.8853e-06
2:120012412 T C 0.131635 -5.1768e-05
2:120021917 A C 0.637599 6.7854e-05
2:120023188 G A 1.837634 -1.6596e-05
2:120023692 C G 0.090375 -4.0470e-05
2:120024503 C T 0.937438 -3.9358e-05
2:120027115 C G 0.207193 -8.5213e-05
2:120030309 T C 0.377471 -6.0011e-05
2:120035798 C A 0.074539 -5.2831e-05
2:120038264 T C 1.295707 2.3982e-05
2:120043186 C A 0.405667 6.6404e-06
2:120046975 C G 1.286292 1.4476e-05
2:120051015 G A 1.279557 1.7669e-05
2:120051697 T C 0.786527 4.7245e-06
2:120052376 T C 1.323491 -3.7064e-06
2:120054485 A C 0.085204 3.6383e-05
2:120060082 C T 1.310920 -1.8016e-07
2:120078778 C T 1.332050 -3.7643e-06
2:120089200 G A 0.058696 5.0379e-05
2:120089786 A G 0.125244 4.4601e-06
2:120090165 A G 1.155731 -5.2403e-05
2:120104860 A G 0.978549 -9.8417e-05
2:120107924 C T 0.225736 3.7407e-05
2:120125058 T C 0.423051 -6.8715e-05
2:120125936 C T 1.660757 -1.0560e-04
2:120129841 G A 0.086363 7.1544e-06
2:120140978 T G 0.183885 4.8291e-05
2:120142811 A G 0.469105 -2.8310e-05
2:120148716 A C 0.024239 -3.6491e-06
2:120148826 G A 1.041799 -2.3987e-05
2:120149903 A C 0.164167 -4.2093e-05
2:120153087 G T 0.465726 -1.6506e-06
2:120160640 G A 0.022577 5.4071e-05
2:120160797 G A 0.051001 1.1277e-06
2:120161698 G A 0.430341 4.1101e-06
2:120176240 C T 0.435599 -2.9039e-05
2:120182616 A G 0.101089 1.1942e-05
2:120184172 T C 0.308067 -3.8158e-05
2:120185069 G A 0.877700 -2.6110e-06
2:120188378 T C 0.116347 -8.9772e-05
2:120190113 A C 0.054938 -1.8766e-05
2:120194076 T C 1.368928 -1.1489e-04
2:120194331 A G 0.056580 2.2482e-05
2:120195108 A G 0.038339 -8.5209e-05
2:120198927 A G 0.478385 -1.9455e-06
2:120204052 C T 1.733777 -5.7207e-05
2:120206747 T G 0.074539 2.0664e-05
2:120217456 C T 1.814995 -1.7193e-04
2:120220512 A G 0.306766 1.1967e-05
2:120236613 T C 0.056888 -2.6404e-05
2:120240226 A G 0.275840 -9.2096e-06
2:120248802 C A 1.678145 -5.3614e-05
2:120250102 A G 0.779893 -1.0337e-04
2:120254019 C T 0.097522 -4.1798e-05
2:120260873 T C 0.046762 -2.2509e-05
2:120261127 G A 1.184706 -1.0002e-04
2:120264438 G A 1.022104 -4.6731e-04
2:120265517 C T 0.432503 -2.1933e-04
2:120272934 T C 0.042081 -2.4638e-05
2:120273497 T C 0.519025 3.3529e-05
2:120273523 C A 0.044441 -4.5835e-06
2:120274003 C T 0.381947 2.1657e-05
2:120276170 G A 0.043094 -3.2336e-05
2:120280457 A G 1.273974 -4.8359e-06
2:120282477 G A 0.951379 3.2830e-06
2:120285544 C T 0.044279 -4.9711e-05
2:120301828 A G 0.353787 1.6119e-05
2:120306862 A G 0.032870 -5.5706e-07
2:120321817 G A 0.999867 -3.1507e-06
2:120331976 C A 0.117331 -4.0748e-05
2:120345191 T G 0.079170 4.5025e-05
2:120346971 G A 0.271277 -2.2418e-05
2:120348676 A G 0.374180 -2.6040e-05
2:120362294 A G 0.029056 -1.1467e-04
2:120366820 G A 0.029880 9.3882e-05
2:120374770 A G 0.027625 -7.8683e-05
2:120385490 C A 0.039881 2.8437e-05
2:120387640 C T 0.457466 2.3759e-04
2:120394991 A G 0.049767 -7.5452e-05
2:120399274 C T 0.277210 -3.7953e-05
2:120409616 T G 0.249890 -3.1491e-05
2:120413984 G C 0.036161 -4.9681e-05
2:120414083 T C 1.304951 4.0239e-05
2:120416866 T G 0.034671 4.4509e-05
2:120430042 A G 0.056385 -8.1259e-05
2:120430293 A G 0.110261 5.7938e-05
2:120434282 T C 1.941249 4.2067e-05
2:120439230 G C 1.683124 7.8966e-05
2:120439282 T C 0.022772 7.5300e-05
2:120441309 C T 1.642071 6.2202e-05
2:120443789 T G 0.040208 -1.6062e-06
2:120457074 G A 0.062662 -9.9542e-07
2:120473806 C T 0.576770 1.7801e-05
2:120481129 A G 0.021789 -6.2776e-05
2:120491531 C A 0.107243 -7.9965e-05
2:120493035 A G 0.112433 5.5043e-05
2:120493827 T C 0.091589 -1.1781e-05
2:120509332 G A 0.088544 -6.4791e-05
2:120511096 G T 0.548633 1.0472e-05
2:120518027 G A 0.041899 -6.1378e-06
2:120518752 A G 0.020964 5.5529e-05
2:120536202 C T 0.070650 9.1851e-06
2:120536709 A G 0.044804 4.7172e-06
2:120540224 T G 1.073156 5.8903e-06
2:120544569 C T 0.124215 -3.1397e-06
2:120554476 C T 0.047855 -1.0496e-05
2:120573111 G A 0.047768 -3.0518e-05
2:120577816 G A 0.210296 -6.9044e-05
2:120605374 A G 0.026291 -1.1135e-05
2:120607697 G A 0.060627 1.9117e-05
2:120617488 T C 0.700644 9.4417e-06
2:120618068 G C 0.205531 2.0724e-05
2:120650663 A G 0.084597 -5.3763e-05
2:120654382 A T 0.026868 -3.1345e-05
2:120654929 A G 0.027670 -7.3596e-05
2:120661602 T C 0.107905 4.4157e-05
2:120661654 C T 0.044467 3.8313e-05
2:120663494 G A 0.129850 -4.9198e-05
2:120675484 G A 0.032792 -1.3481e-06
2:120676484 T C 0.061900 -6.3164e-05
2:120687460 G A 0.126928 -4.5176e-05
2:120689905 G A 1.363881 1.0420e-05
2:120693004 C G 0.029669 -1.5407e-04
2:120707644 G A 0.057161 1.4116e-05
2:120709182 G A 0.067002 -5.2155e-05
2:120709317 T G 1.445161 -1.8933e-05
2:120712407 T C 0.115575 -1.6696e-05
2:120722059 T G 0.053659 -1.0958e-04
2:120745353 T C 0.124241 3.2534e-05
2:120751297 T C 0.028540 1.1196e-04
2:120757086 A G 1.866473 6.0813e-05
2:120764058 G A 1.285061 2.5931e-05
2:120764300 G T 0.147107 -1.0458e-05
2:120764552 G T 0.087084 -2.9315e-05
2:120799566 C T 0.039540 3.1488e-05
2:120810343 G A 0.063516 -6.1691e-05
2:120817780 C A 0.145316 -1.5216e-05
2:120821618 C A 1.438923 1.2077e-05
2:120833583 T G 0.989049 4.2287e-05
2:120835214 A G 1.584274 1.0677e-05
2:120848049 T C 0.093705 -1.5215e-05
2:120848839 A G 0.450618 1.9035e-05
2:120849018 A G 0.067223 4.4558e-06
2:120860013 A G 0.077132 -4.8642e-05
2:120861844 G C 0.089307 -4.2518e-06
2:120865527 G A 0.067573 1.9532e-06
2:120879232 C T 0.027134 -5.2182e-05
2:120883871 T C 0.173972 1.5522e-05
2:120890687 G A 1.583998 1.1834e-05
2:120898324 A G 0.066921 -9.2039e-06
2:120900405 A G 1.349412 1.0731e-05
2:120948269 G A 0.040656 -1.2651e-05
2:120952082 A C 0.447700 1.1075e-05
2:120953597 A T 1.937513 5.9165e-05
2:120957378 G A 0.146309 -1.2399e-05
2:120975350 A G 0.074980 -6.8113e-06
2:120977608 G T 0.213996 8.0000e-05
2:120980428 C G 1.351719 8.0452e-06
2:120988498 C T 1.378094 9.2837e-05
2:120994419 A G 1.141810 1.2223e-05
2:120995678 T C 0.042153 6.7125e-05
2:121031319 A G 0.030267 -1.5203e-04
2:121034819 A G 0.451981 -2.9034e-07
2:121036333 A G 0.213220 4.1906e-05
2:121036577 T C 0.624002 8.6320e-06
2:121036598 C T 0.076110 -9.8047e-05
2:121036929 C G 0.148636 -2.2902e-06
2:121040679 T C 0.025340 2.6100e-05
2:121042545 T C 0.085331 7.5318e-05
2:121044521 G T 0.076837 -1.3658e-05
2:121044847 C T 0.229027 2.4236e-05
2:121048712 C T 1.374781 7.0944e-05
2:121049613 T G 0.228644 3.7279e-05
2:121052324 T G 0.135432 4.8049e-05
2:121055910 C A 1.124157 3.7750e-05
2:121059443 A G 0.127652 3.8737e-05
2:121069769 T C 0.030935 -1.2517e-04
2:121069922 T C 1.420984 6.8730e-05
2:121074235 T C 0.070978 -7.7968e-06
2:121075175 A G 0.045895 -7.5901e-05
2:121075985 A G 0.352839 1.5684e-05
2:121078236 G C 1.337636 5.8749e-05
2:121080622 A G 1.328804 2.3489e-05
2:121081260 T G 1.430345 7.4613e-06
2:121082239 T C 0.059485 6.7427e-05
2:121084707 G C 1.838621 8.1194e-05
2:121084993 G A 0.108762 1.8721e-05
2:121086202 A C 0.176647 9.9594e-06
2:121086283 G C 0.083490 2.7966e-05
2:121086679 C T 0.419952 1.2948e-05
2:121089731 C T 0.387747 2.9632e-05
2:121089795 A G 0.029137 -5.1438e-05
2:121090996 T C 0.037196 4.5956e-05
2:121091140 T C 0.083581 4.0127e-05
2:121091968 G A 0.070553 2.9562e-05
2:121093769 G A 0.068586 4.4375e-06
2:121096251 G C 0.825047 4.6991e-05
2:121097952 G A 0.117535 2.4031e-04
2:121108218 T G 0.033026 8.7652e-05
2:121109091 A G 0.064824 4.3110e-05
2:121110559 A C 0.254671 3.5255e-06
2:121114915 G A 0.080251 -2.5981e-05
2:121119857 G A 0.103319 -1.0540e-05
2:121121363 G T 0.258472 -5.0871e-06
2:121122285 T C 0.897029 4.0274e-05
2:121123496 G A 0.075743 3.4287e-05
2:121124798 C T 0.067291 4.4922e-05
2:121125289 T C 0.247554 7.4401e-06
2:121125769 A C 0.031542 6.9745e-05
2:121126279 A G 1.285006 3.5868e-05
2:121127029 T C 0.035534 -4.3399e-05
2:121134595 C T 1.182346 4.8460e-06
2:121135166 T C 0.123728 -1.5550e-05
2:121142168 G A 0.616388 -1.4066e-05
2:121145352 C T 0.886558 1.5377e-05
2:121151303 T C 0.068826 5.0157e-06
2:121151462 C T 1.963936 -1.1183e-05
2:121153947 C T 0.286081 -1.8651e-04
2:121156062 A G 0.388536 -6.2102e-05
2:121156253 T C 0.107006 1.7854e-04
2:121161054 A G 0.063711 -1.3076e-05
2:121168174 T C 0.072731 -6.9165e-05
2:121172637 T C 0.031289 -1.4990e-05
2:121173816 T G 0.079764 2.1707e-04
2:121179281 A C 0.038345 1.1261e-05
2:121181227 C A 0.024109 1.5093e-04
2:121181335 T C 0.534540 1.8391e-05
2:121181413 A G 0.179253 1.5665e-05
2:121184355 G T 0.051192 -9.6043e-06
2:121189317 G A 0.647356 -5.2179e-06
2:121195097 A G 0.218319 9.6130e-05
2:121195181 G A 0.169419 -1.0664e-05
2:121197525 A C 0.108022 -4.3740e-05
2:121198408 A G 0.094967 -4.7587e-04
2:121202030 C T 0.621104 3.4092e-05
2:121207928 G A 0.446116 -9.6846e-06
2:121211206 C T 0.111125 -4.8224e-05
2:121212856 C T 0.228783 1.2054e-04
2:121217297 A G 0.023898 -7.7216e-06
2:121219023 T C 0.032282 5.5882e-07
2:121220873 T C 1.805362 -3.9394e-05
2:121221073 T C 0.080456 -7.4577e-05
2:121221206 A G 1.496827 -3.2838e-05
2:121228177 T C 1.346903 -4.9833e-06
2:121228562 A C 0.156001 8.8783e-06
2:121229596 T C 0.114199 2.3097e-05
2:121231350 T C 1.531505 2.5878e-06
2:121233908 A G 0.129700 9.0399e-07
2:121234795 A G 0.050153 1.9890e-05
2:121235551 G A 1.700294 -5.7391e-06
2:121238292 A G 0.091355 4.1011e-05
2:121245122 C T 1.802006 2.9058e-06
2:121248650 T C 1.954303 -3.7119e-05
2:121252490 A C 0.035940 -4.7095e-05
2:121257128 T C 0.159545 -8.8775e-06
2:121258090 A G 0.021107 1.0253e-04
2:121260356 C A 0.086584 -5.8465e-05
2:121261410 A G 0.069618 2.1745e-05
2:121263296 A G 0.028809 1.3709e-04
2:121264471 T C 1.828073 -1.3357e-05
2:121268633 T G 1.935030 -3.1806e-05
2:121269128 A G 0.089787 -9.4532e-06
2:121278910 C T 0.056246 -2.7895e-05
2:121282630 G A 0.134783 3.1153e-05
2:121282665 C T 0.391645 -2.9996e-05
2:121288528 C T 0.278917 -1.2464e-04
2:121291488 T G 0.142297 1.0829e-04
2:121300355 G A 0.160457 -3.3006e-06
2:121303240 T C 0.920820 9.0608e-05
2:121303783 C T 0.108716 8.8021e-05
2:121305604 G A 0.298661 -4.9153e-05
2:121306440 A G 0.820688 5.9818e-05
2:121306682 A G 0.148701 -8.5569e-05
2:121307387 T G 0.818712 -3.6472e-06
2:121309231 G C 0.505825 2.8857e-05
2:121309488 T C 0.829981 3.1249e-06
2:121310704 T C 0.241163 1.4663e-04
2:121320320 T C 0.032815 -3.5352e-05
2:121324896 C T 0.047596 8.4220e-05
2:121325454 G A 0.804142 -2.7070e-05
2:121332929 T C 0.478927 -1.6424e-06
2:121335144 G A 0.074386 -7.2579e-05
2:121336277 G A 0.762427 1.3610e-04
2:121340987 G A 0.081199 -9.7937e-05
2:121341281 A C 1.079284 1.9041e-05
2:121347992 A G 0.078028 7.2758e-05
2:121348472 A G 1.172781 -2.0180e-05
2:121350385 C T 1.099638 -5.2151e-05
2:121352542 C T 1.233895 -1.2888e-05
2:121355079 A G 0.050179 2.5401e-05
2:121355408 G A 0.116049 9.8102e-05
2:121357681 T C 0.136565 1.6205e-05
2:121357773 G A 0.046145 2.8443e-05
2:121358255 A C 0.777806 3.1070e-05
2:121358829 A G 0.101881 -4.1517e-05
2:121367722 G A 0.154923 4.0852e-06
2:121369039 C T 1.760889 1.4878e-04
2:121370703 T C 0.065321 1.6154e-04
2:121382140 G A 1.791055 1.8110e-04
2:121383577 T C 0.083396 -2.4321e-05
2:121385960 A G 0.091394 1.2403e-05
2:121389736 T C 0.045596 -1.6837e-04
2:121391914 T C 0.062072 -8.9618e-06
2:121399528 A G 0.086279 6.7658e-05
2:121408703 T G 0.025086 9.4614e-06
2:121410886 G C 0.106389 2.4391e-05
2:121412595 T C 0.037479 -3.4108e-05
2:121413293 T C 0.086165 1.9870e-05
2:121415977 A G 1.539954 7.3008e-05
2:121425954 T C 0.198020 1.4499e-04
2:121428673 G C 0.035476 -9.8305e-06
2:121438846 T C 1.842532 1.4297e-04
2:121444529 G T 1.871131 3.3528e-04
2:121447584 T C 0.485928 1.2535e-04
2:121450220 T C 0.130103 6.3816e-05
2:121452664 C T 1.386300 -9.6286e-06
2:121464862 A G 0.368380 7.9720e-05
2:121465200 A C 0.299112 1.1488e-05
2:121471242 A G 0.026362 4.0501e-06
2:121472844 C T 0.190772 -1.0455e-04
2:121473501 A G 0.112128 -9.3800e-05
2:121479853 C G 0.141193 1.6220e-06
2:121487404 T C 0.679271 -8.8351e-05
2:121491645 G A 0.559500 2.4852e-04
2:121493249 C T 0.115773 -1.9214e-05
2:121501218 C A 1.258781 3.6351e-05
2:121503189 T C 0.062802 3.5707e-05
2:121506802 G A 0.357481 -1.1212e-04
2:121518194 C G 0.054977 -8.8866e-06
2:121520477 A G 0.021643 4.9315e-05
2:121521052 A C 0.066392 -4.4434e-05
2:121524678 G C 0.080943 1.3959e-04
2:121524842 T C 0.180289 -2.2544e-05
2:121534783 C A 0.315046 -1.8652e-04
2:121536678 G A 0.045947 -1.8416e-05
2:121540731 A G 0.057242 -5.9522e-05
2:121547526 G A 0.591217 4.4938e-05
2:121547754 G T 0.115718 5.4431e-07
2:121551559 A G 0.225638 6.2315e-05
2:121554317 G A 0.104478 2.2471e-05
2:121555421 A G 0.341129 6.7923e-06
2:121555744 T C 0.058187 -4.5943e-05
2:121556933 A C 0.065129 -2.3530e-04
2:121558565 G A 1.234444 -7.4163e-05
2:121563663 C T 1.843175 3.5483e-05
2:121568708 A G 0.616842 -3.1416e-05
2:121571082 A G 0.132040 -2.7646e-05
2:121578827 G A 1.003895 1.7978e-05
2:121579604 A G 0.663409 -1.2062e-05
2:121580631 G A 1.456080 -7.1481e-05
2:121580721 A G 0.083776 2.9032e-05
2:121581093 G A 0.031227 2.9319e-05
2:121581586 C T 0.114072 9.6829e-06
2:121585736 T C 0.117964 3.4777e-04
2:121591328 T C 0.318032 1.7954e-05
2:121591708 C G 0.133478 -3.1357e-05
2:121592733 G A 0.400818 -2.5416e-05
2:121595079 A G 0.301751 -2.0794e-05
2:121595616 G T 1.123290 -4.0955e-05
2:121599425 G T 0.108041 -4.8275e-05
2:121600201 A G 0.107402 2.7701e-05
2:121612659 A G 0.338201 1.9751e-05
2:121614375 A G 0.075568 7.3924e-06
2:121614391 T G 0.241409 -3.0079e-05
2:121622464 A C 0.241000 -3.4239e-05
2:121623860 A G 0.409445 -5.4698e-05
2:121627175 G A 0.974537 -1.2380e-05
2:121631384 C T 0.876509 1.4254e-05
2:121633571 A G 0.074191 2.8837e-05
2:121634010 A G 0.644042 1.9073e-05
2:121638833 A C 0.861978 1.7035e-05
2:121647893 A G 0.715679 1.8295e-05
2:121649989 C T 0.239793 6.9064e-05
2:121650116 T C 0.093263 2.1831e-05
2:121651457 T C 1.563761 2.1547e-05
2:121653647 G A 0.691699 9.6993e-07
2:121654710 T C 0.061955 -1.4504e-05
2:121657322 G T 0.049332 6.7298e-06
2:121661870 T C 0.092913 -1.4641e-05
2:121662369 G T 0.089641 -7.4073e-05
2:121666919 T C 0.062565 6.8581e-05
2:121668817 C A 0.666570 3.2138e-05
2:121670398 C T 0.653019 5.5782e-06
2:121670669 G A 1.250481 -1.3998e-05
2:121670757 C T 1.393924 -1.4203e-04
2:121675238 G A 0.100868 2.0384e-05
2:121678708 A G 0.107681 -1.1395e-05
2:121679792 G A 0.041601 5.7160e-05
2:121686533 C T 1.941921 1.4311e-05
2:121710067 T C 0.042737 1.0874e-04
2:121715283 A G 0.109625 -2.8613e-05
2:121720125 C T 1.894844 -6.5261e-05
2:121720374 T C 0.091865 -4.6923e-05
2:121721467 T C 1.893945 -5.8413e-05
2:121722262 T C 0.052841 6.8449e-06
2:121726447 A G 1.973404 -7.8233e-05
2:121733061 A G 0.520388 5.5414e-05
2:121740505 T C 1.912300 -1.3958e-04
2:121742307 T C 0.059378 6.2878e-05
2:121743169 G A 0.025564 -3.6810e-06
2:121745335 A G 0.042188 4.7389e-05
2:121746956 T G 1.458112 -1.5732e-05
2:121747433 T C 0.060446 5.7740e-05
2:121748820 A T 0.031036 -6.4206e-05
2:121753354 A G 0.056635 2.3381e-05
2:121755177 A G 0.852539 1.1144e-05
2:121764473 C T 0.044749 -5.4068e-05
2:121780679 G A 0.097421 1.5948e-05
2:121789026 C T 0.578124 1.8450e-05
2:121794114 T C 0.057911 1.3704e-06
2:121799520 G A 1.402444 -2.8546e-05
2:121800379 T C 0.139957 -1.6610e-05
2:121803481 A G 0.035726 2.2745e-05
2:121812224 G A 1.355264 -3.8559e-05
2:121812664 A G 1.327045 -7.4801e-05
2:121816852 C T 0.584304 -1.4289e-05
2:121820058 A G 0.024217 2.9909e-05
2:121823496 A G 0.076496 -3.6398e-05
2:121824823 T C 1.487746 -6.4890e-06
2:121826860 T C 0.025239 1.4968e-05
2:121830392 T C 0.305334 3.6284e-05
2:121835674 T C 0.063867 3.2794e-05
2:121837519 A G 1.087109 -6.3602e-04
2:121842164 C T 0.050043 1.0716e-04
2:121844303 G A 0.461991 5.3349e-05
2:121845008 G A 0.100875 1.6195e-05
2:121846654 T C 0.082179 -2.9138e-05
2:121847191 G A 0.054032 1.1681e-04
2:121855879 T C 0.467950 1.3266e-04
2:121858827 T C 0.044824 1.1921e-06
2:121859227 T A 0.081076 -8.8843e-05
2:121861093 A G 0.081835 2.3482e-05
2:121862616 G A 0.054422 1.2598e-04
2:121868851 T C 0.047024 -6.5030e-06
2:121875785 T C 0.366351 1.4446e-04
2:121881568 C T 0.361820 1.9354e-04
2:121886264 G A 0.060261 -2.5856e-05
2:121895810 T C 0.045827 1.9437e-04
2:121899272 G T 0.423353 2.0660e-04
2:121899521 T C 0.065655 -6.2292e-06
2:121900572 A G 0.091053 1.8026e-05
2:121901979 T G 1.628141 8.8151e-05
2:121907076 C T 0.233986 1.6555e-05
2:121909748 C T 1.217848 1.2557e-05
2:121912972 A G 0.940658 -2.0689e-05
2:121916629 T C 0.042922 4.0197e-04
2:121918712 T C 0.249592 6.7745e-05
2:121918815 G T 0.926299 1.8702e-05
2:121919116 G A 0.265860 5.6071e-05
2:121920145 G A 0.093199 8.8837e-05
2:121925398 T C 1.034415 -8.2284e-06
2:121928620 T C 0.064071 -5.1691e-05
2:121932840 T C 0.142375 -5.1641e-05
2:121933873 T C 1.871170 -2.6759e-05
2:121939423 A G 1.092105 -1.8009e-05
2:121940967 T C 0.097499 9.0611e-06
2:121943228 T C 0.487363 5.6830e-05
2:121945068 C T 1.549804 4.2447e-05
2:121945731 A G 1.761408 2.7271e-05
2:121946535 G C 0.110774 -1.2572e-04
2:121951075 G A 1.926127 1.4803e-04
2:121953667 T C 0.030166 7.7069e-05
2:121955160 A G 0.771149 4.4941e-05
2:121956535 A G 1.190139 -4.2321e-05
2:121957835 A G 0.052656 -6.7552e-05
2:121962947 T G 1.790315 -2.3805e-05
2:121965450 G A 1.345627 2.4685e-05
2:121968032 G A 1.715789 -2.6043e-06
2:121971481 T C 0.032818 -2.0042e-05
2:121974839 C T 0.030556 2.6840e-05
2:121978882 C T 0.170850 1.5021e-05
2:121980465 T C 1.673792 8.2280e-05
2:121983299 G A 0.030179 9.0150e-05
2:121990108 C A 1.076016 1.5327e-03
2:121990162 G A 1.404388 5.4202e-05
2:121991967 T C 0.279459 -1.1662e-04
2:121994055 T C 1.059027 2.5061e-04
2:121998212 T C 0.082079 -1.0828e-04
2:122000745 C T 0.279966 -4.2287e-04
2:122001230 C T 0.030205 6.8464e-05
2:122003073 G A 0.721820 -1.5394e-04
2:122006851 C A 0.326623 9.3433e-06
2:122012945 T G 0.025843 -1.3184e-05
2:122022432 T C 0.032266 6.0055e-05
2:122026409 A G 0.057213 -1.3054e-04
2:122028117 C G 0.496457 -7.0635e-05
2:122031769 T C 0.286756 -5.0543e-05
2:122033583 A G 0.052740 2.4581e-05
2:122036871 C A 1.130723 2.2978e-05
2:122037415 G A 0.208436 -9.5253e-05
2:122038940 A G 0.099706 -5.8813e-05
2:122039275 C T 0.036073 5.0958e-05
2:122046025 T G 0.052088 7.4887e-05
2:122049381 A G 0.734293 2.6592e-05
2:122051755 A G 0.084883 -7.7416e-05
2:122054321 T C 0.112634 1.5027e-05
2:122056325 C T 0.166783 -6.6555e-05
2:122061005 G A 0.033824 -3.3498e-08
2:122063844 G A 0.127818 -4.3223e-05
2:122066159 T C 0.076908 8.7646e-05
2:122066357 C G 0.092004 5.0677e-05
2:122082584 G A 0.485681 -5.2700e-05
2:122083876 T C 0.042240 -3.0495e-05
2:122089631 G A 0.117548 1.0465e-05
2:122089687 T C 0.060673 -6.3502e-06
2:122090864 G A 0.250906 1.9087e-05
2:122092220 C T 0.183839 -5.5490e-06
2:122094527 A G 0.043172 -1.1317e-05
2:122095855 T C 0.065155 -2.1264e-04
2:122136758 T C 0.141502 -1.5200e-05
2:122143110 T C 0.225219 -2.9561e-05
2:122145157 A G 0.117684 -3.5232e-05
2:122145642 T C 0.092368 -2.3965e-05
2:122148174 G A 0.195436 3.8046e-05
2:122151354 C T 0.056314 2.6583e-05
2:122155032 T C 0.045204 1.0302e-04
2:122174284 C A 0.026732 3.6838e-05
2:122175505 T G 0.271845 -1.8349e-05
2:122177598 A G 0.083354 -3.0174e-06
2:122191776 T C 0.228228 -3.5636e-05
2:122202093 G A 0.089700 4.6779e-05
2:122237694 G A 0.131232 3.3555e-05
2:122239324 A G 0.042506 8.5731e-05
2:122243772 C T 0.141748 -1.5328e-05
2:122253944 C T 0.041864 2.1993e-05
2:122273032 C T 0.109856 -6.6937e-05
2:122286589 T C 0.135692 -1.3985e-05
2:122291430 C T 0.067103 4.7467e-05
2:122299649 C T 0.108824 1.8160e-05
2:122324363 G A 0.043516 8.3332e-05
2:122325081 T C 1.402944 -4.5074e-05
2:122331491 C G 0.020439 6.8700e-05
2:122331518 A G 0.125935 -9.3904e-05
2:122334784 T C 0.024275 8.6219e-05
2:122343122 A G 0.041740 2.2211e-05
2:122354113 T C 0.064370 -1.1853e-04
2:122358310 A C 0.135465 -1.7112e-05
2:122365790 A G 0.073442 2.4874e-05
2:122401698 T C 0.096061 4.9622e-06
2:122419911 G T 0.227758 -2.0418e-05
2:122436578 A G 0.027946 2.0251e-05
2:122449508 C T 0.044684 -1.2480e-05
2:122452623 T C 0.026758 4.0279e-05
2:122489932 T C 0.149223 -1.4238e-05
2:122492983 A G 0.032126 5.9143e-05
2:122498324 T C 0.082442 4.8598e-05
2:122509570 T C 0.293338 -1.2251e-05
2:122511135 C G 0.118025 -4.6719e-05
2:122515214 T G 0.846132 4.6856e-05
2:122526036 G A 0.054581 1.8889e-05
2:122536455 G A 0.135474 -7.5104e-05
2:122554635 C T 0.023642 -3.4744e-05
2:122562188 A G 1.565790 3.7136e-04
2:122564832 A G 0.085454 2.2749e-05
2:122567265 T C 0.059611 -8.1058e-05
2:122572180 T C 0.839400 5.5277e-05
2:122575275 A G 0.057060 8.2183e-06
2:122578812 T C 0.028998 1.1702e-04
2:122583101 A G 0.137721 5.2641e-05
2:122584859 G A 0.456879 -3.2008e-04
2:122586232 T C 0.259219 3.8501e-05
2:122597651 C T 0.040192 -4.1702e-05
2:122598004 T C 0.180529 -1.1190e-03
2:122598583 T C 0.406556 1.4797e-05
2:122599120 G A 0.163995 -8.1532e-07
2:122608300 C A 0.206440 5.2420e-05
2:122613505 A G 0.125835 -5.9742e-06
2:122616061 T C 0.170185 -4.5091e-05
2:122619765 G A 0.046924 -6.4384e-06
2:122622516 A G 1.545462 -3.0101e-05
2:122622911 C T 0.351684 9.6953e-06
2:122638612 G A 0.418897 5.3610e-05
2:122643740 A C 0.058959 4.8676e-05
2:122649303 A G 0.050611 -3.8279e-06
2:122653927 T C 0.040854 -1.5866e-04
2:122656120 G T 0.176131 -1.0459e-05
2:122657449 A G 0.038219 8.5771e-05
2:122660025 A C 0.054564 -2.7131e-05
2:122660067 G C 0.030004 8.3681e-05
2:122661256 G A 0.028913 1.0620e-04
2:122676007 T G 0.049725 2.9679e-04
2:122694586 G A 0.043662 -2.2412e-04
2:122728929 C T 0.556137 -2.6339e-06
2:122734970 G T 0.057638 4.3619e-06
2:122748747 T C 0.039884 3.9802e-06
2:122760249 A G 0.140346 2.0954e-05
2:122767327 G A 0.273490 -8.1473e-05
2:122777669 T C 1.317097 -7.7555e-05
2:122778646 A G 0.093841 1.7496e-05
2:122782632 A G 0.160376 -5.9973e-05
2:122812911 G C 0.029530 1.4217e-05
2:122821486 T G 0.347218 4.7046e-05
2:122835569 C T 1.662195 -3.9616e-05
2:122856061 G A 0.027044 -4.1513e-05
2:122872704 A G 0.022938 -1.8069e-05
2:122886804 T C 0.534420 3.8946e-05
2:122918215 G A 0.233707 4.7742e-05
2:122921551 A G 0.046762 -1.1732e-05
2:122924830 G A 0.030046 1.2588e-04
2:122934651 A G 0.235346 -4.2284e-05
2:122945745 T C 0.985121 -2.9848e-05
2:122945952 T C 0.105130 9.0691e-05
2:122947270 C T 0.279475 1.0435e-05
2:122948191 C T 0.127808 2.8265e-05
2:122952399 G A 0.026183 -9.1527e-06
2:122961528 T C 0.055486 2.4346e-05
2:122965688 C A 0.398919 1.3712e-05
2:122968013 C T 0.275740 -4.6090e-05
2:122972737 C A 0.356189 -2.1667e-06
2:122973480 G A 0.051001 -1.2342e-05
2:122977330 C T 0.585884 -9.7396e-06
2:122988531 G C 0.120067 1.8694e-05
2:122990057 A C 0.024100 4.2491e-05
2:122999957 T C 0.047115 -1.6486e-05
2:123007890 C T 0.790208 -1.3158e-05
2:123056562 A G 0.026011 3.8758e-05
2:123056608 C T 1.927393 -5.3729e-06
2:123065045 G A 0.243558 1.5727e-05
2:123065260 T C 0.025009 5.3632e-05
2:123078250 G T 0.074182 5.5773e-05
2:123078881 G A 0.123345 1.3425e-04
2:123093035 A G 0.265171 4.7361e-05
2:123116782 T C 0.449920 -1.5614e-05
2:123120079 C T 1.527591 -1.3010e-05
2:123127789 A G 0.200652 -2.7496e-06
2:123135010 C T 0.198186 8.5309e-08
2:123140603 G A 0.875990 5.7187e-06
2:123141545 G A 0.198270 -4.3736e-07
2:123142070 A G 0.125396 1.9938e-05
2:123153811 G A 0.142605 1.2918e-04
2:123160373 T C 0.940288 -1.5778e-06
2:123164375 G A 0.056674 1.4679e-05
2:123178289 G A 0.061033 7.1075e-05
2:123179700 C T 1.835879 -8.5984e-06
2:123183012 T C 0.118681 2.1943e-05
2:123190399 C G 0.039027 4.5969e-05
2:123191306 C A 1.489271 2.8428e-04
2:123198725 T C 0.928876 3.1565e-04
2:123199847 A G 0.054707 2.8811e-05
2:123203566 A G 0.096668 -2.8043e-05
2:123207873 C T 0.315844 1.1270e-05
2:123208778 T C 0.099771 2.5432e-05
2:123217470 C T 0.216112 1.8103e-05
2:123220422 A G 0.545945 3.5587e-05
2:123221877 T A 0.105575 1.3437e-05
2:123223592 T C 0.055746 1.1076e-05
2:123224400 T C 0.419494 -3.7267e-06
2:123228402 T C 0.066119 1.8211e-05
2:123232776 C T 0.056229 -1.3562e-04
2:123234677 G A 1.595375 -2.7525e-05
2:123238574 G T 0.165442 -2.7378e-05
2:123248750 A G 0.292137 6.1223e-05
2:123249909 T C 1.754235 -3.9436e-06
2:123253628 A G 1.725429 -1.0376e-05
2:123258425 A G 0.126000 -1.9822e-05
2:123269612 C G 0.174219 4.7661e-07
2:123276721 C T 1.877515 -4.1293e-05
2:123278625 A G 0.061627 5.8381e-05
2:123278792 C T 0.082806 -7.1776e-06
2:123283421 T C 0.138905 -6.8405e-05
2:123284992 C G 1.787231 -1.9379e-05
2:123291022 T C 1.687726 -3.9294e-05
2:123294575 T C 0.033340 1.6164e-05
2:123315301 T C 1.336594 -5.8676e-06
2:123318316 A G 0.071731 1.8882e-05
2:123318619 T G 0.072854 -6.8199e-07
2:123334892 A G 0.044275 -5.0543e-05
2:123343577 G A 1.810257 2.2148e-05
2:123345046 A G 0.025051 -7.0538e-05
2:123352469 C T 0.027294 6.9000e-05
2:123352505 A C 0.470913 2.2865e-05
2:123355689 C T 0.022191 -2.5603e-05
2:123360161 C T 1.225966 -3.9318e-06
2:123361298 T C 0.168763 -3.0649e-05
2:123362648 A G 0.080267 -2.8725e-05
2:123366833 A G 0.125426 -3.1358e-05
2:123373975 G A 1.298535 -7.3325e-06
2:123388800 T C 0.078323 1.7235e-05
2:123388876 C T 1.238988 -4.4843e-06
2:123390288 A G 0.280556 3.2447e-05
2:123393828 T C 0.034820 -4.0545e-05
2:123396005 T C 1.050770 -5.0021e-05
2:123397938 T C 0.072091 6.6832e-06
2:123398319 A G 0.033496 -8.9152e-05
2:123408754 A G 0.129551 -1.6239e-05
2:123408858 C T 0.152223 -6.5758e-05
2:123409733 T C 0.301345 4.2927e-05
2:123412546 A G 0.074931 2.4557e-06
2:123413691 A G 0.071845 4.2836e-06
2:123414804 T C 0.086402 5.9077e-05
2:123416609 G A 0.394398 5.2498e-05
2:123417310 A G 0.020234 5.3512e-05
2:123417344 A G 0.081958 -5.3114e-05
2:123423208 T C 0.133667 3.6111e-05
2:123427840 T C 0.086064 6.4176e-05
2:123431517 G A 0.088395 -8.0063e-06
2:123431920 A G 0.025800 9.1258e-05
2:123438127 G A 1.657489 -1.6203e-05
2:123440963 A G 0.049793 1.9971e-05
2:123446796 A G 0.063776 5.3070e-06
2:123451795 G A 0.196994 5.1547e-06
2:123454565 G A 1.653139 -1.4704e-05
2:123456513 C T 0.038125 -9.7068e-06
2:123461039 T G 0.029871 1.9485e-05
2:123484847 A G 0.038397 -8.2616e-06
2:123486785 T C 0.100131 -6.4467e-07
2:123486885 G A 1.651676 -2.1807e-05
2:123490744 G A 0.263747 -1.3640e-05
2:123492420 T C 1.700839 2.7065e-05
2:123492469 G C 0.306646 -2.5349e-06
2:123492479 G A 0.350752 3.8260e-05
2:123492610 C T 0.038709 -3.0501e-05
2:123492996 T C 0.115046 1.1974e-05
2:123493392 T C 0.045171 -5.4008e-05
2:123497453 T C 0.021857 3.2867e-05
2:123503566 C T 0.281920 2.8747e-04
2:123503589 C T 0.089229 5.0449e-05
2:123507391 T C 0.096100 -1.1989e-05
2:123511060 T C 0.034571 -9.7827e-06
2:123512348 C A 0.046706 6.1151e-05
2:123517315 C G 0.047563 9.6572e-06
2:123530287 A G 0.029338 -1.4756e-06
2:123532146 C T 0.624613 5.4778e-05
2:123551532 A G 0.113325 3.1749e-05
2:123562419 C T 1.686162 -3.9917e-05
2:123579517 G A 0.070920 1.1912e-04
2:123589411 C A 0.096941 3.8921e-05
2:123599361 G A 1.653029 -1.6807e-05
2:123614574 A G 0.095970 4.8154e-05
2:123620066 A G 0.094325 -1.0287e-04
2:123626416 T C 0.078541 -2.1588e-05
2:123627808 G A 0.181275 9.5570e-05
2:123629174 G A 0.103134 4.9976e-05
2:123641611 A G 0.483328 -8.7001e-05
2:123649006 T C 0.043402 -2.7526e-05
2:123661246 A C 0.102835 4.6277e-05
2:123673239 A C 1.692235 -1.5584e-05
2:123679353 C T 0.066665 3.8412e-06
2:123684269 T C 1.622438 -2.7981e-06
2:123705969 C T 0.106120 3.2258e-04
2:123719294 G A 0.889229 -2.8085e-05
2:123739237 G A 0.153790 1.1745e-05
2:123741064 A C 0.034090 -1.2746e-05
2:123741389 T G 1.087145 3.6317e-05
2:123760464 T C 0.273841 -7.6081e-05
2:123763312 T C 0.435762 -2.3086e-06
2:123771075 G C 0.027332 1.1037e-04
2:123776163 A C 0.037440 -9.3836e-05
2:123781378 G A 0.347026 -5.7999e-05
2:123785926 A C 1.165871 9.1847e-06
2:123795991 A G 0.041948 5.6310e-05
2:123797042 T C 0.484737 3.5284e-04
2:123803156 G T 1.353670 1.7166e-04
2:123803856 A G 0.089193 -1.1030e-04
2:123805431 T G 0.037615 3.0929e-05
2:123817845 A G 0.027332 -5.9164e-05
2:123822683 T G 1.961580 1.5732e-05
2:123827926 T G 0.039910 -1.1352e-04
2:123830111 C T 0.826145 -2.9577e-05
2:123838503 T C 0.892381 -7.3544e-06
2:123843378 T C 0.065924 2.5035e-05
2:123844859 A G 1.868229 -4.6938e-05
2:123845006 C T 0.026041 4.9745e-05
2:123854287 G A 0.033347 -5.4941e-06
2:123875538 T G 0.064084 -5.0776e-05
2:123903650 C A 0.095909 -3.1834e-05
2:123903770 T C 0.111037 1.2843e-05
2:123911373 G A 0.045817 -1.5494e-04
2:123914713 G A 0.226343 -6.6095e-08
2:123918833 C A 0.062007 6.4118e-04
2:123931032 T C 0.027806 -2.4007e-05
2:123931274 G A 0.422980 -9.0021e-05
2:123939277 C A 0.173907 -8.7810e-05
2:123941068 A G 0.081472 4.3155e-05
2:123947983 G A 0.045265 2.9608e-05
2:123950121 A C 0.038160 -2.5710e-05
2:123951832 G A 0.508207 -3.7872e-05
2:123972422 A C 0.160584 -6.0743e-05
2:123973405 G A 0.460157 5.4774e-05
2:123986987 T C 0.097697 1.1954e-05
2:123990058 G A 0.055321 -9.6964e-06
2:123993396 C T 1.887346 3.8316e-06
2:123996377 A C 0.091443 5.4387e-05
2:123997358 G A 0.144556 -1.8422e-05
2:124001520 C T 0.073331 6.4496e-05
2:124006390 T C 0.581451 3.7803e-05
2:124012735 A C 0.035304 -8.3384e-06
2:124023631 G A 0.123939 4.4812e-05
2:124024054 G A 0.029484 -3.3110e-05
2:124025997 T C 0.109343 2.2638e-05
2:124031982 G A 0.031760 -5.4669e-05
2:124035378 T C 0.777091 2.4402e-06
2:124041479 G T 0.637316 -4.4884e-06
2:124042762 A G 0.071017 2.1952e-06
2:124045745 A G 0.067693 -4.6634e-06
2:124050854 A G 0.097350 -5.4821e-05
2:124055140 A G 0.070942 -6.8080e-06
2:124070231 A C 0.138175 -7.7770e-06
2:124076382 A G 0.060712 -7.0851e-05
2:124083742 T C 0.050108 -6.6992e-05
2:124097833 C T 0.172655 -1.0930e-04
2:124103854 T C 0.589185 -8.9981e-07
2:124108425 A G 0.066574 -1.0327e-05
2:124113674 A C 0.073633 2.8627e-05
2:124117442 A C 0.057830 7.4877e-06
2:124122257 T G 0.621523 1.2035e-05
2:124138514 A G 0.048511 3.5831e-06
2:124147393 G A 0.779364 4.8856e-06
2:124147559 A G 0.096035 -1.9223e-05
2:124157053 C A 0.168094 -6.3179e-05
2:124158309 G A 1.329840 -1.9458e-05
2:124162455 A G 0.144514 8.9350e-05
2:124176013 C T 0.036229 -2.6131e-05
2:124176570 G A 1.160694 8.4899e-06
2:124206524 T C 0.159438 -5.5344e-05
2:124223296 T C 0.051594 6.6070e-05
2:124259490 A G 0.411837 -8.5301e-06
2:124265723 T C 0.025456 9.0403e-06
2:124272911 A G 0.127526 5.3519e-05
2:124276950 T G 0.614642 -1.7044e-05
2:124277641 A G 0.423830 3.6806e-07
2:124281219 A G 0.037057 -3.4070e-05
2:124283133 A G 0.473990 1.5079e-04
2:124287183 T G 1.375456 -4.2755e-05
2:124287216 T C 0.033081 -2.4296e-05
2:124326158 A G 0.157964 2.3872e-05
2:124328735 C A 1.344598 2.4819e-04
2:124330278 G A 0.307334 1.3976e-05
2:124334697 T G 0.051984 -1.2383e-04
2:124361393 A G 0.022977 -1.6371e-04
2:124368800 G A 0.745770 5.9021e-05
2:124369034 G T 0.029942 -3.9869e-05
2:124401352 G A 0.022685 -1.4573e-05
2:124401476 G A 0.146912 2.4696e-05
2:124407723 T C 0.049251 -9.6739e-07
2:124408125 C A 0.108213 2.5793e-05
2:124409994 A G 0.115750 2.8972e-04
2:124432977 T C 0.091507 2.5616e-05
2:124449538 T C 0.155108 1.9486e-05
2:124454176 A G 0.022091 1.2769e-04
2:124454519 A G 0.230607 5.1587e-05
2:124477276 T C 0.281433 5.1567e-05
2:124479731 T G 0.789779 3.4031e-05
2:124482505 C G 0.561288 2.3752e-05
2:124488961 C A 0.332456 -5.4777e-06
2:124492156 A G 0.042789 -2.3413e-05
2:124492684 T C 0.453075 3.7860e-05
2:124503205 G A 0.632571 -1.0839e-04
2:124508872 C T 0.047391 -8.3762e-06
2:124520236 C T 0.030247 1.0216e-05
2:124531480 G A 0.099557 5.8559e-05
2:124532650 C T 0.172706 -8.7447e-06
2:124538974 C T 1.207816 -1.4634e-04
2:124573722 G A 0.123819 1.5660e-06
2:124621860 T C 0.034778 -8.9349e-05
2:124622847 A G 0.102877 1.1013e-04
2:124631007 T G 0.255360 1.9036e-05
2:124633697 G A 0.217527 3.2623e-05
2:124649194 T G 0.046567 -1.1982e-04
2:124665496 T C 0.063636 -3.6406e-05
2:124671249 C T 0.170944 1.2159e-04
2:124675291 T C 0.103108 5.9276e-05
2:124676334 C T 0.047985 3.0830e-05
2:124687304 A G 0.357867 1.9777e-05
2:124697000 A G 0.082053 -8.3984e-05
2:124710795 A C 0.899466 -2.1148e-04
2:124725076 A G 0.055807 4.9750e-05
2:124730240 A C 0.120810 -7.5401e-05
2:124731228 T C 0.079807 1.6858e-05
2:124732010 G T 0.047878 -9.5586e-05
2:124740484 A G 0.525231 7.3943e-05
2:124748246 G A 0.352976 8.5413e-05
2:124749962 C T 0.471118 -1.3732e-05
2:124750252 G A 0.090274 -7.4330e-05
2:124754515 T C 0.271549 -2.9742e-04
2:124756147 T C 0.133193 1.2222e-05
2:124756298 T C 0.217219 4.6606e-06
2:124763852 T C 0.059621 1.2231e-04
2:124768593 A G 0.172177 -2.5211e-05
2:124769204 A G 0.092303 1.7735e-05
2:124771950 A C 0.057849 1.8067e-05
2:124775862 G C 0.217780 1.4468e-04
2:124776766 T G 0.043539 -6.2295e-05
2:124781258 C A 1.706444 -3.9224e-06
2:124786909 A C 0.105448 -3.7381e-05
2:124791443 C T 0.148023 1.5663e-04
2:124791574 G A 0.067521 -1.1674e-05
2:124804591 A G 0.032766 -9.1208e-06
2:124804961 A C 0.143699 4.0024e-05
2:124806289 C T 0.602749 -2.6896e-06
2:124813526 T C 0.053860 1.8188e-05
2:124819936 T A 0.058057 -6.1935e-05
2:124821575 A G 0.212581 -7.5975e-05
2:124822830 C A 0.225895 1.5565e-05
2:124831876 C T 0.235466 9.8811e-06
2:124872250 G A 0.046544 2.9643e-05
2:124875006 C T 0.045957 -6.3264e-05
2:124877856 G A 0.064035 5.3514e-05
2:124878126 T G 0.180250 -7.4524e-05
2:124878265 A G 0.086259 1.2712e-05
2:124905546 A G 0.683156 -1.5318e-05
2:124908016 C G 0.207248 -6.7315e-05
2:124909788 G A 0.167030 -1.0092e-04
2:124912289 T G 1.888859 1.3138e-06
2:124913966 A C 0.036485 -6.5388e-05
2:124923048 C T 0.025502 -5.0924e-05
2:124925587 A G 0.256164 -1.0534e-05
2:124925917 A C 0.048209 -5.8813e-05
2:124931139 A C 1.606599 1.4678e-04
2:124940590 G A 0.283127 -7.6763e-06
2:124941904 G T 0.437615 -2.1537e-05
2:124965510 C T 0.046343 5.9985e-05
2:124970109 A G 0.195255 1.4755e-04
2:124983056 C T 1.563213 2.5489e-05
2:124992404 A G 0.090654 1.4157e-05
2:124993087 T C 0.074886 -1.5486e-04
2:124994170 T C 0.314867 3.4056e-06
2:124998364 T G 0.475736 -1.8139e-06
2:124999266 C T 0.034038 -4.8582e-05
2:125001111 A G 0.029186 -4.9160e-05
2:125004105 T C 0.530031 -5.7215e-06
2:125012609 C A 0.069891 1.1528e-05
2:125025471 C T 0.073042 -6.4571e-05
2:125027214 A G 0.049728 -1.5215e-05
2:125042372 G A 0.231685 4.4097e-05
2:125054416 A G 1.369146 1.7604e-05
2:125055136 C T 0.414895 7.8412e-05
2:125056698 T G 1.235207 6.2284e-05
2:125057549 C T 0.403609 5.6405e-06
2:125059709 A C 0.074347 3.7017e-05
2:125073806 A G 0.041218 1.8560e-05
2:125092113 A C 0.108785 -7.6455e-07
2:125093655 A G 0.174664 1.7129e-05
2:125102573 T G 1.394271 -5.0331e-05
2:125124709 G T 0.484302 3.7133e-05
2:125125169 G A 0.061118 2.6138e-05
2:125141874 G A 0.026125 -6.7828e-05
2:125143471 G T 0.060671 -5.1697e-05
2:125143866 T C 0.131174 -1.1097e-05
2:125144740 C A 0.318733 -2.3233e-05
2:125148975 A G 0.043935 -4.7461e-05
2:125150792 A G 1.236878 2.8190e-05
2:125152150 A G 0.081235 7.7526e-05
2:125152674 G T 0.133533 -5.8705e-05
2:125157430 G A 0.051627 1.6464e-05
2:125159550 C T 0.185926 1.3784e-05
2:125162316 C T 0.069579 1.6082e-04
2:125178343 G C 0.107042 9.7596e-06
2:125180390 A G 0.354702 -2.3210e-05
2:125183450 G A 0.412532 4.0867e-05
2:125184186 T C 0.052042 7.4725e-05
2:125185492 G A 0.094623 1.8847e-05
2:125194846 G C 0.488453 -1.9568e-05
2:125204264 G A 0.078044 1.0316e-04
2:125209717 C T 0.080599 1.5915e-05
2:125224546 A G 0.589870 -4.4063e-05
2:125225602 T C 0.350012 -3.3684e-06
2:125239541 T C 0.057515 3.2335e-05
2:125243356 T C 0.079797 4.1095e-05
2:125244960 T C 0.989305 -5.6500e-06
2:125254265 C T 0.062637 2.5628e-05
2:125254629 C G 0.046469 -3.9296e-05
2:125261298 T C 0.493004 -1.8208e-05
2:125266823 G A 0.086431 2.7958e-05
2:125272194 C T 0.128912 -1.8604e-05
2:125272968 T G 0.986666 2.6366e-05
2:125277872 G A 0.069177 1.4749e-04
2:125281910 T C 0.088158 3.7249e-05
2:125286706 C G 0.080797 7.8372e-05
2:125287973 A C 0.338691 4.4752e-05
2:125289125 C G 0.457486 5.2191e-06
2:125291837 T C 0.118347 -5.9709e-05
2:125293580 T C 0.106792 -2.2681e-05
2:125303307 C T 0.196842 7.2140e-05
2:125305213 A G 0.672510 -3.2060e-06
2:125313312 A C 0.054999 -2.0949e-06
2:125313491 A G 0.054912 1.9766e-05
2:125318223 G T 0.753933 1.1231e-05
2:125324066 A G 0.044090 -2.1763e-06
2:125327950 A G 0.628741 1.7721e-05
2:125330439 A G 0.360327 1.5770e-05
2:125334503 A G 0.055830 -4.8565e-05
2:125334782 C T 0.030296 6.6667e-05
2:125335078 A G 0.331872 2.6759e-05
2:125345058 C T 0.052260 -5.2793e-05
2:125346028 T C 0.588705 -3.7857e-05
2:125359560 A G 1.191632 3.2194e-05
2:125364683 A C 0.034843 2.2668e-05
2:125375481 G A 1.081757 1.0359e-04
2:125381863 T C 0.038790 1.4142e-06
2:125390173 T C 0.283585 1.9665e-05
2:125392522 C T 1.121716 6.7660e-05
2:125414606 T G 0.470254 6.6463e-05
2:125422072 A G 0.109356 -6.5332e-05
2:125423641 T C 0.121768 9.8253e-06
2:125424368 C T 0.098025 3.3158e-05
2:125427042 T C 0.064292 4.6235e-06
2:125443873 A G 0.425099 3.1083e-05
2:125446588 T G 0.748561 2.4393e-05
2:125447492 G A 0.049556 -3.4127e-05
2:125452998 T C 0.134767 6.5117e-05
2:125454396 G A 0.876165 -1.2451e-05
2:125454712 A G 0.303582 -4.6330e-05
2:125455086 C A 1.448391 -3.1047e-05
2:125456845 T C 0.073636 -1.6457e-05
2:125459227 T C 0.362372 -2.3261e-05
2:125460373 T C 0.829322 -4.3633e-05
2:125471949 A C 0.392538 -2.7158e-05
2:125497901 C T 0.053792 6.8905e-05
2:125498235 T C 0.702355 4.6864e-06
2:125499954 G C 0.074980 -1.0540e-05
2:125504881 C T 0.022373 -1.1289e-05
2:125504906 T C 0.035687 7.7956e-05
2:125507750 A G 0.037002 -2.3983e-05
2:125508650 T C 0.195755 -4.3337e-05
2:125508995 C T 0.201263 -8.6367e-05
2:125513212 C T 0.895230 1.7339e-05
2:125523722 A G 0.359629 -2.7674e-05
2:125526407 G A 0.364001 -2.2166e-05
2:125526775 A G 0.904172 -6.6905e-06
2:125527318 A G 0.033915 2.3745e-05
2:125529756 A G 0.027388 7.3813e-05
2:125533271 A G 0.301995 1.4145e-05
2:125556113 C T 0.060598 6.4436e-05
2:125566508 A C 0.356874 1.4977e-05
2:125577546 T C 0.219462 1.0780e-05
2:125578291 T C 0.108703 -3.6639e-05
2:125579938 T C 0.100193 -1.7853e-04
2:125582197 T C 1.649342 3.2110e-05
2:125593386 T C 0.045330 -3.7821e-05
2:125598520 G T 0.070787 3.1389e-05
2:125607936 T G 0.160928 2.8969e-05
2:125610531 C T 0.352093 3.3896e-05
2:125634998 T G 0.039696 5.1854e-06
2:125641302 T C 0.114452 -1.8004e-05
2:125641440 T C 0.140664 -5.0280e-05
2:125648718 C T 0.080358 5.3906e-05
2:125650506 T C 1.779260 8.9711e-05
2:125660253 G A 0.336886 6.1979e-05
2:125660609 T C 0.047696 2.4670e-05
2:125684350 A G 0.069180 2.7590e-05
2:125686803 G T 0.205596 -6.4304e-05
2:125708139 A G 0.082399 -1.4147e-04
2:125741434 G C 0.882514 -5.1914e-05
2:125743977 A G 1.021811 -9.3427e-05
2:125752423 G A 0.064289 -3.4929e-04
2:125755649 T C 0.039871 1.1821e-05
2:125768469 A C 1.092812 -1.5360e-04
2:125771185 A G 0.054460 -4.5339e-06
2:125771805 T C 0.170223 3.7550e-05
2:125798215 G A 0.116253 -5.1186e-05
2:125813944 C T 0.613768 -9.2795e-05
2:125814441 C T 0.058115 2.6139e-05
2:125883869 C T 0.204716 1.6205e-05
2:125894887 A G 0.139132 5.4212e-05
2:125897326 A C 0.151599 1.2054e-05
2:125903326 T C 0.335909 6.9618e-05
2:125913020 A G 0.326052 1.9634e-06
2:125928518 C T 0.161616 -1.6498e-05
2:125936291 G A 0.103890 -6.6589e-05
2:125946985 A G 0.067223 -9.9262e-06
2:125955407 C T 0.126033 1.8404e-05
2:125960895 A G 0.030594 1.1807e-04
2:125964868 G A 0.946919 9.6951e-05
2:125965363 C T 0.048128 5.7783e-05
2:125972363 G A 1.152742 1.5067e-04
2:125999299 C T 0.030568 -2.9315e-06
2:126007168 C T 0.031412 -1.7894e-05
2:126008708 T C 0.921953 2.5241e-05
2:126029206 A G 0.033181 -6.1467e-05
2:126037489 G A 0.025914 -3.6299e-05
2:126038422 G T 1.006138 6.5220e-05
2:126046421 G A 1.950142 1.4634e-04
2:126063940 A G 0.030166 5.2290e-05
2:126077153 T C 0.110891 1.0866e-04
2:126087246 T C 0.078411 6.7212e-05
2:126090052 C T 0.057745 -1.6325e-06
2:126097489 G C 0.076921 5.4599e-05
2:126103352 G A 0.816781 -5.7088e-07
2:126106284 G A 0.065340 -7.4116e-06
2:126106832 T G 0.201386 1.2295e-04
2:126108653 C T 0.135854 -5.8967e-05
2:126115328 G C 1.041461 3.8836e-05
2:126126622 T G 0.049417 -2.6265e-05
2:126131054 A G 0.023817 -4.8941e-06
2:126146559 C T 0.171259 1.2385e-05
2:126166731 G A 0.196053 -1.1258e-05
2:126169931 T C 0.656830 6.1560e-05
2:126195803 C A 0.102452 -1.7503e-05
2:126202371 C T 0.427268 1.0049e-05
2:126211190 A G 0.151693 -1.8040e-05
2:126211686 C T 0.243964 9.1007e-05
2:126212613 A G 0.193268 -3.5602e-06
2:126217401 A G 0.858284 5.4792e-05
2:126223633 A C 0.134760 6.7428e-05
2:126246681 T C 0.361931 1.2762e-05
2:126270712 A G 0.043694 8.8526e-06
2:126272972 A G 1.122861 2.2096e-04
2:126288520 T C 0.062890 4.0765e-05
2:126292840 T G 0.043847 4.7423e-05
2:126297869 T C 0.024288 3.9394e-05
2:126298531 G A 0.237028 1.2543e-04
2:126302698 A G 0.098567 -1.3778e-05
2:126331384 A G 0.110803 1.1288e-04
2:126337561 A G 0.127389 9.1340e-06
2:126346435 G T 1.288719 2.7799e-05
2:126348284 A G 0.077473 8.2846e-05
2:126374588 C A 0.033574 1.9239e-05
2:126387312 G A 0.906045 2.7545e-05
2:126388170 T C 1.949912 2.3743e-04
2:126401821 A G 1.663626 8.9527e-05
2:126404823 A C 0.418842 3.2000e-06
2:126406933 T C 0.116383 -1.8488e-05
2:126423950 C T 0.083886 -2.4676e-04
2:126437623 A G 0.862286 5.3368e-05
2:126441371 A G 0.089810 3.9588e-05
2:126451959 T C 1.959000 -2.0499e-05
2:126455472 T C 0.058612 2.2502e-05
2:126457290 C A 0.074350 2.7384e-05
2:126457492 T C 0.031584 2.5611e-05
2:126460893 T C 0.032055 5.1829e-05
2:126462117 T C 0.086142 -1.2833e-04
2:126465804 C T 1.957766 -3.6548e-05
2:126466408 G A 0.390100 -1.6744e-04
2:126467467 T C 0.046898 -4.2525e-06
2:126468891 A G 0.161054 2.0702e-05
2:126477673 G A 0.084201 -1.8745e-05
2:126489008 C T 1.959934 -1.0867e-05
2:126493896 C T 0.067758 -1.3167e-06
2:126494504 A G 0.260605 5.0488e-06
2:126503735 G A 1.537266 -4.6636e-05
2:126504572 T C 0.063357 5.6475e-05
2:126504859 G A 0.063896 1.0670e-05
2:126505011 A G 0.744611 8.5646e-05
2:126509497 T C 0.025041 -8.6306e-06
2:126512430 C T 0.413382 -1.0964e-04
2:126513514 A G 0.056677 -1.7987e-05
2:126522477 A G 0.083497 1.2822e-05
2:126534584 C T 0.089917 3.1763e-05
2:126546369 T C 0.276214 3.2077e-06
2:126548946 G A 0.047709 -3.2452e-05
2:126552149 G T 1.473708 -1.5289e-04
2:126556113 G A 0.102154 -1.0993e-04
2:126559574 A G 0.256054 9.2948e-05
2:126563974 C T 0.052162 -2.6387e-06
2:126574417 G C 0.414853 7.0627e-05
2:126578111 G A 0.529012 -4.0327e-05
2:126590599 A G 1.098908 -2.5348e-07
2:126593775 T G 0.051351 -1.1435e-05
2:126594258 G A 0.124673 -3.8503e-05
2:126600122 A G 0.103815 -8.1341e-05
2:126602271 T C 0.057093 -8.0081e-06
2:126611822 G T 0.382385 8.8810e-06
2:126613227 G T 1.748607 1.1758e-06
2:126624883 C T 0.028371 -4.1644e-05
2:126626664 A T 1.120398 1.6904e-05
2:126627446 T C 0.114789 -2.6003e-05
2:126646184 G T 0.039157 1.4498e-04
2:126662003 A C 0.231020 -6.9430e-05
2:126662230 C T 0.629679 -1.9867e-05
2:126662355 C A 0.035723 -1.3611e-04
2:126666220 T C 0.051156 6.4438e-05
2:126667617 T C 0.052484 1.7880e-04
2:126668385 G C 0.027375 3.0933e-05
2:126668449 A G 0.237729 4.5900e-06
2:126674750 T G 0.022694 1.4084e-05
2:126677957 T G 0.385420 -9.4013e-06
2:126709793 A G 0.038254 -1.0238e-05
2:126715829 G T 0.338256 -1.4791e-06
2:126716544 A G 0.607404 2.0030e-06
2:126720928 G A 0.070699 1.4717e-05
2:126723080 A G 0.022100 1.0151e-04
2:126724676 G T 1.566458 2.7644e-05
2:126731499 A G 0.037209 6.8490e-05
2:126738734 C T 0.035930 7.8018e-05
2:126739014 G A 0.039997 7.8522e-06
2:126739057 G T 0.103397 -5.8674e-05
2:126743597 G A 0.024726 1.3347e-05
2:126744385 G A 0.617167 1.5248e-05
2:126757155 C T 0.050618 3.9905e-05
2:126766935 G A 0.432023 2.0829e-05
2:126767989 T G 0.071838 -2.1464e-05
2:126781986 T C 0.113676 3.0101e-05
2:126788300 A G 0.023473 4.0137e-05
2:126793196 G C 0.042409 3.1384e-05
2:126802162 C T 0.054139 -3.5647e-05
2:126806753 C T 0.896220 1.0812e-05
2:126807931 C T 0.221393 4.2782e-05
2:126819118 T C 0.218624 -2.6332e-05
2:126826962 A G 0.034100 1.3223e-04
2:126840453 A G 1.937341 1.3837e-04
2:126842280 C T 0.332784 -7.7874e-06
2:126863069 A G 0.522537 7.4275e-06
2:126863178 G A 0.075233 1.0473e-04
2:126870328 A C 0.061348 -8.7407e-06
2:126872263 T G 0.055665 4.9820e-06
2:126885317 C T 0.036761 4.1466e-05
2:126889323 A G 0.050312 4.5799e-05
2:126893223 C T 0.028615 4.6380e-05
2:126902637 C A 0.034937 8.6194e-07
2:126904601 A C 0.206517 -1.8190e-05
2:126906329 C T 0.176695 -1.2889e-04
2:126913427 G C 0.035810 -1.8929e-05
2:126929084 A C 0.028439 -6.2453e-05
2:126933509 C A 0.020539 -7.4956e-05
2:126934533 C A 0.095730 1.7716e-05
2:126942380 T C 0.025593 2.6499e-05
2:126947592 A C 0.275720 9.4760e-05
2:126949836 C A 0.031812 8.4024e-05
2:126951898 T C 0.068771 -4.7065e-05
2:126960737 A G 0.037057 2.1114e-04
2:126970097 C T 0.073438 9.3429e-05
2:126975392 C T 0.707126 -4.5969e-05
2:126997273 A G 0.026667 4.0490e-05
2:126999452 C T 0.161304 -5.9267e-06
2:127011928 C T 0.284682 -3.6559e-05
2:127014469 T C 0.147149 2.5137e-05
2:127016094 C T 0.062640 1.6964e-06
2:127018724 G A 0.036752 -5.5104e-05
2:127021240 A G 0.045002 -4.7303e-05
2:127023443 C T 0.070089 8.4461e-05
2:127039139 G A 0.703695 3.8705e-05
2:127041555 T C 1.488619 1.3572e-05
2:127043058 C T 0.052273 1.8715e-05
2:127060704 T C 0.060796 2.8467e-05
2:127070890 A G 0.320301 -6.7654e-06
2:127076595 G A 1.934926 1.9312e-04
2:127088255 T C 0.044350 4.5014e-05
2:127092470 A G 0.056895 -2.0189e-05
2:127093940 C G 0.097833 2.2771e-05
2:127103165 G A 0.100661 7.1523e-06
2:127118373 G T 0.045775 -2.8773e-06
2:127119228 G A 0.101920 -3.7859e-06
2:127124518 C T 1.791980 -3.1539e-05
2:127139060 T C 1.463526 -3.3719e-05
2:127148459 C T 1.062672 -5.0135e-05
2:127159208 C A 0.040565 3.7323e-05
2:127173208 A G 0.133251 4.1927e-06
2:127187583 G T 0.041851 -1.5367e-04
2:127187977 C T 0.478544 4.9546e-05
2:127196604 A G 0.333456 5.4296e-06
2:127197256 T C 0.108320 -6.5316e-06
2:127202193 T G 0.049572 3.7996e-05
2:127203633 A G 0.111290 8.7580e-05
2:127206057 G C 0.395320 -1.6011e-05
2:127219770 C T 0.032448 1.7840e-05
2:127225153 A G 0.187423 5.7530e-05
2:127228254 A G 0.396994 -1.0299e-05
2:127229166 C A 0.049530 2.5992e-05
2:127234337 G A 0.049540 7.4693e-05
2:127237657 A C 0.049303 -1.1375e-04
2:127277790 A G 0.251530 5.0858e-05
2:127278536 T G 0.405239 -2.6596e-05
2:127291753 A G 0.088252 2.1460e-05
2:127299285 G A 0.639858 1.6036e-05
2:127302838 A G 0.488359 -2.5276e-05
2:127306423 T C 0.035213 -7.3619e-05
2:127310661 A G 0.159276 8.8334e-06
2:127323345 A G 0.033684 -4.0204e-05
2:127323534 A G 1.936065 1.0460e-04
2:127329197 G A 0.428595 2.8512e-05
2:127329311 T C 0.145867 3.0051e-07
2:127330954 G T 0.150337 -5.1125e-06
2:127334369 A G 0.037320 1.9202e-05
2:127336168 A T 0.182492 -8.4785e-05
2:127340583 T C 0.424629 6.2135e-05
2:127340648 A G 0.093059 6.8418e-06
2:127343379 A G 0.054866 1.0521e-05
2:127344433 T C 0.175079 2.2563e-05
2:127350285 T C 0.056148 -4.9631e-07
2:127352201 G A 0.417079 1.4322e-04
2:127353714 A G 0.078323 1.5914e-04
2:127356066 T C 0.048875 -6.7236e-05
2:127357106 G A 0.356582 9.8651e-06
2:127357322 G T 0.183583 -7.7532e-06
2:127367281 C T 0.092079 5.3263e-06
2:127372728 T G 0.599442 -4.9287e-05
2:127374341 G A 1.199669 3.5757e-05
2:127380429 A G 1.109726 1.0962e-05
2:127381122 G A 0.702942 2.3823e-05
2:127382457 G A 0.288447 -1.1934e-05
2:127392588 T G 0.171668 4.0393e-06
2:127399769 T C 1.747114 3.2570e-05
2:127413135 G A 1.275327 1.4011e-05
2:127415578 T C 0.068323 -1.7053e-05
2:127418459 G T 0.066642 -2.3375e-05
2:127420383 A G 0.098947 -3.8559e-05
2:127421215 G T 0.715841 3.1078e-05
2:127425825 C T 0.026953 -4.0829e-05
2:127429676 A G 0.196602 2.7576e-06
2:127430985 A G 0.617576 -6.6714e-05
2:127431678 C G 0.090862 -2.3891e-05
2:127432998 A G 0.339175 -5.3765e-05
2:127433465 T C 0.197504 5.9035e-05
2:127442076 T C 0.617449 -6.2859e-05
2:127442223 T C 0.106169 2.9787e-05
2:127442672 T C 0.079680 -2.7864e-05
2:127443958 G T 0.705120 2.7081e-05
2:127444586 G C 0.023175 6.1389e-05
2:127446415 T C 0.054714 1.3286e-05
2:127453664 C A 1.123851 1.2931e-04
2:127456954 G A 0.571161 2.2480e-05
2:127457007 A G 0.024879 6.1076e-05
2:127461414 C T 0.184463 1.0133e-05
2:127464969 T C 0.915945 4.5825e-05
2:127465350 G A 0.027621 6.9070e-06
2:127478012 T C 0.487265 7.8677e-05
2:127489320 G A 0.050585 2.0845e-06
2:127493782 A G 0.713686 3.4977e-05
2:127493850 C T 0.045726 4.3636e-07
2:127496191 A G 0.105016 4.2324e-05
2:127497136 G A 0.830958 2.8464e-05
2:127497967 T C 0.390500 -5.5175e-06
2:127500703 G A 0.078391 -2.6347e-05
2:127503503 G A 0.069875 -9.6283e-05
2:127503533 G A 0.679365 -9.5112e-05
2:127504764 G C 0.067022 -1.9334e-05
2:127507888 T G 1.299778 1.1475e-05
2:127510392 T G 0.351810 3.0599e-04
2:127511097 A G 0.192811 -6.3735e-05
2:127518013 A G 0.541830 1.1321e-04
2:127521748 A G 0.038134 2.6658e-05
2:127524945 T C 1.015258 1.0564e-05
2:127527025 T C 0.108707 3.4001e-05
2:127529132 T C 0.619763 2.9117e-05
2:127531116 T C 0.038667 6.1766e-05
2:127534821 T C 0.086980 8.3236e-05
2:127538089 G C 0.048102 -1.1786e-05
2:127538313 G A 0.947377 7.8310e-06
2:127546105 G A 1.532284 4.5958e-06
2:127547797 A G 1.200286 3.2482e-05
2:127554639 A G 0.248852 2.6686e-06
2:127555838 C T 0.918872 -2.9847e-06
2:127558597 T C 0.174651 6.0515e-05
2:127569314 T C 0.068024 2.1069e-05
2:127571531 A G 0.087408 -1.0118e-04
2:127574334 A T 0.061530 1.9848e-05
2:127575202 C T 0.087126 6.9207e-05
2:127575907 C T 0.764858 1.2340e-05
2:127576875 G T 0.678817 -1.0868e-05
2:127581640 A G 0.093702 -4.7209e-05
2:127582731 C T 0.042766 -1.0088e-04
2:127583639 A G 0.085000 9.0919e-06
2:127589537 T C 0.092754 6.5577e-05
2:127592440 G A 0.877327 -3.2599e-06
2:127595583 A G 0.028702 -1.6342e-05
2:127597442 T G 0.072280 -9.9888e-07
2:127609011 C T 0.250647 2.3524e-05
2:127612528 T G 0.045285 5.9524e-05
2:127614143 A G 0.047557 -7.6198e-05
2:127620562 C T 1.791717 -1.1839e-05
2:127631859 A G 1.916675 -3.2569e-05
2:127634679 T C 1.804521 -2.3713e-05
2:127635712 A G 0.127724 1.1095e-05
2:127646281 C T 1.766578 -4.6492e-05
2:127656227 T G 0.099294 -3.8721e-06
2:127656810 A G 0.105159 1.3018e-05
2:127657044 T C 0.165391 1.8361e-05
2:127662897 A T 0.064055 8.1387e-05
2:127666321 T C 0.037943 -4.4675e-05
2:127667403 C T 1.164378 1.6185e-05
2:127668115 G C 0.041445 -2.4648e-05
2:127669510 G A 0.284461 -2.2180e-05
2:127674538 G C 0.086791 3.3260e-06
2:127681156 T C 0.114689 -5.4534e-05
2:127690288 A G 1.788280 1.4805e-05
2:127690330 T C 0.031588 -1.6612e-05
2:127690933 A G 0.070615 -2.5550e-04
2:127690970 T C 0.049955 -6.8733e-06
2:127692391 C G 0.043652 1.2934e-05
2:127700736 C T 0.020981 1.2880e-05
2:127700755 A G 0.197793 -6.4002e-05
2:127704734 T C 0.072046 7.6680e-05
2:127725708 C T 0.126455 5.7780e-06
2:127725768 A G 1.869154 1.9388e-06
2:127727764 T G 0.107542 2.6339e-05
2:127732462 A G 0.245184 5.2796e-05
2:127735104 A G 0.190847 -2.7229e-05
2:127736061 A G 0.031490 3.0425e-05
2:127738874 A C 1.283367 -5.0466e-06
2:127739770 T C 0.030685 1.0417e-05
2:127745761 G C 0.051445 -6.3905e-05
2:127754526 G A 0.493887 -1.3777e-07
2:127756954 A G 0.150210 -4.4237e-05
2:127763384 A G 0.740788 -1.0963e-05
2:127764715 G A 0.197037 1.1547e-04
2:127765323 A G 0.209721 6.4822e-05
2:127765993 A G 0.070345 -1.8306e-05
2:127769081 C G 0.044905 -8.9666e-05
2:127770667 A G 0.266940 -3.7248e-05
2:127771487 T C 0.066772 -8.5100e-05
2:127771837 A G 0.248608 3.0219e-06
2:127772047 C T 0.140116 1.8175e-05
2:127774020 C T 0.058901 -1.0173e-04
2:127781646 C T 0.026015 9.6321e-05
2:127783406 A G 0.398186 -4.3641e-05
2:127785084 T C 0.405151 3.0311e-05
2:127789707 T C 0.691134 2.2288e-05
2:127790407 A G 0.103997 2.1402e-04
2:127792865 C T 0.031403 -4.3943e-07
2:127793239 C T 0.159870 -3.9921e-05
2:127795970 A G 0.100596 -1.3444e-05
2:127796020 G A 1.108596 -7.1733e-06
2:127797729 T C 0.270232 8.5409e-08
2:127798170 A G 0.043438 -3.9222e-05
2:127800936 C A 0.038063 4.8733e-06
2:127816701 A G 0.022967 8.2246e-05
2:127817515 T C 0.089544 -1.0358e-05
2:127825102 A G 0.057511 -3.8063e-05
2:127826533 G A 0.601938 -1.6740e-05
2:127830121 T C 0.098239 -5.9084e-05
2:127830397 A G 1.019156 -1.1197e-05
2:127833839 A G 0.083951 -1.2656e-05
2:127836927 G A 0.313812 2.7281e-06
2:127841769 T C 1.509411 3.6469e-05
2:127845775 A G 0.046379 1.4161e-04
2:127845823 T G 1.204667 1.3577e-05
2:127847736 C A 0.059978 1.1072e-04
2:127848936 C A 0.381408 2.3237e-05
2:127849753 A G 0.040088 1.4409e-05
2:127852929 A G 0.851406 1.5039e-05
2:127855996 A G 0.033584 4.5674e-05
2:127865505 A C 0.030864 -5.5296e-06
2:127868542 A C 0.057317 -5.9847e-05
2:127873568 A G 0.407465 1.5245e-05
2:127875979 T C 0.877275 4.1127e-06
2:127878839 C T 1.572554 -1.6152e-05
2:127886233 T C 0.601402 -5.2560e-05
2:127886675 T C 0.278664 -6.7681e-05
2:127887985 A C 0.324241 -3.5606e-06
2:127889637 A G 0.681436 2.7806e-06
2:127894430 A G 0.029478 -9.5950e-07
2:127894615 G A 0.581405 1.1687e-06
2:127895347 C T 1.936529 -7.8312e-06
2:127895573 T G 0.638397 3.4722e-05
2:127897503 G A 0.468881 -4.9143e-05
2:127899344 C G 0.022250 -2.6104e-05
2:127900294 T G 1.214914 -5.3291e-05
2:127901657 C A 0.731732 -4.5808e-06
2:127905213 A G 0.039975 -5.4064e-06
2:127910410 G A 0.049095 5.2039e-05
2:127916581 T A 0.475639 1.5181e-04
2:127921954 A G 1.957520 -4.8974e-06
2:127922232 G A 0.550697 -1.3573e-05
2:127924559 G C 0.615031 -1.9877e-05
2:127924663 C A 1.721485 3.7861e-05
2:127925880 G T 0.597559 6.2046e-05
2:127932213 A G 0.638829 -8.5928e-06
2:127936624 C T 1.367289 -8.8224e-06
2:127937435 C T 1.953576 1.6058e-05
2:127945023 G C 0.107483 1.4397e-05
2:127946372 C T 0.068664 -5.5998e-06
2:127946500 C T 0.294669 -2.3245e-05
2:127946595 G A 0.145591 4.4757e-05
2:127952263 C T 0.813840 -1.6692e-05
2:127956145 A G 0.031172 -4.1136e-05
2:127956991 A G 0.047346 -8.9895e-06
2:127959064 T G 0.122245 -4.0372e-06
2:127964549 G A 0.243785 6.5405e-05
2:127982181 T C 0.094188 2.2654e-05
2:127987391 G A 0.846349 2.3515e-05
2:127990754 A G 0.454545 -3.0902e-05
2:128000631 A G 0.046333 1.7502e-05
2:128000740 A G 0.575209 -4.5994e-06
2:128006801 T C 0.037277 1.7853e-05
2:128007686 C A 1.422120 1.5869e-05
2:128019715 C T 0.095068 1.3288e-05
2:128030174 A G 0.022448 2.5087e-06
2:128041692 G A 0.106347 2.0421e-05
2:128047998 T C 0.086769 5.9518e-05
2:128050068 T C 0.178727 -1.0823e-04
2:128050483 C T 0.105769 4.1387e-05
2:128074271 T C 0.024350 3.9810e-05
2:128074306 T C 0.138642 -5.8502e-06
2:128108637 G T 0.041688 -3.4846e-05
2:128118553 T C 0.719366 2.2385e-05
2:128130016 T C 0.107538 5.9591e-06
2:128134929 C T 0.101686 3.2404e-06
2:128139393 C T 0.087064 2.6945e-06
2:128158637 T C 1.366806 1.3325e-05
2:128162368 G A 0.050663 -5.1844e-05
2:128168444 C T 0.125692 -8.7150e-07
2:128176040 T A 0.855486 -1.2424e-05
2:128177377 T C 1.141219 1.7373e-05
2:128179553 A G 0.685772 -5.5217e-05
2:128187428 T C 0.309901 -5.5482e-05
2:128201414 C T 0.025499 -1.9761e-05
2:128208136 C T 0.331778 -3.4262e-05
2:128223047 A G 0.230205 3.9826e-05
2:128234942 A G 0.076139 -3.8092e-05
2:128239967 T C 1.196936 2.6221e-05
2:128245066 C T 0.027472 -1.9224e-05
2:128254815 G T 0.325565 -4.5580e-05
2:128259423 T C 0.033710 8.0343e-05
2:128261875 C T 0.096934 1.4424e-04
2:128270944 C T 0.185238 2.3452e-05
2:128289593 G A 0.035710 -3.1971e-06
2:128290066 G T 0.219023 -6.0617e-06
2:128290637 A C 0.066350 -4.9088e-05
2:128292088 A G 0.149649 6.1002e-05
2:128296831 G A 0.129298 8.2790e-06
2:128299079 G A 1.632402 3.5183e-05
2:128303003 A G 1.247807 3.2614e-05
2:128308846 C T 0.280164 -8.0680e-05
2:128318121 G A 0.108204 6.9637e-05
2:128321770 A G 0.993723 2.2960e-05
2:128330640 T C 0.065944 -5.7424e-05
2:128331479 A G 0.052870 -3.4118e-05
2:128340277 C T 0.087379 -3.4443e-05
2:128341603 G T 0.846453 2.9897e-05
2:128343769 A G 0.041085 1.0294e-05
2:128348191 C A 1.964261 1.7744e-05
2:128350062 A G 0.032532 5.3679e-05
2:128354379 A G 0.057797 7.2207e-06
2:128355882 A G 0.054214 -5.3970e-05
2:128370466 T C 0.386660 -5.6988e-05
2:128379563 G C 0.255658 -8.8033e-05
2:128381154 A G 0.728785 -1.8465e-04
2:128381211 C A 0.117415 5.2772e-05
2:128385340 A C 0.176673 8.8567e-05
2:128388437 C A 0.054928 8.9388e-05
2:128388862 C G 0.389052 -5.4874e-05
2:128390588 T C 0.284802 1.2991e-04
2:128392131 T C 0.037427 9.4721e-06
2:128393390 A G 0.042123 -2.8536e-05
2:128394955 G A 0.386335 -7.2917e-05
2:128397728 C G 0.039767 1.5213e-05
2:128401091 G A 1.153978 -3.2144e-05
2:128401300 T C 0.537815 -8.3788e-06
2:128402219 C T 0.080173 1.9428e-05
2:128405353 A G 0.828219 -3.1610e-05
2:128405921 T C 0.122612 -2.2035e-05
2:128410792 T C 0.238027 -1.4748e-04
2:128412453 A G 0.034519 1.2545e-04
2:128415213 A G 0.114121 1.9315e-05
2:128421825 T C 0.078680 1.0874e-04
2:128427705 G A 0.822431 -1.4024e-05
2:128429799 T C 0.055710 1.3101e-04
2:128430515 T C 0.564245 -5.7738e-05
2:128430913 A G 0.037618 6.9744e-05
2:128437526 A G 0.027875 2.8162e-05
2:128450496 G A 0.184956 -3.4152e-05
2:128457941 G A 0.539678 -1.1154e-04
2:128458735 C A 0.034398 1.2522e-04
2:128471839 G A 0.250725 -8.9100e-05
2:128480973 A G 0.171590 -8.2374e-06
2:128495265 G A 0.082358 -6.0994e-05
2:128497157 C T 0.047154 -3.6086e-05
2:128501368 T C 0.053279 8.8976e-05
2:128507572 G A 0.075934 -8.5391e-05
2:128509421 G C 1.467482 1.1517e-05
2:128516583 G C 0.487927 -1.2768e-04
2:128519797 C T 0.062698 -3.8667e-05
2:128528508 T C 0.088596 -1.2123e-04
2:128543399 C T 0.031309 -1.6984e-07
2:128548448 C T 0.034434 1.4173e-04
2:128560726 T C 0.195475 -1.0740e-06
2:128569366 G C 0.027404 2.0944e-05
2:128576820 T C 0.531391 -1.1504e-04
2:128579858 T C 0.024921 -1.8226e-05
2:128587317 T C 0.968250 -1.1615e-05
2:128587973 A C 0.621896 1.0066e-04
2:128592648 A G 1.030913 -1.3521e-06
2:128602802 G A 0.080897 -5.2682e-05
2:128605826 A C 0.052834 -2.3914e-06
2:128607078 T C 0.605823 1.8487e-05
2:128610648 C T 0.218614 -2.2712e-05
2:128611806 C A 0.170817 -8.4452e-05
2:128622491 A G 0.810935 -1.1156e-05
2:128631565 G C 0.029822 6.4450e-05
2:128642367 G C 0.869206 1.1228e-05
2:128645618 A G 0.375530 -1.2991e-04
2:128646965 T G 0.275279 2.6382e-05
2:128647832 A G 0.071838 8.7005e-05
2:128648058 G A 0.204791 -6.9555e-06
2:128655951 T C 0.092634 2.8517e-05
2:128657194 C T 0.038144 -2.8044e-06
2:128659318 C T 0.652727 -1.2463e-05
2:128663861 A G 0.082134 4.6790e-05
2:128676799 T C 0.130174 2.7636e-04
2:128679255 A C 0.033610 1.1893e-04
2:128695782 A G 0.029582 -1.9380e-04
2:128720682 A G 1.770347 1.6817e-06
2:128736671 C T 0.031990 -2.5557e-05
2:128740079 G A 0.022435 3.1382e-05
2:128741044 C T 0.083737 7.8594e-05
2:128744480 C T 0.028060 -1.4588e-05
2:128746959 C T 0.469738 -8.3982e-05
2:128747549 G T 0.132735 8.4256e-05
2:128761637 A G 0.038138 -8.5290e-05
2:128764593 A G 0.057752 4.3028e-05
2:128779763 T C 0.452925 -2.0102e-05
2:128781072 T C 0.045827 3.7097e-05
2:128784971 A C 0.031234 -2.9259e-05
2:128790778 G A 1.972927 -2.3205e-05
2:128796641 A G 1.516325 -9.1205e-06
2:128814544 C T 0.360863 -1.8559e-03
2:128818458 C T 0.072257 -2.7130e-05
2:128818557 G A 1.010558 8.0647e-05
2:128822001 G A 0.218079 1.8306e-05
2:128826427 A G 0.029475 -9.0722e-05
2:128826998 A G 0.101771 -6.8209e-06
2:128829379 T C 0.181853 6.0699e-07
2:128834049 T C 0.027073 5.6777e-05
2:128837716 T C 1.951035 -2.6910e-05
2:128843365 T C 0.235892 -1.5423e-05
2:128850659 C T 0.043418 1.9684e-05
2:128858829 G A 1.955014 -2.4010e-05
2:128878066 C T 0.044113 3.3667e-06
2:128914748 G A 0.084299 -2.8544e-05
2:128939695 G A 0.415430 -9.4489e-05
2:128944424 C T 1.199968 -4.1787e-06
2:128960351 G A 0.067349 1.3371e-05
2:128964056 T C 0.397186 2.8296e-05
2:128965176 T C 0.024025 -1.8037e-04
2:128965774 A G 0.454931 -2.2762e-05
2:128969872 G A 0.463020 -1.9385e-05
2:128981483 C G 0.423769 4.9304e-05
2:128993472 A G 0.175482 6.7953e-05
2:128994865 C T 0.074415 -3.1593e-05
2:129000985 C A 0.066129 2.5712e-05
2:129008332 C A 0.044600 -2.1439e-05
2:129013157 C A 0.279475 2.1202e-05
2:129016127 T C 1.001425 9.2304e-05
2:129018064 G A 0.303082 2.2495e-05
2:129019214 T C 0.040335 4.6180e-05
2:129019755 C A 0.076915 2.3627e-06
2:129020861 C T 0.054519 2.6561e-05
2:129022575 T C 0.042373 2.6375e-05
2:129026457 A G 0.050546 4.4820e-06
2:129027157 G C 0.327763 1.0142e-05
2:129028201 A C 0.330051 -2.9016e-05
2:129030248 G A 1.958328 2.2780e-05
2:129030337 C T 0.849079 3.4042e-06
2:129030752 T C 0.039147 1.2005e-04
2:129032095 A G 0.140587 1.1198e-04
2:129038225 T C 0.105020 3.2882e-06
2:129039724 A G 0.320768 -4.6562e-05
2:129040670 T C 0.024408 -1.3562e-04
2:129050909 G A 0.560162 1.2274e-04
2:129061297 T C 0.069238 1.3641e-04
2:129061452 C T 0.422337 -5.5646e-04
2:129064989 C T 0.120638 4.3363e-05
2:129078169 T C 0.568049 2.4296e-04
2:129078206 T C 1.189828 -1.3789e-05
2:129086082 A G 1.075990 -4.2118e-05
2:129087807 A G 0.040202 4.1254e-05
2:129090109 T C 0.209306 -1.9660e-05
2:129100179 G C 0.970447 4.9605e-05
2:129103344 G A 0.036271 -2.3150e-05
2:129107153 G A 0.130268 -2.0357e-04
2:129108590 C A 0.029851 3.9622e-05
2:129110078 C T 0.039111 1.6457e-04
2:129115531 T C 0.044898 4.1865e-05
2:129118809 A G 1.051098 6.8723e-05
2:129123452 G T 0.811474 2.7761e-05
2:129124335 G A 1.006508 -9.4367e-05
2:129125337 A C 0.103283 -7.4960e-05
2:129131075 T C 0.265077 -9.4708e-05
2:129132492 C G 0.784985 -8.0791e-06
2:129137203 A G 0.145887 -6.4869e-05
2:129142384 T C 1.751651 -1.5514e-04
2:129143954 G A 0.692449 -1.5269e-05
2:129161158 G A 0.736393 -3.1264e-05
2:129161801 G A 0.062624 -3.5170e-05
2:129165052 G T 0.240053 6.3979e-05
2:129166706 A G 0.098914 -1.7662e-05
2:129172944 A G 0.291744 6.2772e-05
2:129173540 T C 0.033327 1.4574e-05
2:129180821 T C 0.024762 1.0553e-04
2:129184166 A G 0.646297 -5.7406e-06
2:129184866 G A 0.177254 -1.0749e-05
2:129190005 C T 0.363940 1.6960e-06
2:129197489 T C 0.063993 -5.6188e-05
2:129200814 C A 0.035729 -5.0084e-05
2:129201504 C T 0.260394 1.0445e-05
2:129202441 T C 1.257356 9.8662e-06
2:129202837 A G 0.034924 -3.5849e-05
2:129211017 A G 0.253831 -9.6750e-06
2:129213748 T C 0.845122 4.0929e-05
2:129214796 T C 0.053896 -3.2162e-05
2:129215918 G A 0.236781 -2.3703e-04
2:129226163 G C 0.143943 -2.2637e-05
2:129230359 C T 0.213768 -1.4412e-04
2:129232604 C T 0.349012 2.4347e-05
2:129235584 A G 1.293049 1.6667e-05
2:129236932 A G 0.041017 4.5135e-05
2:129237695 G A 0.027761 4.8297e-05
2:129256269 G A 0.155218 -1.5088e-05
2:129258619 T C 0.043801 5.8465e-05
2:129262205 A G 0.365387 -1.0312e-05
2:129263958 A C 0.188072 1.1916e-05
2:129268393 T C 0.139775 -5.7263e-05
2:129272093 T C 0.025080 2.2350e-06
2:129273887 G C 0.033571 2.1367e-06
2:129280063 A G 0.084591 2.1257e-05
2:129284155 G A 1.374625 -1.3414e-05
2:129291445 T C 0.428228 -1.9195e-06
2:129292731 C T 0.171191 -9.5843e-05
2:129293199 T C 0.257437 6.6833e-05
2:129298389 G C 0.088155 2.1320e-06
2:129303723 T C 0.053415 6.0054e-05
2:129306024 C T 0.021130 -5.2377e-05
2:129307377 C T 0.069070 7.1650e-06
2:129307899 A G 0.775900 -3.8494e-05
2:129313121 G C 0.047583 8.2851e-05
2:129313433 A G 0.096441 6.1253e-05
2:129316382 C T 0.101913 1.0363e-04
2:129320270 T C 0.103669 3.5465e-05
2:129321715 C T 0.034064 4.0560e-05
2:129331618 G A 0.154436 -6.0017e-05
2:129347833 T C 0.051588 3.1587e-05
2:129353133 T G 0.086152 -2.8265e-05
2:129354253 G A 0.029835 -9.9744e-05
2:129354876 T C 0.090355 -1.1144e-04
2:129355260 A G 1.779026 -1.7873e-05
2:129355783 T C 0.070293 -3.9351e-06
2:129374229 A G 0.095412 8.6485e-05
2:129375395 G A 1.967650 -3.8555e-05
2:129381494 A G 0.067346 1.4743e-04
2:129381762 C T 0.059199 -3.3236e-05
2:129386870 G A 0.186511 -4.0075e-05
2:129389497 C T 0.083085 -7.4351e-05
2:129391144 G A 0.039050 -5.3990e-05
2:129394742 T G 1.449900 1.8969e-05
2:129396169 C T 0.259005 1.3783e-05
2:129401728 G A 0.129811 -6.2833e-05
2:129403323 A G 0.101650 -1.4482e-04
2:129403911 T C 0.035814 -1.1727e-05
2:129405134 A G 0.059495 -4.4463e-05
2:129408061 A G 0.180870 -2.0422e-05
2:129417953 T C 0.030332 -1.0253e-04
2:129420194 T C 0.310073 2.8132e-05
2:129420722 A G 0.058041 1.9653e-05
2:129426740 T C 0.934215 2.4904e-05
2:129426808 T C 0.029890 7.2070e-05
2:129428022 G A 1.482004 -5.2539e-06
2:129429095 C T 0.057326 9.3009e-06
2:129439038 T C 0.416531 -1.1860e-04
2:129439221 T C 0.135728 -1.3949e-04
2:129440104 T C 0.257258 -4.3445e-05
2:129442552 A G 1.479031 -1.2022e-05
2:129443671 T C 0.108882 -1.4159e-04
2:129446060 A G 0.037862 7.0329e-07
2:129448422 A C 1.217222 1.9067e-05
2:129451072 C T 0.150428 3.5680e-05
2:129455368 C T 0.045840 -2.4065e-05
2:129462009 G T 1.039725 1.5393e-05
2:129471655 C T 1.447771 1.9181e-05
2:129472131 A G 0.117564 -1.9246e-04
2:129478842 G A 1.176702 6.6936e-06
2:129480451 T G 0.035866 -8.0793e-05
2:129481900 G A 0.040981 4.2970e-05
2:129483345 A G 0.071715 9.1422e-07
2:129483655 A G 0.410010 4.4099e-06
2:129483818 T G 0.042192 -6.1130e-05
2:129486291 C T 1.204203 -3.3766e-06
2:129491260 T C 0.164018 -3.8745e-05
2:129491749 T C 0.814814 -1.7968e-06
2:129497314 G A 0.924257 3.6403e-05
2:129497745 T C 0.192330 1.7250e-05
2:129497980 C A 0.322527 5.3441e-05
2:129500641 A C 0.042000 1.8992e-05
2:129504551 A G 0.053759 -4.0582e-05
2:129504746 C T 0.107019 6.8049e-05
2:129507045 G A 0.353505 5.2999e-05
2:129512409 G T 0.551865 5.5105e-05
2:129514079 T G 0.148782 8.2219e-06
2:129526354 C T 0.128616 1.5478e-05
2:129526725 C T 0.038287 -5.7738e-05
2:129536802 A C 0.140463 3.3214e-05
2:129538863 C T 0.409659 3.3433e-05
2:129541521 T C 0.147192 -5.1371e-05
2:129542311 A G 0.125192 7.3033e-05
2:129542767 T C 0.699560 7.9552e-05
2:129543922 G T 0.272143 -5.9312e-05
2:129548408 A G 0.210393 -2.2448e-05
2:129548661 T C 0.602330 2.2529e-05
2:129552033 C T 0.085198 6.0850e-05
2:129553529 T C 0.028816 -8.7605e-06
2:129555886 T C 1.153209 8.1245e-05
2:129555925 A G 0.060868 -5.9994e-05
2:129556569 A G 0.085973 1.2310e-04
2:129563143 G A 1.860205 7.3277e-05
2:129571217 T C 0.328886 7.0509e-05
2:129591736 T C 0.383911 -7.5027e-05
2:129592765 T C 0.029913 -4.9395e-05
2:129598136 C T 0.042214 -3.6934e-05
2:129601264 G A 0.309924 4.9358e-05
2:129614475 T C 0.056645 5.8098e-06
2:129628719 T C 0.376491 -1.2268e-04
2:129632251 T C 0.041455 -3.7225e-05
2:129634830 T C 0.320070 9.9231e-05
2:129656402 C G 0.052325 -1.2239e-05
2:129666339 A C 0.054999 -2.6531e-05
2:129719863 A G 0.314465 1.0429e-04
2:129728422 C A 0.350093 -5.4893e-05
2:129728675 G A 0.034798 -9.8742e-06
2:129730223 T C 0.037936 -4.4146e-05
2:129732225 T G 0.139506 1.2900e-05
2:129741753 C T 0.102202 -3.5024e-05
2:129759814 A G 0.319771 1.1560e-04
2:129766337 C T 0.366974 -1.1144e-04
2:129767447 C G 0.095970 5.2337e-05
2:129770287 C T 0.611896 -5.2354e-05
2:129774095 T C 0.373979 3.3592e-05
2:129787639 A G 0.299635 -3.7299e-05
2:129793696 T C 1.426106 8.0310e-05
2:129794207 T C 0.273675 -5.7952e-05
2:129814128 A G 0.036878 1.2220e-05
2:129814208 T C 0.086272 -1.9832e-04
2:129825927 A C 0.887249 -3.9124e-05
2:129830473 T C 0.099343 -1.8816e-04
2:129837435 T C 0.031153 9.8664e-06
2:129842468 A G 0.125799 5.5161e-05
2:129843338 C T 0.032182 -1.0904e-04
2:129844037 C G 0.034941 -4.7509e-05
2:129845765 A G 0.988935 8.3455e-06
2:129848316 T G 0.117607 -5.2389e-05
2:129848819 T C 0.087113 -4.8787e-05
2:129849453 C T 0.053240 -7.1891e-05
2:129857028 A G 0.031383 -8.0867e-05
2:129858788 C T 0.225888 5.4330e-05
2:129862415 A G 0.279544 7.1060e-06
2:129864132 A G 0.773781 1.6627e-05
2:129865557 C T 0.058982 4.5323e-05
2:129866564 A G 0.421711 -1.3106e-06
2:129866605 C A 1.857719 -1.2644e-04
2:129868233 C T 0.070676 -8.6135e-05
2:129875788 T A 0.049663 1.3441e-04
2:129876385 T C 0.058277 -1.1764e-04
2:129886670 A G 0.204700 1.0413e-05
2:129892473 A C 0.089531 -8.7740e-05
2:129892692 T C 0.057408 -8.8839e-05
2:129896400 G A 0.533384 2.5966e-05
2:129899376 A G 0.236401 4.5050e-06
2:129903894 A G 1.219504 -2.0395e-05
2:129904740 G A 0.602051 1.4733e-05
2:129907696 C T 0.431672 3.8334e-05
2:129911418 C T 1.174923 -1.6873e-06
2:129914843 C T 1.471543 1.9575e-06
2:129915423 G A 1.249066 -4.6608e-06
2:129920171 A G 1.657232 3.9181e-05
2:129934155 C T 1.739327 -1.5643e-05
2:129934843 G T 0.023713 6.1583e-06
2:129936473 A G 0.208449 -2.4680e-06
2:129950299 G A 0.092854 2.6084e-06
2:129953733 G A 0.930999 -7.9954e-06
2:129962864 G A 0.889891 -1.0964e-05
2:129963962 G A 0.178481 5.1678e-05
2:129967396 G A 0.592067 1.3162e-05
2:129981872 T G 1.616615 5.5695e-06
2:129986247 T G 0.907587 3.3218e-05
2:129990681 A C 1.956634 -1.3197e-05
2:130000040 C G 1.953531 -1.2867e-05
2:130003735 G A 1.044947 -3.9485e-05
2:130004053 C T 0.071218 3.4042e-05
2:130007148 C T 0.038511 1.0117e-05
2:130007381 C G 1.815677 4.6740e-05
2:130017005 A G 0.046534 4.5276e-06
2:130019384 C T 0.050851 3.6169e-05
2:130022342 A G 0.305493 -1.4948e-04
2:130022920 T C 0.050621 4.3552e-05
2:130023345 A G 0.784820 1.1617e-04
2:130035077 C A 0.770840 5.6433e-05
2:130036099 A G 0.083328 1.0291e-05
2:130048627 C A 0.766114 4.7992e-05
2:130060157 A C 0.457596 3.4368e-05
2:130063500 G A 0.309116 2.0342e-05
2:130066668 A G 0.025943 -2.5798e-05
2:130075162 T C 0.053873 5.0118e-05
2:130076306 T C 1.071416 4.3730e-05
2:130078211 A G 1.910459 -4.6997e-05
2:130084437 T C 0.306409 -6.7719e-05
2:130091409 T C 1.314614 -3.1750e-05
2:130093942 T C 1.900784 -1.0135e-04
2:130094610 A G 0.027738 -1.7749e-05
2:130103588 C T 0.440614 9.2801e-06
2:130107548 C G 0.442454 -5.1483e-05
2:130110015 A G 0.096123 4.9782e-07
2:130112786 A G 0.035155 1.0770e-05
2:130113744 T C 1.351567 -2.7600e-05
2:130114863 G A 0.066243 1.5280e-06
2:130115150 A G 0.041925 -1.2066e-05
2:130124450 T C 0.185066 9.5707e-06
2:130124874 A G 0.072835 3.8968e-05
2:130124985 A G 0.046934 -2.5141e-05
2:130130648 T C 1.827138 -1.1579e-04
2:130132253 T C 0.032334 9.4637e-06
2:130133233 A G 0.107016 -8.1419e-05
2:130149806 T C 0.042325 3.3868e-05
2:130153512 T C 1.386465 -1.5985e-05
2:130154703 T C 0.050387 5.3180e-05
2:130155674 A G 0.066690 1.1229e-05
2:130175894 A G 0.045538 -4.8671e-05
2:130185359 A G 0.633921 1.7603e-05
2:130191349 G A 0.050368 -5.1906e-05
2:130195461 T C 0.070374 1.1172e-04
2:130195699 T C 0.112702 2.4095e-06
2:130196369 A C 0.055402 1.8718e-05
2:130197798 T C 0.058157 -3.6139e-05
2:130199087 T C 0.046119 -4.2289e-06
2:130201986 T C 0.410679 -1.7531e-05
2:130208136 T C 0.044785 1.0997e-05
2:130218658 T C 0.040497 3.4065e-05
2:130233480 T C 0.490180 1.1136e-06
2:130245943 T C 0.175287 7.4374e-05
2:130256810 T A 0.135439 -2.4536e-04
2:130266423 G A 0.133215 -1.5904e-05
2:130266611 A G 1.766699 4.8992e-06
2:130270113 C T 1.389717 -3.5258e-06
2:130274222 C T 0.025018 8.7166e-05
2:130287739 C A 0.026936 7.2527e-05
2:130298207 C T 0.038842 -2.3572e-05
2:130303205 G A 0.062951 9.6331e-05
2:130316722 A G 0.467476 4.6252e-05
2:130317142 C T 0.157770 -2.5240e-06
2:130323272 A G 0.067745 8.3580e-05
2:130326385 A G 0.964420 3.0038e-05
2:130326591 T C 0.353174 3.3261e-05
2:130326782 T C 0.044204 -1.0008e-04
2:130333965 C T 0.079031 4.9476e-05
2:130334482 T C 0.025638 9.3816e-05
2:130376405 C T 0.052422 4.7441e-06
2:130386634 T C 1.404703 -2.1110e-06
2:130394161 G A 0.179425 2.2397e-05
2:130394847 T C 0.057953 -7.8213e-06
2:130396594 A G 1.049170 -1.2905e-05
2:130402545 T C 0.218524 -8.2649e-05
2:130415997 A G 0.054282 3.9602e-05
2:130419776 A G 0.945676 3.2883e-05
2:130426462 C A 0.036781 -4.8673e-06
2:130429732 G A 0.800461 -2.0552e-05
2:130429791 G T 0.218822 -2.1662e-05
2:130432820 G A 0.387033 3.3242e-05
2:130438514 G A 0.034353 1.2793e-04
2:130439298 G A 0.121167 4.2072e-05
2:130454079 A C 0.117915 1.5271e-05
2:130458615 C T 0.963777 1.0955e-05
2:130462408 A G 0.053707 6.4672e-04
2:130462442 A C 0.156634 5.9908e-05
2:130465880 A G 1.038738 6.9026e-06
2:130468099 A G 0.204778 -5.7955e-05
2:130478116 A G 0.023334 2.2324e-05
2:130482320 A G 0.048936 1.5185e-04
2:130488515 C T 0.833970 -2.8438e-05
2:130490960 C T 0.024700 -4.6737e-05
2:130491622 A G 1.890514 -5.6510e-06
2:130497975 G A 0.025788 -8.9123e-06
2:130498118 A G 0.271634 6.2047e-05
2:130506529 C A 1.972648 4.6152e-05
2:130507396 G A 1.770899 4.4203e-05
2:130512069 T C 0.041484 1.3723e-05
2:130520815 C T 0.588478 3.2954e-05
2:130523131 C A 0.128451 -5.7361e-05
2:130523388 A G 0.070196 -1.9302e-04
2:130527538 G A 1.275159 1.4866e-05
2:130534281 C T 0.756260 -1.7264e-05
2:130537618 G A 0.048229 -2.2855e-05
2:130543602 T C 0.041792 -6.6196e-06
2:130552217 T C 0.052938 2.3831e-05
2:130553304 T C 0.308275 8.3404e-05
2:130559619 G A 0.081988 -3.7519e-06
2:130560742 C T 0.346000 5.6834e-05
2:130569078 A G 0.086681 -2.3690e-06
2:130583859 G A 0.649342 -6.7152e-05
2:130597701 C T 0.850618 -2.4361e-05
2:130602692 G T 0.036875 2.3262e-05
2:130606166 C T 0.090203 -1.0548e-04
2:130618119 G A 0.072702 2.7908e-06
2:130618849 T C 0.069466 -6.5841e-07
2:130619776 A G 0.025229 6.4058e-05
2:130624021 G C 0.028199 -4.0450e-05
2:130628425 C T 0.245350 1.4650e-06
2:130632591 A G 0.169016 4.9621e-06
2:130642972 C T 0.042990 1.4346e-05
2:130643782 G A 0.080355 -1.7018e-04
2:130646959 G A 1.536857 -7.0743e-05
2:130648707 A C 0.843668 2.0396e-05
2:130651018 T C 1.614681 2.2676e-05
2:130653885 C T 1.030075 -8.5002e-06
2:130659059 T C 0.183379 8.5580e-05
2:130660967 C T 0.039472 -2.7805e-05
2:130663894 C T 0.089424 1.3201e-05
2:130664784 G A 1.509820 -1.7215e-05
2:130665879 C A 0.069771 1.3848e-05
2:130665894 A G 0.103351 -1.9191e-06
2:130666052 C T 0.834424 -1.8198e-05
2:130667636 A G 0.673815 2.0629e-06
2:130671459 T C 0.036281 -1.6718e-05
2:130677804 A G 0.194349 7.4127e-06
2:130683344 A G 1.474555 1.6436e-06
2:130683673 A G 0.102624 8.8465e-05
2:130708856 A G 0.032509 -4.6997e-05
2:130737026 C A 0.032587 -3.8685e-05
2:130738329 A C 0.032032 -3.9141e-05
2:130740709 A G 0.031815 -3.6042e-05
2:130755577 A G 1.175387 6.9283e-05
2:130767298 G A 0.079242 -3.1338e-05
2:130771664 T C 1.170149 9.6338e-05
2:130811302 T C 0.027690 -3.6952e-05
2:130815757 A G 1.186147 1.0860e-04
2:130866610 C G 1.189386 8.5576e-05
2:130891563 A G 0.733118 -6.9749e-06
2:130897234 T C 0.730372 -2.2446e-06
2:130900188 G A 0.736286 -1.0493e-05
2:130912514 G A 0.735276 -1.1608e-05
2:130916905 T G 0.076071 -1.0856e-04
2:130927446 A G 0.732118 -5.8252e-06
2:130939163 T G 0.023908 3.2652e-05
2:130944088 A G 0.136328 -9.2000e-06
2:130947037 G A 0.790360 -9.2256e-06
2:130948087 T C 0.024122 1.4033e-05
2:130964425 C T 0.847115 2.1361e-05
2:130981833 C A 0.966208 3.2183e-05
2:131006004 A G 1.030348 -2.5697e-05
2:131012092 A G 0.025625 -1.3368e-05
2:131027747 T C 0.036547 -1.3914e-05
2:131038185 C A 1.210153 6.8904e-05
2:131050242 G A 1.131479 4.5203e-05
2:131061749 T C 0.128876 5.7797e-06
2:131064371 A G 0.473399 4.1912e-05
2:131070539 T C 0.030270 2.6231e-05
2:131074138 T C 1.668047 1.6288e-04
2:131075785 T C 0.055499 1.6297e-05
2:131085923 T C 0.415891 3.0116e-05
2:131086292 G C 0.096438 7.8855e-05
2:131087264 C T 0.234908 -1.0902e-04
2:131094587 T C 0.046956 -6.2245e-05
2:131100734 A G 0.420948 4.8982e-05
2:131101595 G A 0.024402 9.7131e-05
2:131103635 T C 0.068378 7.3932e-06
2:131110097 C T 0.370431 1.0483e-06
2:131112197 G A 0.029559 2.6334e-05
2:131112343 G A 0.459910 1.9385e-05
2:131130588 G A 0.060887 -4.3755e-05
2:131131080 A G 0.038917 4.4035e-05
2:131131525 T C 0.392827 3.8290e-05
2:131132661 T C 0.152044 7.1723e-05
2:131134849 G A 0.656888 -3.0151e-05
2:131140702 G A 0.322797 4.8366e-05
2:131158228 C T 0.216466 6.1464e-05
2:131482506 A G 0.046430 7.8719e-05
2:131484781 C T 0.147257 -2.8031e-05
2:131485764 T C 0.041325 -5.5239e-05
2:131485851 A G 0.046794 -1.6848e-06
2:131486765 G C 0.045762 -3.9576e-06
2:131487673 C A 1.844311 -8.0656e-05
2:131504370 A G 0.052750 -4.4785e-05
2:131508894 T C 0.067791 3.4799e-05
2:131512823 A G 0.115559 4.0545e-06
2:131519127 A G 0.033512 8.3223e-05
2:131520178 G C 0.344173 -2.5760e-05
2:131520945 G C 0.043201 1.1969e-05
2:131524745 A G 0.085811 1.6046e-04
2:131525684 C T 0.042490 9.9547e-06
2:131541210 C A 0.047722 1.2988e-04
2:131541851 C T 0.399935 1.7532e-05
2:131544948 C T 0.052737 -3.3135e-05
2:131545612 A G 0.026284 1.1113e-05
2:131549016 G A 0.567997 -1.2414e-05
2:131558415 T G 0.117681 1.4600e-05
2:131564832 T C 1.276106 -3.3371e-05
2:131566020 T C 1.195991 -1.6485e-05
2:131566758 A C 0.046203 -1.0894e-04
2:131571783 C T 0.075993 -1.1557e-05
2:131573575 G A 0.623434 4.4085e-05
2:131574739 T C 0.100794 -5.3841e-05
2:131579280 C T 1.303338 -4.6147e-05
2:131592144 A G 0.074961 -4.1050e-06
2:131593045 A G 0.309603 1.2680e-05
2:131596256 A G 0.037557 5.7662e-05
2:131603226 C T 0.141103 6.4553e-06
2:131603593 T G 0.132066 5.9823e-05
2:131605858 C T 0.101310 -5.6091e-05
2:131609419 A G 0.216333 -4.9448e-05
2:131609539 C A 0.260657 -8.1457e-05
2:131622601 C A 0.033295 -8.0151e-05
2:131631493 A G 0.044191 -2.8478e-06
2:131632812 A G 0.124637 -1.8369e-05
2:131633262 C T 0.032672 -6.2969e-05
2:131639954 A G 0.051095 -1.8272e-04
2:131642132 C T 0.046495 -1.0787e-04
2:131642200 C T 0.293971 -1.6725e-05
2:131650901 T C 0.078411 5.7044e-05
2:131656585 G A 0.173411 4.2171e-05
2:131657895 T C 1.399221 -2.0244e-05
2:131659443 G A 0.035466 -2.5831e-05
2:131673249 T A 0.078339 5.2204e-05
2:131678433 T C 0.216787 1.6452e-04
2:131688783 A G 0.349873 -4.4879e-06
2:131697786 A G 0.086973 -8.8582e-05
2:131703694 A G 1.321443 -5.3701e-05
2:131719245 A G 0.045126 3.4417e-05
2:131721018 A G 0.098606 -2.8891e-05
2:131724072 T C 0.361749 -1.4284e-05
2:131724232 T C 0.070082 4.6370e-05
2:131725555 A G 0.165933 -1.7568e-05
2:131725603 A C 0.023288 -4.6423e-06
2:131729499 A C 0.084266 4.6908e-05
2:131733848 G A 1.308174 -1.3615e-04
2:131734374 A G 0.082290 -1.9400e-05
2:131742728 A G 1.560947 -9.0860e-05
2:131746128 G T 0.022652 2.1133e-04
2:131748048 T C 0.078950 -2.8690e-05
2:131754308 A G 0.819481 3.1560e-05
2:131755154 T C 0.402580 5.1473e-05
2:131759241 C A 0.252997 -1.5838e-06
2:131760470 A C 0.022120 3.0868e-04
2:131768080 A G 0.108609 3.9510e-05
2:131768531 G T 1.957062 -3.4270e-05
2:131769237 A G 1.702306 -8.1631e-06
2:131769448 T C 0.101362 4.1542e-05
2:131769905 G C 0.055902 -1.6964e-06
2:131771997 T C 1.832866 -1.6773e-06
2:131774186 C T 0.428426 3.3031e-05
2:131775303 A G 0.130132 -6.1709e-05
2:131775869 T C 0.091822 -4.8180e-05
2:131782254 G A 1.960243 1.2405e-05
2:131788426 G A 1.952135 2.3371e-05
2:131789863 T C 0.131261 1.2707e-05
2:131799563 T C 0.159123 8.5699e-06
2:131800593 C T 0.246155 4.5971e-05
2:131801416 G A 0.041533 -6.1839e-05
2:131809436 T A 0.158467 1.9114e-05
2:131829388 A C 0.104166 1.9842e-05
2:131836202 A T 0.047248 -4.6879e-05
2:131837242 A C 1.554822 -1.0690e-05
2:131842862 G A 0.055704 -4.7141e-05
2:131850128 T C 0.077346 -6.1619e-05
2:131854373 C T 0.246323 5.6569e-05
2:131861580 A C 0.125432 -1.6833e-05
2:131865037 A G 0.089388 4.4368e-05
2:131865064 G A 0.251676 5.0170e-05
2:131876030 G A 1.612665 -3.5525e-05
2:131880137 A G 0.063996 -8.6744e-06
2:131887984 G A 0.072374 6.1636e-05
2:131889179 T C 0.252458 5.1942e-05
2:131917211 A C 0.253156 3.2580e-05
2:132040600 G A 0.403892 4.6779e-05
2:132061247 T C 1.720586 -2.1419e-05
2:132083291 A G 0.089213 2.6400e-05
2:132089694 A G 1.722229 -1.8058e-05
2:132108377 G A 1.746747 -2.4802e-05
2:132141767 G A 1.602811 -3.5381e-05
2:132143457 A G 0.064866 1.9279e-05
2:132149582 C T 1.586504 -6.0536e-05
2:132159846 G A 1.601886 -9.9863e-05
2:132161574 T C 0.060670 -4.4303e-05
2:132162134 G T 0.078486 -4.7762e-06
2:132163494 T C 0.064441 -7.4057e-05
2:132166208 T C 0.545471 -4.3827e-05
2:132167179 T C 0.423305 5.2086e-05
2:132171791 G A 0.141989 -2.3069e-06
2:132171833 T C 0.481050 -6.7125e-05
2:132177233 T C 0.031182 -1.1715e-05
2:132177444 G A 0.100242 1.1097e-04
2:132185462 C T 0.380642 3.1413e-06
2:132194842 A C 0.371811 2.7182e-05
2:132208937 T C 0.389588 -9.2707e-06
2:132211163 A G 0.046557 -4.4079e-05
2:132241731 C T 0.184745 9.8832e-06
2:132245153 C A 0.619270 7.2534e-05
2:132249169 A G 0.354095 -4.2051e-05
2:132267689 A G 0.214031 -3.2610e-06
2:132290464 A G 0.212584 1.1112e-05
2:132305062 G A 0.070683 -4.6437e-05
2:132312705 A G 0.726234 -3.4024e-05
2:132313591 C T 0.057836 6.1944e-05
2:132317186 A G 0.142196 -5.2090e-05
2:132324791 G T 0.234054 1.5612e-05
2:132333941 G T 1.171973 -6.4797e-05
2:132335622 A G 1.386504 1.3892e-05
2:132339595 T C 0.097317 -3.4994e-05
2:132340521 T C 0.556312 -5.4472e-05
2:132344915 A G 0.610393 -1.9705e-05
2:132384339 T C 1.418176 3.3483e-05
2:132410061 T C 0.819212 1.4474e-04
2:132425126 A G 0.624080 -7.0976e-05
2:132426532 G A 0.788224 2.5308e-04
2:132432828 G A 1.643574 -6.8275e-05
2:132440073 C G 1.177812 -1.0929e-04
2:132443698 T C 1.320833 -1.3983e-04
2:132456749 T G 0.318960 4.5669e-05
2:132463871 G T 0.945387 -4.5483e-05
2:132467954 C T 0.377380 -3.7473e-05
2:132485184 C T 1.560476 -1.2424e-04
2:132491708 T G 0.698122 -2.2471e-06
2:132530539 T C 1.183447 -1.6753e-05
2:132536297 T G 0.758075 1.6904e-04
2:132536644 G A 0.378497 -3.9728e-05
2:132538223 C A 0.032750 7.1704e-05
2:132547633 A G 0.162690 -7.7869e-05
2:132561730 T C 0.419182 5.9190e-05
2:132571222 G T 0.730570 1.6236e-04
2:132585598 G A 1.434567 -6.9699e-06
2:132585990 T C 0.359237 -5.6344e-06
2:132594681 T C 0.036781 -4.0256e-05
2:132594912 A C 0.118989 -8.9701e-06
2:132601182 C T 0.045713 -1.7682e-05
2:132606108 T C 0.056155 7.5028e-05
2:132630367 G A 0.306558 2.1868e-05
2:132637483 T C 1.643344 4.5950e-06
2:132643630 C A 0.485552 -1.0726e-06
2:132643862 T C 0.120148 1.2143e-05
2:132662782 A G 0.024509 -1.0888e-05
2:132673171 C A 0.366036 -1.8899e-05
2:132688638 G A 0.260186 -1.9554e-05
2:132692267 C A 0.118980 9.7802e-06
2:132722193 T C 0.794115 -2.1178e-05
2:132727117 G A 0.111923 1.0077e-04
2:132733281 T C 0.667194 -4.8462e-05
2:132751567 A C 0.670910 -5.9191e-05
2:132759050 C T 0.157055 5.7602e-05
2:132778081 A G 0.710041 -1.0864e-05
2:132795060 C G 0.762521 -3.1610e-05
2:132850033 T C 0.026086 4.6506e-06
2:132872466 A C 0.228264 3.0705e-05
2:132878093 T G 0.030916 -1.9382e-05
2:132881416 T C 0.228118 2.0143e-05
2:132897306 T C 0.063756 1.2392e-05
2:132903661 C T 0.197153 3.3314e-05
2:132919423 G C 0.276321 5.9527e-05
2:132921732 T C 0.387523 3.7068e-07
2:132932209 A G 0.170983 1.9492e-05
2:133037812 G A 1.897622 -2.1104e-05
2:133038729 G T 1.897837 -2.4343e-05
2:133062562 G A 1.573927 1.0626e-05
2:133096420 A G 0.371798 8.1301e-05
2:133130590 A C 0.061806 2.8300e-05
2:133133607 T G 0.385952 4.6345e-05
2:133140282 C T 0.866226 -2.0575e-05
2:133141965 C A 0.421798 3.4154e-05
2:133142904 A G 0.234337 -1.5036e-05
2:133144392 G A 0.433743 -5.9855e-05
2:133144653 A G 0.802911 -1.9047e-05
2:133151306 G A 0.740642 -7.8429e-05
2:133155430 A G 0.067807 -3.2961e-05
2:133157843 C T 0.796595 -5.1074e-05
2:133158922 C T 0.971619 -1.4736e-04
2:133161837 G A 0.161012 -1.2276e-04
2:133164739 C G 0.032688 -6.3437e-06
2:133167465 A G 0.087580 1.2058e-04
2:133167484 C T 0.357984 6.1252e-05
2:133174999 G A 0.669709 8.2993e-06
2:133176875 G A 0.038917 6.8117e-06
2:133178259 A G 0.247222 -1.6405e-05
2:133181812 A C 0.054308 3.2866e-05
2:133189239 T C 0.415654 2.0709e-05
2:133194626 A G 0.052851 6.8442e-05
2:133195535 C T 0.106341 6.9133e-05
2:133195850 G A 0.201973 4.3257e-05
2:133196926 T C 0.653675 9.8508e-06
2:133196959 A G 0.101910 -5.6676e-05
2:133216840 A G 1.272403 -3.0876e-05
2:133218700 T C 0.255730 -9.3348e-06
2:133219267 A G 0.096675 -1.7617e-05
2:133225684 G T 0.031055 -8.7875e-05
2:133225803 T G 1.068125 -2.6571e-06
2:133227098 G A 0.266307 2.4581e-04
2:133232878 C T 0.432925 -1.5278e-05
2:133233031 T C 0.028371 3.0469e-05
2:133248784 T C 0.028348 6.7154e-06
2:133249282 T C 1.336464 1.5356e-05
2:133252027 G T 0.386699 1.3116e-05
2:133261378 C T 0.098953 -7.0826e-05
2:133266937 A G 1.744212 8.7413e-06
2:133269700 G A 1.020286 2.2854e-05
2:133269940 A G 0.063876 -2.0031e-05
2:133272901 G A 1.446998 -3.1418e-05
2:133273721 G A 0.037628 -3.2066e-05
2:133275554 C A 0.039572 2.7194e-07
2:133276026 A G 0.218176 -1.2936e-05
2:133276689 C T 1.155861 3.6823e-06
2:133282450 T C 0.034950 -5.4800e-05
2:133284464 G C 0.107285 2.2140e-06
2:133302257 A G 0.374235 7.9799e-06
2:133305105 C T 0.218124 -7.7498e-05
2:133307991 T C 0.579078 1.7696e-05
2:133319651 G A 0.533602 -3.3591e-06
2:133322757 A G 1.007105 -3.0986e-06
2:133322919 T C 0.477746 -3.5854e-07
2:133328805 C T 1.096564 -1.1278e-05
2:133330297 T C 0.121768 -3.9600e-06
2:133346781 A C 0.323472 -1.5288e-05
2:133348083 G A 0.594781 -5.3662e-06
2:133348884 T C 0.077129 4.8313e-05
2:133349416 A G 0.410201 2.6992e-04
2:133352060 C T 0.913387 1.6765e-04
2:133356286 T G 0.533037 2.9148e-05
2:133362538 G A 0.390337 -3.0017e-05
2:133375784 T C 0.031750 2.5674e-05
2:133378935 T C 0.298486 -1.1054e-05
2:133384791 G A 0.341314 1.9037e-05
2:133387739 C T 0.494072 -2.4773e-07
2:133392188 C T 1.955926 3.4927e-05
2:133392206 A G 0.120161 -1.9646e-04
2:133393428 T C 0.090157 6.7522e-05
2:133397372 T C 0.052198 -2.8771e-05
2:133397843 T C 0.022016 -7.5519e-06
2:133400992 G T 0.976825 -8.6048e-06
2:133402949 A G 0.021516 -9.2458e-05
2:133409990 G A 1.042786 2.3335e-05
2:133424611 A C 0.132862 -5.1769e-05
2:133440227 C A 1.146085 2.1183e-06
2:133447478 T G 0.094137 -5.4118e-06
2:133447525 C T 0.048238 -3.2682e-05
2:133452455 A G 0.650361 3.7382e-06
2:133459058 A C 1.007926 7.1601e-06
2:133463133 T C 0.157987 -2.0913e-06
2:133470326 G A 1.261105 -2.4493e-05
2:133472054 A G 0.725805 -1.8588e-05
2:133472782 C T 0.043918 2.5488e-05
2:133476569 T C 0.537659 4.3614e-06
2:133479095 T C 0.220877 -5.6340e-05
2:133484691 T C 0.029682 -3.9461e-06
2:133489401 G A 0.319934 1.4267e-05
2:133489601 G A 0.558136 5.3820e-05
2:133490635 C T 0.111394 7.0123e-06
2:133491425 G A 1.336721 1.3015e-05
2:133492887 G T 0.784495 1.3812e-05
2:133494705 G C 0.215946 -4.2906e-05
2:133496679 T C 0.202343 -4.1646e-05
2:133506097 C T 0.187617 -5.5335e-05
2:133511761 T C 0.992317 1.0931e-05
2:133519028 A C 0.191626 6.2704e-06
2:133525286 C T 0.246385 9.6643e-06
2:133533955 T G 0.996030 -1.3048e-05
2:133539566 A G 0.974732 -5.1468e-06
2:133540605 T G 0.315481 2.8081e-05
2:133540714 A G 0.031302 -2.8652e-05
2:133541444 C T 1.040432 -8.1246e-06
2:133541575 T C 0.557562 1.8567e-06
2:133542014 C T 1.019741 -3.0792e-06
2:133542574 T C 0.477999 -2.8723e-06
2:133543872 T C 0.505315 2.2880e-06
2:133549373 A G 0.173054 -4.5381e-05
2:133549529 G T 0.041208 -3.7645e-05
2:133554288 G A 1.054519 -3.6215e-06
2:133554892 A G 0.477012 -5.0384e-06
2:133561351 G A 0.048982 3.5901e-05
2:133562210 C T 0.081459 4.3195e-05
2:133573944 C T 0.062354 -1.4573e-04
2:133577404 C T 0.425200 2.0437e-05
2:133577528 C T 0.601883 -6.3306e-06
2:133582582 C T 0.178468 -4.3423e-05
2:133587552 C T 0.079180 -1.1886e-05
2:133595374 G A 1.040760 -2.0348e-05
2:133604859 G T 0.032253 4.5485e-05
2:133606628 G A 0.459650 -1.3838e-05
2:133607065 G A 0.099615 -4.2485e-05
2:133608004 T C 0.502157 -2.6087e-06
2:133609863 T G 0.080488 -3.2788e-06
2:133616415 C T 0.175235 3.6969e-05
2:133618363 C T 1.918311 8.1937e-05
2:133618364 A G 0.392191 -5.1538e-06
2:133625901 G A 0.100303 -3.4974e-05
2:133627447 G A 0.080891 4.1594e-05
2:133627880 C T 0.927542 -9.4283e-06
2:133628364 A G 0.797601 -1.0050e-05
2:133629289 A G 0.907749 -1.8522e-05
2:133636988 A G 0.091592 -1.1516e-05
2:133637592 A G 0.815122 -1.9247e-05
2:133642984 A G 0.881163 -1.4510e-05
2:133646901 G A 0.743985 -7.5692e-06
2:133648840 G A 1.544001 7.8468e-06
2:133649418 C T 0.261273 3.4747e-05
2:133650465 T C 0.894734 1.0757e-05
2:133652626 T C 0.307171 -2.4762e-06
2:133653791 A G 0.021153 -9.5188e-05
2:133657547 G T 0.300992 8.0426e-05
2:133664661 A G 0.029277 7.0338e-05
2:133670515 C T 0.052442 2.4243e-05
2:133671197 C T 0.122764 -2.1831e-05
2:133678457 T C 1.715412 1.8784e-04
2:133680488 T C 0.056908 8.0951e-05
2:133683658 T G 1.354430 9.0804e-05
2:133689541 C G 0.308791 8.8941e-05
2:133696636 T C 0.339285 4.3884e-04
2:133707326 A C 0.089635 -7.6554e-05
2:133709768 A G 0.070008 -2.6454e-05
2:133718394 G A 0.526156 5.8992e-05
2:133719566 A G 0.280527 3.2845e-05
2:133719975 C G 0.356591 1.9616e-05
2:133721169 C T 0.272270 7.1004e-05
2:133728225 G A 0.082913 6.6021e-06
2:133729777 T C 0.040121 3.5426e-05
2:133731788 G T 0.768640 -2.8872e-05
2:133732167 C T 0.038511 3.6806e-05
2:133732518 T C 0.068359 1.5006e-04
2:133732682 A T 1.283835 -4.8134e-06
2:133741134 T C 0.284698 2.2667e-06
2:133742332 G A 1.109852 -2.5436e-05
2:133746176 G T 0.049361 4.3915e-05
2:133746630 C A 1.256294 -1.4012e-05
2:133747552 C T 0.067258 3.7152e-05
2:133749228 T C 0.506393 -1.4456e-05
2:133754360 G A 0.512498 -1.3699e-05
2:133757710 T C 0.041078 -6.0370e-05
2:133759957 G T 0.046973 -1.0711e-04
2:133761794 G A 1.430741 1.6790e-05
2:133768995 G A 0.978049 4.1383e-05
2:133777057 G T 0.150554 2.0609e-05
2:133777292 T C 0.021445 -2.7998e-05
2:133777866 G A 1.048677 -3.3980e-05
2:133780319 T C 0.027868 1.0117e-04
2:133783103 C T 1.094393 3.5030e-05
2:133784184 G A 0.228628 9.8874e-05
2:133792684 T C 0.089774 -6.9414e-05
2:133806232 C T 0.790412 -7.8045e-06
2:133824792 A T 0.139830 -5.0975e-05
2:133828314 A G 0.043620 -3.7888e-05
2:133840542 G A 0.687671 6.0779e-05
2:133841199 C T 0.379026 1.1858e-05
2:133844409 T C 0.115812 2.9708e-06
2:133850285 T C 0.026404 9.9099e-06
2:133851032 T C 0.820598 -1.6272e-05
2:133869156 T C 0.304309 1.0087e-06
2:133871127 C T 0.031270 -7.1869e-05
2:133881981 T C 0.186468 2.2662e-05
2:133901426 C T 0.152963 9.5516e-06
2:133907638 C A 0.057869 -5.5676e-05
2:133913476 A C 0.442620 1.8701e-05
2:133913631 G T 0.066181 -4.6316e-05
2:133918344 T G 0.229598 1.9818e-05
2:133924002 A G 0.049511 8.9247e-05
2:133928308 C T 0.041357 1.8292e-04
2:133934367 T C 0.966608 -3.3206e-05
2:133934921 T A 0.526354 -4.3615e-05
2:133937092 G A 0.110959 2.3610e-05
2:133951061 C A 0.039205 -5.0032e-05
2:133951683 A G 0.088515 -2.9976e-05
2:133952040 A G 0.523167 -1.5737e-06
2:133953726 A C 0.033259 -2.4597e-05
2:133963671 A G 0.080949 -9.3264e-06
2:133965590 A C 1.959370 1.7231e-04
2:133966440 T C 0.124312 -7.2934e-06
2:133975540 G A 0.042617 -5.6789e-05
2:133983827 C T 0.291835 7.7239e-05
2:133984882 T C 0.818283 -6.1896e-06
2:133986364 T A 0.251491 2.1134e-05
2:133989534 A G 0.068336 -1.1238e-05
2:134000876 C T 0.081783 3.4253e-05
2:134005532 A C 0.037492 -7.2242e-05
2:134005569 A G 0.254548 -1.4806e-05
2:134005664 C T 0.039306 7.6817e-06
2:134016545 C G 0.035807 5.9055e-05
2:134020386 A G 0.030257 1.4759e-04
2:134025565 C G 0.117902 3.2566e-05
2:134027352 A G 1.963764 7.9694e-05
2:134029888 G T 0.058667 -1.5838e-05
2:134033376 C G 0.052620 6.6362e-05
2:134040519 A G 0.699800 2.1050e-07
2:134055652 T C 0.241815 -7.8240e-05
2:134060575 C T 0.047953 5.7725e-05
2:134065385 T C 0.055983 -1.4178e-04
2:134067834 C T 0.290556 -2.4118e-06
2:134069933 T C 0.123410 -3.1176e-05
2:134079457 G A 0.109444 -2.3289e-05
2:134086271 G A 0.518700 -4.2148e-06
2:134088150 C T 0.395174 -2.7914e-05
2:134101482 T C 1.970269 1.7462e-04
2:134112113 T C 0.048884 -8.1312e-05
2:134114487 A G 0.393573 4.9685e-07
2:134126883 C A 0.606842 4.5636e-07
2:134128159 A G 0.503416 -3.5838e-05
2:134147282 A C 0.074341 8.2463e-06
2:134150715 G A 0.022678 3.6962e-05
2:134151567 T C 0.301206 6.2532e-06
2:134154923 C T 0.165689 -4.2828e-05
2:134158496 A G 0.059930 9.8578e-06
2:134159614 A G 0.080696 1.5728e-06
2:134161715 T C 0.049014 5.2517e-05
2:134172297 G A 0.030646 3.4743e-05
2:134184653 C T 0.118269 1.6894e-05
2:134186590 T C 0.233798 -2.2560e-05
2:134194219 T C 0.368834 -8.0663e-05
2:134194393 C T 0.081374 -2.7789e-05
2:134197950 T C 0.726799 3.4130e-06
2:134201776 C T 0.052730 -2.9400e-05
2:134209144 T C 0.046632 2.8092e-05
2:134211099 C T 0.031899 9.1187e-06
2:134214400 G A 0.106373 3.5395e-05
2:134216763 C A 0.441159 -2.6212e-05
2:134220481 T G 0.843169 -4.8328e-05
2:134221398 C T 0.325111 -2.7416e-05
2:134221467 T C 0.170775 -2.2229e-05
2:134230222 C A 0.094195 6.8339e-06
2:134234306 G C 0.137211 -6.2366e-05
2:134244745 T C 0.070267 -8.2698e-05
2:134245403 T C 0.842899 -2.1464e-03
2:134255857 T C 0.101358 8.4666e-05
2:134255883 A G 0.037923 5.1705e-05
2:134261295 G A 0.277908 -1.6158e-05
2:134264121 T C 0.131950 2.9825e-06
2:134266001 G A 0.080267 -6.9060e-05
2:134270313 C T 0.050157 -1.5187e-05
2:134271235 C T 0.154897 -5.0690e-05
2:134279797 G A 0.963518 -1.9282e-05
2:134282789 G C 0.167088 -1.8824e-04
2:134296271 A G 0.065077 -4.1592e-06
2:134300072 G C 0.157240 -3.0703e-05
2:134311108 G A 0.654801 -1.3575e-05
2:134312960 A G 1.590175 -1.0426e-04
2:134314378 A G 0.116234 -6.3979e-05
2:134316536 A G 0.037858 6.6517e-05
2:134317394 A G 0.029036 5.1514e-06
2:134321428 G A 1.162145 -5.1277e-06
2:134324596 G A 0.100570 -3.2827e-06
2:134326085 A C 0.099745 3.2157e-05
2:134329299 G T 0.035927 -7.9192e-05
2:134330258 C T 0.064493 -2.0192e-05
2:134333012 G T 0.471738 -4.6336e-06
2:134333536 C T 1.579435 -3.3763e-05
2:134335423 C T 0.352622 1.1993e-06
2:134346623 A C 1.118762 1.5789e-05
2:134350116 C T 0.049994 4.9527e-05
2:134359387 A G 0.032201 2.6607e-05
2:134362212 T C 0.580168 -6.4922e-06
2:134363032 C T 0.887135 2.8602e-05
2:134363401 T G 0.594774 2.6627e-07
2:134363452 T G 1.690050 -7.1787e-05
2:134363523 A C 0.043246 -9.9444e-06
2:134367842 G A 1.464354 4.4775e-05
2:134369056 T C 1.240176 5.0360e-06
2:134369099 G C 0.022863 8.1573e-06
2:134371843 T C 1.975066 8.7146e-05
2:134382812 A G 0.028903 -1.7940e-05
2:134394338 A C 0.115312 -2.4871e-05
2:134396058 G A 0.104487 1.3579e-05
2:134396520 A G 0.249683 -2.9155e-06
2:134399085 G A 0.219069 8.1275e-05
2:134409952 T C 0.240406 1.1644e-04
2:134417558 G A 0.094925 1.2650e-05
2:134418087 G A 0.031464 1.6413e-04
2:134426766 G A 0.865886 2.7605e-05
2:134428450 T G 0.170629 1.6211e-04
2:134431443 A G 1.037589 1.7716e-05
2:134432934 G A 0.045531 5.4240e-05
2:134434824 C T 0.381350 7.2572e-06
2:134435125 G A 1.637615 -3.0096e-07
2:134436789 C T 0.020208 -9.7575e-06
2:134437356 T C 0.062114 1.1541e-05
2:134437959 A C 1.318866 1.5342e-05
2:134446143 C T 0.373842 8.7101e-06
2:134447854 G C 0.044739 1.1690e-05
2:134449349 A G 1.214018 -2.2542e-05
2:134461021 G A 1.444493 1.8149e-06
2:134469776 A G 0.048849 6.4493e-05
2:134490286 A C 0.371525 -2.2081e-05
2:134503648 G A 1.380863 -3.6053e-05
2:134518064 C T 0.235398 -8.6746e-06
2:134519615 T C 0.036573 -3.8449e-05
2:134521622 A G 0.364595 -3.4918e-05
2:134524557 C T 1.009335 -7.5690e-05
2:134534559 T C 0.209763 -2.9402e-05
2:134537665 G A 0.356552 -3.9876e-05
2:134551673 T C 0.033447 -2.1105e-05
2:134552449 G A 1.440156 -2.4618e-05
2:134572778 C T 0.288865 -1.8013e-05
2:134573933 T C 0.033895 -7.5815e-06
2:134575885 C A 0.669625 7.8370e-05
2:134578407 G T 0.246187 2.0177e-05
2:134586288 C T 1.393307 -8.8882e-06
2:134586892 T C 0.096269 -1.2712e-04
2:134589947 C G 0.044230 4.6577e-06
2:134596918 T C 0.274951 4.5859e-05
2:134597825 A G 0.056288 -8.9262e-06
2:134604587 T C 0.640361 -2.3845e-05
2:134604616 A G 1.674019 1.9616e-05
2:134604686 G A 0.976634 4.5522e-05
2:134606584 T G 0.271507 1.0762e-04
2:134609092 G A 0.183388 4.2230e-05
2:134623534 C T 0.604924 -4.4058e-05
2:134624276 C T 1.305120 1.4044e-05
2:134632599 C T 0.839066 3.8679e-06
2:134635867 C G 0.038014 -5.4064e-05
2:134637453 A G 0.404580 -3.0046e-05
2:134638288 T C 0.382466 -3.1820e-05
2:134643199 G A 0.154391 -2.3111e-04
2:134644794 C T 0.371824 -1.8904e-05
2:134657175 G A 0.131554 -1.0009e-04
2:134657471 T C 0.145426 8.8804e-05
2:134662764 A G 0.108924 -6.8717e-05
2:134675215 T C 0.257307 3.2558e-05
2:134679164 T C 0.059530 -8.8589e-06
2:134686214 C T 0.045129 -2.0857e-05
2:134690295 A C 0.957789 1.4732e-05
2:134698220 A G 0.325776 -2.4281e-04
2:134700396 T G 0.074156 -6.4499e-06
2:134702939 C G 0.038050 7.0775e-05
2:134704335 C T 1.574524 -5.1667e-05
2:134711630 T C 0.080005 4.8979e-05
2:134711913 G T 0.131388 -1.3763e-06
2:134714647 A G 0.126403 -1.2710e-04
2:134719720 A C 0.443818 -2.6880e-06
2:134726858 C G 1.515643 -1.5840e-05
2:134727829 G A 0.086373 -2.4750e-05
2:134728320 A G 0.095600 -1.9673e-05
2:134730294 C T 0.039845 3.8352e-06
2:134731258 A C 0.307356 1.0172e-05
2:134732301 T C 0.053036 3.0852e-05
2:134737562 T C 0.661708 -2.6344e-05
2:134746147 T C 0.054068 -1.0777e-05
2:134757957 A G 1.552969 -7.0263e-05
2:134758185 C T 0.033032 7.1856e-05
2:134764755 A G 0.232837 -6.9728e-05
2:134769799 G A 1.021938 -3.3435e-05
2:134772288 A G 0.115052 -2.0955e-05
2:134776569 T C 0.034817 1.4456e-05
2:134786061 T C 0.088343 1.0987e-04
2:134787848 T C 0.118808 -5.9923e-05
2:134788109 T C 0.218439 1.2113e-04
2:134788147 C A 0.032656 2.9833e-05
2:134790948 A G 0.062338 -7.9971e-05
2:134793789 G T 1.623856 -3.4179e-06
2:134794375 C T 0.066009 -8.2248e-05
2:134794423 C A 0.335345 -1.7894e-05
2:134814705 A G 0.048232 6.6811e-06
2:134815375 T C 0.058352 -9.1271e-05
2:134825488 G A 0.212337 -1.1183e-04
2:134832123 G A 0.361898 1.3304e-04
2:134844756 A G 0.653737 1.6242e-04
2:134849232 C G 0.045950 1.1273e-05
2:134851277 T C 0.319921 1.1554e-04
2:134851787 G A 0.108119 5.0095e-05
2:134852025 T C 0.122939 -1.0958e-05
2:134856414 A G 0.173573 1.6487e-05
2:134864143 C T 0.046460 -2.6297e-05
2:134865569 T C 1.895782 2.8661e-05
2:134865767 G T 0.063071 8.0307e-06
2:134867672 A G 0.559506 8.4220e-05
2:134873058 T C 0.066074 5.9872e-06
2:134881387 A G 0.089716 -1.4290e-05
2:134884439 A C 0.034918 7.5952e-05
2:134892444 C T 0.051812 6.7225e-05
2:134896044 T C 0.123861 -6.8573e-05
2:134896134 A G 0.255746 1.4147e-05
2:134898547 A G 0.542680 -1.2014e-05
2:134898695 A G 0.033000 -2.4939e-05
2:134902200 A G 0.035827 3.2024e-05
2:134917005 G A 0.707736 3.8039e-07
2:134918554 C T 0.390633 6.0503e-06
2:134931181 A G 0.035560 2.5961e-05
2:134934636 A G 0.043850 -1.5273e-05
2:134934857 T C 0.207764 2.4551e-05
2:134939839 A G 1.636865 -2.3094e-05
2:134941155 T C 0.267207 4.1303e-05
2:134945535 G A 0.731232 9.3168e-06
2:134945928 C G 0.119989 5.1790e-06
2:134946947 C A 1.898554 1.9131e-05
2:134951762 C T 0.060163 1.1850e-04
2:134952315 T C 0.072429 -8.8410e-05
2:134952410 T C 0.044597 5.2443e-07
2:134954763 G A 0.213892 -2.4466e-05
2:134956873 G T 0.241948 -3.6718e-05
2:134957871 C T 0.138590 -1.0896e-05
2:134962379 G A 0.156864 -8.1052e-05
2:134966562 A C 0.076720 -5.6420e-05
2:134975518 G A 0.078508 7.0963e-06
2:134976725 T C 0.022766 1.4201e-05
2:134979415 T C 0.758221 -1.2688e-05
2:134983770 G A 0.143848 1.1575e-05
2:134985914 T G 1.458660 -1.8096e-07
2:134986578 T C 0.079203 -1.0706e-04
2:134989425 A G 0.316068 1.2723e-04
2:134992636 C T 0.665671 3.1673e-05
2:134993498 T C 0.107269 -9.8065e-05
2:134993718 T C 1.352492 3.2376e-05
2:135000500 T C 1.508249 -4.8562e-06
2:135008432 C T 0.147847 -3.2248e-06
2:135011400 G C 0.046340 1.8095e-06
2:135016618 C A 1.527402 1.3548e-05
2:135017617 G A 0.581356 -1.0007e-06
2:135017640 A G 0.123735 -6.8245e-06
2:135017857 C T 0.069505 -4.7832e-06
2:135018860 C T 0.171736 2.1698e-05
2:135018930 A G 0.055054 -1.6931e-05
2:135024676 C A 0.078090 1.1278e-05
2:135031863 G A 0.186546 -3.9852e-05
2:135034238 T C 0.082293 2.8673e-05
2:135045250 G A 0.179701 -3.1144e-05
2:135051881 C T 0.020591 2.8660e-05
2:135058732 T C 0.660092 2.3643e-05
2:135059022 G C 0.033039 -4.6006e-05
2:135082689 C T 0.308048 -1.6075e-05
2:135085884 T G 0.154514 4.3586e-06
2:135096423 A G 0.025210 2.5935e-05
2:135108299 T C 0.069063 -4.9737e-05
2:135110011 A G 0.040695 2.7997e-05
2:135122375 T C 1.378929 -5.8112e-06
2:135125743 G A 0.103689 -1.3375e-05
2:135127910 A G 0.410688 7.6523e-06
2:135132839 T C 0.028848 -9.4553e-06
2:135138136 A G 0.034960 4.6751e-05
2:135143287 T C 1.315403 -5.4857e-05
2:135145270 G A 0.073789 1.7477e-05
2:135151596 A G 0.311618 5.2204e-05
2:135154807 G A 0.681115 3.6566e-05
2:135157762 G A 0.405764 2.1250e-06
2:135159453 T C 1.924750 -5.2759e-05
2:135159489 G C 0.186183 -4.6564e-05
2:135160755 A G 0.615171 2.2162e-04
2:135164684 A G 0.042130 -3.2493e-05
2:135165078 T C 0.101478 -6.7919e-05
2:135168541 T C 0.048829 3.8331e-05
2:135168545 G A 0.297067 3.8717e-05
2:135168676 G A 0.817511 -2.4545e-05
2:135181515 A G 0.097041 3.6590e-05
2:135181971 G A 0.130369 -2.3625e-05
2:135186057 G T 0.172655 -1.3098e-04
2:135194856 C T 0.360035 -6.8367e-05
2:135205052 G A 0.026719 1.1803e-04
2:135208077 G A 1.226394 -8.4248e-06
2:135209617 T C 0.065671 9.2518e-07
2:135210390 G A 0.113929 -5.4600e-06
2:135213762 C T 0.604645 -1.9210e-05
2:135219050 C T 0.368685 2.4213e-05
2:135220482 G A 0.082092 -1.6169e-05
2:135221136 G A 0.120310 4.2714e-05
2:135224353 T C 0.400289 7.4400e-07
2:135231203 C T 0.175553 -9.0869e-06
2:135236814 A G 0.098343 1.6929e-05
2:135240667 T C 0.352784 -9.9246e-07
2:135243133 G T 0.065042 6.2981e-06
2:135257289 T C 0.421617 1.9342e-06
2:135259131 T C 0.085685 -1.7718e-05
2:135263081 A G 0.297817 2.9769e-05
2:135266910 A G 0.737857 1.8128e-05
2:135280431 A G 0.023376 1.4959e-05
2:135286448 G A 0.469307 -2.4480e-05
2:135289232 C G 0.339519 2.9623e-05
2:135291135 T C 1.041860 -1.0445e-05
2:135303704 G A 0.047927 -2.4696e-05
2:135318507 T C 0.126737 1.1962e-05
2:135326664 T C 0.041111 7.2380e-05
2:135334545 G A 0.023730 -8.0616e-06
2:135341120 A G 0.617803 2.8613e-05
2:135341971 C T 0.036385 -8.7188e-06
2:135363585 T C 0.065908 -2.0095e-06
2:135367656 A C 1.218218 -2.5125e-05
2:135368078 C A 0.055480 2.5104e-05
2:135374595 T C 0.304237 3.2884e-05
2:135382012 A C 0.116776 6.3316e-05
2:135382914 A G 1.355050 -5.8194e-05
2:135406890 G A 1.222698 -3.0477e-05
2:135418183 C T 0.064110 -1.0177e-04
2:135421678 C T 0.132122 -3.8940e-05
2:135456708 G A 0.320090 4.0369e-05
2:135459086 G A 0.028465 -4.2126e-05
2:135464616 G A 0.496065 6.4874e-06
2:135466877 C T 0.069521 -7.3658e-05
2:135479980 T G 0.964222 -5.1502e-05
2:135486302 A G 0.257502 5.1049e-05
2:135491958 C A 0.032107 5.6925e-05
2:135496891 C A 0.034532 -2.0816e-05
2:135520264 G A 0.037800 7.2910e-05
2:135528885 A C 0.230581 7.2396e-05
2:135539967 T C 0.742492 9.2588e-06
2:135545747 T C 0.279842 -3.2301e-05
2:135555706 C A 0.037355 4.2523e-05
2:135572090 C T 0.556877 -1.2158e-05
2:135581751 T G 0.124364 1.4319e-05
2:135594122 T C 0.054675 2.2059e-05
2:135596602 C A 0.106506 -1.1284e-04
2:135599876 C T 0.052948 -1.5532e-05
2:135607095 T C 0.031688 2.2886e-05
2:135608211 G A 0.722582 -5.9955e-05
2:135631807 C T 0.063834 5.5481e-05
2:135637338 A G 0.777166 -8.8423e-05
2:135656503 G C 0.115779 8.8340e-05
2:135659621 C T 0.045613 4.2122e-05
2:135675767 C T 0.343689 -1.0146e-04
2:135697797 T G 0.403483 -8.1070e-05
2:135699044 C T 0.025622 -7.5055e-07
2:135704649 A G 0.058300 1.3494e-05
2:135721175 C A 0.119973 1.6550e-05
2:135745129 A G 0.258735 -4.2932e-05
2:135750023 C T 0.333112 -5.0346e-05
2:135752261 T C 0.259306 -8.9815e-05
2:135755616 C T 0.272497 -4.2546e-05
2:135755629 G A 0.775082 -1.1649e-04
2:135755899 G A 0.082504 -5.7814e-05
2:135761078 G A 0.191860 3.5976e-05
2:135762656 A G 0.243785 8.0157e-05
2:135781035 T C 0.120167 -9.1170e-05
2:135796628 C T 0.037738 1.3620e-05
2:135797223 G A 0.201503 -5.5638e-05
2:135803425 T G 1.362093 2.5016e-05
2:135805792 G C 0.023707 -1.3584e-04
2:135811520 A G 0.056749 7.8353e-05
2:135837906 A C 0.534780 -6.3028e-05
2:135885357 T C 0.199124 -5.4118e-05
2:135889881 T C 0.050773 -2.9132e-05
2:135893372 G A 0.191499 2.7629e-05
2:135911422 C T 0.408069 -3.6512e-05
2:135920091 T C 0.023798 -1.0167e-04
2:135925623 A G 0.023295 -1.1836e-04
2:135930540 G A 0.026553 -9.1742e-05
2:135954405 G A 0.395316 -1.0230e-05
2:135956680 G T 0.090394 2.6462e-05
2:135988127 A T 0.138545 -1.6305e-04
2:135988235 T C 0.021562 -4.9687e-05
2:135988416 T C 0.138289 -1.8349e-04
2:135996252 A G 0.056437 7.6258e-05
2:136004969 A C 0.026119 3.0711e-06
2:136078873 G A 0.022590 -9.5242e-05
2:136105275 A C 0.023415 -1.2804e-04
2:136107777 A G 0.086045 -8.6685e-05
2:136112320 A C 0.021669 -1.1428e-04
2:136149550 A G 0.042506 -5.0253e-06
2:136193596 T C 0.028443 -8.4522e-05
2:136219999 T C 0.135273 -1.3849e-04
2:136222634 G A 0.113871 -6.9889e-05
2:136268096 A G 0.085457 -9.3133e-05
2:136279157 G T 0.027495 1.9639e-05
2:136323321 G A 0.056473 -6.2581e-05
2:136332552 T C 0.023704 -9.8607e-05
2:136345038 A G 0.096334 -1.6918e-04
2:136382320 C A 0.024116 1.9960e-05
2:136385272 G T 0.035758 -3.5121e-05
2:136388473 C T 0.235668 -6.7603e-06
2:136388934 A G 0.028767 -6.7672e-05
2:136389840 A C 0.244285 4.6420e-06
2:136393658 G A 0.216417 2.0904e-05
2:136403272 T C 0.029254 -7.7172e-05
2:136407479 G A 0.456418 -4.3509e-05
2:136409574 C A 0.129298 -7.9776e-05
2:136417660 A G 0.030487 -4.2524e-05
2:136430194 A G 0.021334 6.5555e-05
2:136462661 T C 1.841010 1.0307e-04
2:136496639 G A 0.136919 -3.0526e-05
2:136506927 C A 1.707629 3.2183e-05
2:136545299 G A 0.026839 -1.0535e-04
2:136555659 C T 1.627715 5.2149e-05
2:136561557 A G 1.752541 1.3766e-05
2:136588031 A C 0.222246 4.9184e-06
2:136590746 T C 0.222253 5.2560e-07
2:136594158 A G 1.600497 5.4021e-05
2:136643555 T C 0.414914 -5.7792e-05
2:136655568 A G 0.036924 -2.5059e-05
2:136702601 A G 0.215326 -1.1378e-05
2:136743172 T C 0.027083 -6.3962e-05
2:136743490 C A 0.177225 -3.2434e-05
2:136750790 G A 0.035943 -4.7642e-05
2:136787402 T C 0.460059 -2.7532e-05
2:136788978 G A 0.063097 1.9262e-05
2:136789378 G A 0.045181 -9.5335e-05
2:136789479 T C 0.026943 8.8648e-05
2:136793114 C T 0.087788 -1.8126e-05
2:136813435 C G 0.033227 4.6802e-05
2:136814103 T C 0.025885 3.8689e-05
2:136822223 C T 0.092796 1.6493e-05
2:136822267 G A 0.383995 -1.1691e-04
2:136825272 T C 1.308106 3.8907e-05
2:136827560 T G 0.648430 9.2960e-06
2:136840424 C T 0.100498 2.0187e-05
2:136843984 A G 0.029251 -2.4662e-05
2:136853768 T G 0.052101 1.0757e-04
2:136859144 G A 0.518119 1.2435e-05
2:136865422 G A 0.035278 2.3610e-05
2:136868073 G C 0.155981 1.1275e-06
2:136873084 A G 0.064603 -1.9216e-06
2:136880385 C T 0.125189 4.2004e-06
2:136880976 T C 0.030364 2.5219e-06
2:136887312 T C 0.151797 3.4128e-05
2:136889208 G A 1.466402 3.3344e-07
2:136893864 T C 0.144527 -3.0692e-06
2:136909730 C G 0.023619 2.8622e-05
2:136918828 A G 0.373044 3.5059e-06
2:136930350 C A 0.031958 -9.1868e-07
2:136956733 C T 0.150551 -3.1983e-04
2:136965167 C A 0.040075 -2.3317e-05
2:136970397 T C 0.555124 1.9808e-05
2:136976255 C T 1.051198 -2.7676e-05
2:136982415 A G 1.822409 3.2679e-05
2:136987694 A G 0.020279 1.3245e-05
2:136992047 A C 0.067950 -2.5257e-05
2:136999193 T C 0.042600 1.6862e-05
2:137003724 T C 0.025456 -1.1555e-04
2:137003850 A G 0.338860 -3.7656e-05
2:137015991 A G 1.310508 5.7817e-05
2:137032758 A G 0.169162 -3.4679e-05
2:137037386 A G 1.550304 -1.1603e-05
2:137037891 A G 0.149522 1.2424e-05
2:137039784 G A 1.911660 -1.4491e-05
2:137041634 A G 0.665843 1.3521e-05
2:137042866 G A 0.612000 3.9808e-05
2:137043886 A G 0.073864 -9.3218e-05
2:137048242 G A 0.050614 -2.3379e-05
2:137051974 A C 0.957172 -1.6139e-06
2:137052712 A G 0.020026 9.8143e-05
2:137054892 A G 1.442308 1.9945e-05
2:137058226 G A 1.687791 -4.8375e-07
2:137059730 T C 0.439072 -1.8831e-05
2:137059906 A G 0.193486 -5.0433e-05
2:137063516 G T 0.152998 2.0119e-05
2:137064385 C T 0.220088 -5.5793e-05
2:137064819 C T 0.030494 5.4783e-05
2:137068891 C T 0.054493 -5.7391e-05
2:137073291 T C 1.283585 7.0274e-05
2:137075869 G T 0.278505 -6.1076e-05
2:137077233 T C 0.203606 -3.4124e-05
2:137083970 T C 0.348883 -9.0921e-06
2:137091866 G A 0.346864 -2.4855e-04
2:137093578 C T 0.245061 5.7028e-06
2:137095140 C T 1.858479 -1.7322e-05
2:137107950 G A 0.145981 1.0136e-05
2:137109006 G A 0.051994 -1.4868e-05
2:137112618 C T 0.468579 -1.7674e-05
2:137116544 A G 0.143728 9.2006e-06
2:137132692 A G 0.049245 -5.6018e-05
2:137136710 C A 0.519687 -2.6665e-05
2:137147387 T C 0.026161 -1.3655e-05
2:137154912 A G 0.068414 2.1848e-05
2:137155850 G A 1.104835 -3.4845e-05
2:137157045 T C 0.537065 1.0929e-04
2:137162264 T C 0.035700 -1.6940e-07
2:137162935 A C 0.062740 -2.0991e-06
2:137163329 A G 0.973300 -1.0998e-05
2:137164476 G A 0.094117 -1.1623e-04
2:137167663 G A 0.318493 2.5046e-05
2:137186359 C T 0.301573 1.9362e-05
2:137202560 G A 0.222052 5.7855e-05
2:137213797 C T 0.100213 -2.0406e-05
2:137214361 A G 0.216235 7.3979e-05
2:137241227 A G 1.458524 4.0390e-05
2:137281317 G A 0.025223 -3.7886e-05
2:137289975 G A 0.225469 4.8704e-05
2:137304844 A G 0.052584 -2.0552e-05
2:137305274 T C 1.903111 7.2556e-06
2:137305443 A G 0.112891 -2.3823e-04
2:137307081 G C 0.141752 6.1893e-06
2:137326009 C A 0.096684 9.8273e-05
2:137338940 T G 0.226245 -1.9267e-05
2:137339556 A G 0.147390 -4.5710e-05
2:137343953 T C 0.031412 5.5927e-05
2:137352436 T C 0.140496 8.0331e-05
2:137352785 T C 1.909424 -1.1514e-05
2:137361156 A C 0.061335 1.2199e-05
2:137367507 A G 0.040481 1.9548e-05
2:137370159 C A 0.110690 -6.2714e-04
2:137370476 T C 0.054139 -5.8858e-07
2:137374057 T C 0.086730 2.1847e-05
2:137385578 C T 0.398348 5.3539e-05
2:137388373 G A 1.815943 -1.0770e-04
2:137399539 A C 0.415307 2.5052e-05
2:137417324 C T 1.686697 4.9538e-05
2:137425281 A G 0.900002 -9.6599e-06
2:137447151 T C 0.520365 3.0535e-05
2:137455713 G A 0.143628 -1.2179e-04
2:137465834 T C 1.336695 7.3339e-06
2:137479154 T G 0.059611 5.0867e-05
2:137491121 T C 1.029264 5.2663e-06
2:137498423 G T 0.149649 1.9540e-05
2:137503882 G A 0.980392 -1.7396e-05
2:137506456 T C 0.045278 -7.6702e-05
2:137506933 C T 0.022594 -1.6833e-05
2:137511278 G A 0.169646 2.2472e-05
2:137517616 G A 0.136770 -8.6351e-06
2:137524466 G A 0.062753 -6.3499e-05
2:137527584 G A 0.114338 -2.9287e-04
2:137543318 G T 0.134634 -1.0257e-04
2:137555224 C T 1.422500 2.0947e-06
2:137561821 G A 0.036073 3.9989e-05
2:137563774 T C 0.517327 2.9518e-06
2:137564022 T C 0.522216 3.5634e-05
2:137566597 A G 0.077937 3.6646e-05
2:137567677 A G 0.439342 -5.5706e-06
2:137586630 T C 0.680433 -1.8807e-05
2:137586694 G A 1.754488 -2.4519e-05
2:137587435 T C 0.035421 -3.8308e-05
2:137604108 C T 1.132683 -3.8435e-05
2:137615586 C T 1.448771 -1.7589e-05
2:137624767 C T 0.228121 1.5079e-05
2:137627127 T C 1.112245 -4.5791e-05
2:137633858 A G 1.822626 6.0748e-06
2:137646848 T C 0.021867 -4.1843e-05
2:137648914 G A 1.326065 1.8793e-06
2:137649866 C T 0.559912 -2.3918e-06
2:137659860 A C 0.035625 -1.3900e-04
2:137660927 G A 1.137912 -2.7162e-06
2:137674321 T C 1.148496 5.7496e-06
2:137680989 C A 0.280362 -4.5071e-05
2:137687330 A G 0.028653 1.1246e-05
2:137696941 A G 0.063721 6.6709e-05
2:137706678 C T 0.060326 -1.5627e-05
2:137707025 G A 1.487778 -3.1239e-05
2:137723244 T C 0.143342 2.2296e-05
2:137732182 C G 0.251530 1.7453e-05
2:137732340 A G 0.301183 2.8615e-05
2:137745116 G A 0.422863 -1.5984e-05
2:137747326 G A 0.037333 -3.6912e-05
2:137753574 C A 0.026820 -3.5012e-06
2:137760232 A G 0.133154 -2.8960e-05
2:137761508 A G 0.065532 -3.6387e-05
2:137766743 T C 0.022467 -3.5835e-05
2:137766832 T C 0.021951 8.2198e-05
2:137767548 T C 1.306022 1.0177e-05
2:137769420 A G 1.531274 3.3045e-05
2:137773404 C T 0.194518 1.3463e-06
2:137781161 C T 0.138035 4.2086e-06
2:137799633 G A 1.458722 1.2273e-05
2:137813047 G A 0.058424 -2.4034e-05
2:137826111 T C 0.216336 -7.2546e-06
2:137826351 A G 0.078343 4.1876e-05
2:137839976 T G 0.155803 -6.3404e-06
2:137844327 T C 0.557081 -9.5025e-06
2:137852550 A G 0.139418 -6.0455e-06
2:137854860 G A 0.281718 -6.4536e-05
2:137855841 G A 0.062776 -2.6810e-05
2:137865422 T C 1.437206 3.9221e-05
2:137866726 C T 1.753995 -1.4553e-05
2:137870529 T C 1.645824 -1.1705e-05
2:137874841 G T 0.411659 1.9030e-05
2:137874930 T G 0.355475 2.5385e-05
2:137875987 A C 0.070511 -1.1151e-04
2:137887399 A G 0.916136 -7.2069e-06
2:137894492 C A 0.032409 -3.7152e-05
2:137896264 A C 1.175822 -2.3655e-05
2:137901254 T G 0.822603 -3.4467e-05
2:137904785 C A 1.519788 3.5500e-05
2:137915012 T C 0.043143 -3.7393e-05
2:137916098 A G 0.030903 -4.3605e-06
2:137917922 A T 1.007780 2.6052e-05
2:137921786 G T 0.132719 2.4291e-05
2:137922894 A G 0.046671 6.3902e-05
2:137923761 T C 0.234717 2.3727e-04
2:137930391 T C 0.501738 -2.4200e-05
2:137932387 A G 0.147380 6.5385e-07
2:137934375 A G 0.260624 6.9596e-06
2:137945102 T C 0.069582 1.2589e-05
2:137956653 T C 0.040504 -8.4121e-05
2:137956994 G A 1.806183 -8.8638e-06
2:137960662 A G 0.160769 -6.1879e-05
2:137967929 G A 1.178286 -3.5996e-07
2:137985685 G C 0.241893 -1.0538e-04
2:137999060 C T 0.553485 -1.4580e-05
2:138003033 T C 0.029049 -2.6184e-05
2:138006655 T C 0.042467 -8.4795e-06
2:138023749 T C 0.045174 -4.6203e-05
2:138038497 C T 0.212353 2.4700e-05
2:138044339 G T 0.573804 6.7577e-06
2:138048168 T G 0.056862 3.5553e-05
2:138048455 C T 0.850569 -3.2945e-05
2:138053536 C T 1.092014 -2.0370e-05
2:138060089 T C 0.244876 -4.8830e-05
2:138060306 G T 0.143368 2.3903e-05
2:138066736 T C 0.041708 -1.6131e-05
2:138073174 T G 0.926425 2.2177e-05
2:138073770 T G 0.066538 -6.5499e-05
2:138073795 G A 0.374826 -1.2101e-05
2:138075056 G C 0.118366 -4.4473e-05
2:138079954 A G 0.264918 -1.3960e-05
2:138080930 C T 0.069138 -3.7617e-05
2:138094180 C A 0.331719 -1.0296e-05
2:138109121 T C 0.031510 8.0546e-06
2:138110727 T G 0.199494 -2.5214e-05
2:138111767 T G 0.251143 -2.5453e-05
2:138124587 T G 0.034285 3.4843e-05
2:138124934 G A 0.358957 -6.8779e-06
2:138142164 C G 0.495785 1.2782e-04
2:138144748 G A 0.047690 5.9827e-05
2:138166721 T C 0.040215 6.5649e-06
2:138171470 A G 0.095954 -1.0979e-05
2:138171538 G A 0.037372 1.7487e-05
2:138174109 G T 1.397673 -1.4445e-04
2:138193621 T C 0.081575 3.1233e-05
2:138196173 G A 0.495961 4.4505e-05
2:138204629 A G 0.033447 -2.2231e-05
2:138208063 T C 0.088174 -8.0404e-05
2:138240046 T C 1.628615 -2.1569e-05
2:138257035 C T 0.058086 7.2908e-06
2:138259493 A G 0.139045 -4.6318e-05
2:138263191 A G 0.999231 -1.6163e-04
2:138295727 T A 0.044713 -2.1062e-06
2:138301132 A G 0.143297 3.4063e-05
2:138304862 C T 0.022571 -3.0469e-05
2:138307248 G A 0.047132 -2.3940e-05
2:138310993 C A 0.146890 4.4056e-05
2:138324663 A C 0.490407 2.0425e-05
2:138328202 T G 0.253328 -1.9864e-04
2:138335849 T G 0.036739 4.3224e-05
2:138347431 T G 0.171691 -6.8921e-05
2:138354722 C T 0.152943 1.5575e-04
2:138368918 T C 0.817861 2.7533e-04
2:138375972 T A 0.273029 -1.5156e-05
2:138377491 C A 0.102809 7.2361e-05
2:138378370 G A 0.052821 1.5692e-05
2:138379739 T C 0.041166 -3.0562e-05
2:138388429 T C 0.295643 -8.7689e-06
2:138388595 A G 0.057090 -7.7097e-06
2:138394599 C A 0.550213 2.6641e-04
2:138398851 T C 0.132878 -2.6816e-05
2:138398906 C T 1.000208 4.9370e-05
2:138399050 G A 0.252292 1.5613e-04
2:138399261 A G 0.221325 -4.5176e-05
2:138402430 A G 0.074078 -1.0960e-06
2:138416996 T C 0.039494 1.4843e-04
2:138418875 G A 0.596465 1.1810e-05
2:138420996 G A 1.144121 1.3986e-04
2:138422856 G T 0.084695 2.5613e-06
2:138422909 A C 0.184885 1.1886e-05
2:138425728 G A 0.924027 3.0899e-05
2:138427264 A G 1.477194 -7.7014e-06
2:138429206 T G 1.891043 -2.3913e-05
2:138431373 G T 0.209906 4.2153e-05
2:138434130 G A 0.055353 4.8326e-05
2:138436251 T C 0.043282 4.5383e-05
2:138440514 C T 1.334355 -6.3808e-05
2:138446736 T C 0.056580 -9.3678e-06
2:138450142 A G 1.649598 3.8785e-06
2:138453808 G T 0.333741 1.6971e-05
2:138453862 T G 0.045437 -1.3296e-05
2:138465037 T C 0.682436 -1.5513e-05
2:138467207 A G 0.105445 -3.0118e-05
2:138471717 T C 1.623882 -1.3491e-05
2:138482703 G A 0.076139 -2.9525e-05
2:138496146 C T 0.325406 6.8102e-06
2:138497005 G A 0.081358 8.4114e-06
2:138500525 G T 0.025904 -2.5658e-05
2:138512437 A G 0.035846 2.6039e-05
2:138514874 A C 0.266392 -1.1849e-05
2:138518157 A C 0.035015 -7.2518e-06
2:138522393 A G 0.253565 3.8415e-05
2:138560990 C G 0.069829 4.5727e-05
2:138563356 G A 0.686662 -2.1791e-05
2:138563777 G A 0.051617 1.8331e-05
2:138564394 A G 1.866901 -4.2957e-05
2:138571475 G A 0.048706 4.3365e-05
2:138585323 G A 0.153719 -9.3844e-05
2:138592234 T C 0.043363 2.5518e-05
2:138606215 G A 0.279635 -6.3392e-06
2:138613680 T C 1.602347 -1.6613e-06
2:138628350 A G 0.087684 -8.3476e-05
2:138631156 C T 0.423980 -1.0127e-05
2:138631261 A C 1.756754 -1.0412e-05
2:138645507 C A 0.143306 -2.7001e-05
2:138651891 G A 0.027654 4.7681e-05
2:138654830 G A 0.193025 1.8097e-06
2:138668731 C T 0.028472 -6.1068e-05
2:138669657 C T 0.597115 3.4728e-05
2:138673421 A G 0.344923 -6.1342e-05
2:138677956 A G 1.627394 1.2207e-05
2:138690969 A C 0.028287 1.1446e-05
2:138695054 T C 0.052003 -6.7638e-05
2:138695161 A G 0.220419 1.3065e-05
2:138700958 G A 1.323855 -2.0424e-05
2:138701439 G A 0.067609 -1.8267e-05
2:138703446 C T 0.243597 -1.3917e-05
2:138703892 A G 0.312355 7.8552e-05
2:138709568 G A 0.558620 4.1253e-05
2:138718262 A G 0.075061 4.9282e-06
2:138721488 G A 0.042532 4.1188e-05
2:138721597 T C 1.232610 -6.1398e-05
2:138746039 A C 0.323050 2.8054e-05
2:138749057 T C 0.707707 5.5408e-07
2:138759649 T C 0.217868 -2.8493e-05
2:138769327 A G 0.042562 9.1257e-07
2:138769523 C T 0.042756 2.9392e-05
2:138770390 A G 0.069199 -1.2530e-05
2:138772694 T C 0.382587 -1.5446e-05
2:138773045 A G 0.053289 -6.1706e-06
2:138773229 A G 0.384148 -2.8693e-05
2:138774029 A G 0.045269 -2.2437e-05
2:138780932 C T 0.413811 1.7236e-05
2:138784191 T C 0.175832 3.0765e-05
2:138788075 A C 0.778004 -1.6533e-05
2:138788533 T C 0.086678 7.3880e-06
2:138792257 A C 0.068962 3.1431e-05
2:138793328 T C 0.902533 -7.1181e-06
2:138793890 C A 0.047235 -5.6402e-05
2:138802173 T C 0.295902 5.6248e-05
2:138805020 G A 0.054879 -1.0736e-04
2:138805486 T C 0.054542 -3.8442e-06
2:138818642 A G 1.969389 1.4924e-05
2:138825144 T C 0.130398 5.7671e-05
2:138830335 C T 0.299239 -6.0196e-05
2:138835061 T C 0.022318 1.1849e-05
2:138844951 G A 1.161989 -1.2719e-04
2:138845820 T C 0.046927 4.5318e-05
2:138849224 A G 0.145770 -2.2595e-05
2:138850940 T C 0.074948 -2.8465e-06
2:138851967 T G 0.108814 6.9829e-06
2:138855232 A G 0.066369 7.0927e-05
2:138860501 G A 0.279995 -2.0597e-05
2:138872208 C A 0.189510 -7.0809e-05
2:138874067 T C 0.029381 -4.1745e-05
2:138881079 C T 0.711407 -2.1955e-04
2:138881355 G C 0.269290 -3.3583e-05
2:138884993 G T 0.023305 2.8287e-06
2:138885523 C T 0.480728 1.7520e-04
2:138889011 T C 0.161437 4.3135e-05
2:138891962 C A 0.020799 -2.6147e-05
2:138893276 T C 0.086262 -1.0978e-05
2:138895525 T C 0.082010 2.6305e-05
2:138896871 G T 0.249413 1.8714e-06
2:138906124 T C 0.024538 -1.4633e-05
2:138922295 T C 0.088479 -1.2800e-05
2:138931135 G A 0.041163 -2.0423e-06
2:138937884 C T 0.162242 1.0859e-05
2:138940776 G A 1.619809 -2.3616e-05
2:138948549 C A 0.027401 -2.2969e-05
2:138952185 C A 0.026151 4.7010e-05
2:138965774 T C 0.171671 6.0511e-05
2:138969337 A G 0.145750 -1.7053e-05
2:138985564 T C 0.029884 2.3759e-05
2:138987598 T C 0.389101 1.5602e-05
2:138988382 T C 0.161158 -2.9898e-05
2:139011409 A G 0.031234 2.8656e-05
2:139021621 G A 1.505844 3.1583e-05
2:139021958 G C 0.032931 1.2405e-04
2:139025075 T C 0.061864 5.1513e-06
2:139052457 C T 1.484104 2.7550e-05
2:139057361 G A 0.232402 2.0860e-05
2:139059238 C T 0.110859 -4.4481e-05
2:139060071 C T 0.109570 6.0028e-06
2:139061912 C T 1.826573 -2.4258e-05
2:139063638 T C 1.202360 2.3818e-05
2:139066804 T G 0.111839 3.5816e-05
2:139068574 T C 0.071046 1.0082e-04
2:139083620 G A 1.503527 -7.5702e-06
2:139101367 T G 0.030273 -1.8865e-05
2:139104172 T C 0.044892 -1.3643e-04
2:139120047 A G 0.111939 -4.4419e-05
2:139133462 T C 1.058063 -2.7054e-05
2:139144442 T C 0.052555 -1.4098e-05
2:139146223 A C 0.020484 1.1011e-04
2:139159969 T C 0.096422 -3.4070e-06
2:139168742 C T 0.153397 1.1699e-05
2:139170297 A G 0.046437 -2.2749e-05
2:139174505 T C 0.021672 -1.7101e-05
2:139179670 T C 0.098564 2.4631e-05
2:139181897 A G 0.117474 -9.2550e-06
2:139184753 A G 0.065486 -2.5196e-04
2:139205853 T C 0.908775 2.2308e-04
2:139208680 A G 0.045269 -2.1334e-06
2:139227996 A G 1.199990 9.4083e-05
2:139239249 T C 0.068739 1.9857e-05
2:139242834 G A 0.245655 7.3371e-05
2:139246026 C A 0.041221 8.1082e-06
2:139252730 A C 0.044217 -5.5867e-05
2:139263987 A G 0.074678 -7.6779e-05
2:139303548 G A 0.195277 -1.8886e-05
2:139313243 T C 0.149662 3.3261e-05
2:139325460 G T 0.088726 -2.1704e-05
2:139328799 C T 0.032084 6.3876e-05
2:139328819 T C 0.037995 5.8271e-05
2:139328891 T G 0.069920 1.2024e-04
2:139331652 A G 0.164849 1.8100e-04
2:139337976 G A 0.150983 -4.1572e-06
2:139361245 G A 1.354147 -2.9472e-06
2:139368219 C T 0.065006 -5.8383e-05
2:139370544 T C 0.060228 -1.1833e-05
2:139372920 G A 0.146185 -1.0833e-05
2:139380924 C T 0.072611 -3.1378e-05
2:139383954 G A 0.071238 4.5234e-05
2:139393692 T C 0.089885 -6.9245e-05
2:139402742 C A 0.409825 -7.8536e-06
2:139409648 T G 1.402993 5.4740e-06
2:139411119 T C 0.105753 -8.1599e-07
2:139412389 C T 1.685750 -3.0230e-05
2:139414418 A G 1.833876 -5.9919e-05
2:139414906 T C 0.670173 4.3675e-05
2:139415937 T C 0.236992 -9.7396e-06
2:139416621 A G 0.074318 7.4385e-05
2:139418045 G A 0.039319 -1.4813e-05
2:139427669 C T 0.646333 -5.9277e-05
2:139429068 A G 1.430650 -2.7328e-05
2:139433639 A G 0.058612 -2.1222e-04
2:139434804 T C 0.070865 -2.0323e-05
2:139436576 G A 0.278307 -1.3385e-05
2:139440762 A C 0.126974 3.9443e-06
2:139440903 T A 0.025268 2.7611e-06
2:139461957 C T 1.217426 -1.7532e-05
2:139463971 A G 0.148435 1.2946e-05
2:139469832 A G 1.955361 -1.1190e-04
2:139478081 T C 0.454522 -3.1275e-05
2:139483055 A G 0.373544 8.6871e-05
2:139488033 C T 0.333222 -3.0689e-05
2:139488901 T C 0.325935 -2.7688e-06
2:139492443 T C 0.040624 5.1788e-05
2:139502371 G C 0.219702 -3.1827e-05
2:139503337 G A 0.298690 4.1082e-05
2:139504936 A T 0.726857 -1.3224e-05
2:139505868 C T 0.329126 3.5265e-05
2:139505916 T C 0.031812 -9.2889e-05
2:139509687 T C 0.069998 5.2015e-05
2:139509742 A C 0.270848 -2.2008e-06
2:139510209 C T 0.091183 -5.3310e-05
2:139511198 G A 0.060757 7.3550e-05
2:139512750 G A 0.795677 -1.8888e-05
2:139513222 G C 0.136494 -5.2914e-05
2:139514001 T G 1.714552 1.2287e-05
2:139517800 C T 0.037326 5.6593e-05
2:139518569 G A 0.170373 3.2353e-05
2:139520561 C A 0.049715 2.4941e-05
2:139520581 T C 0.041471 5.5655e-05
2:139523391 T G 0.049978 1.6300e-05
2:139526260 A G 0.085237 2.2475e-05
2:139527658 C T 0.519041 -1.4290e-04
2:139528886 T C 0.173206 -5.5758e-05
2:139529583 G C 0.062984 1.0392e-05
2:139531083 T C 0.303471 2.4821e-05
2:139568401 G A 0.500940 -5.0507e-05
2:139568830 A G 0.055765 -3.5946e-04
2:139575344 A G 0.647554 -1.6434e-04
2:139587678 A G 0.049134 3.0044e-05
2:139597274 A C 0.049079 -2.6749e-04
2:139599745 T G 0.541047 -1.7349e-05
2:139609109 C T 0.682614 3.6893e-05
2:139614863 C A 0.042828 -5.4339e-05
2:139622704 T C 0.122803 8.6742e-05
2:139623669 G A 0.101488 2.3083e-06
2:139631796 G A 0.164540 2.7895e-05
2:139633128 C T 0.108077 1.9058e-05
2:139635969 A G 0.590957 1.1293e-05
2:139636253 T C 0.040692 3.9913e-05
2:139642496 G A 0.030471 8.4172e-05
2:139650245 T C 0.070287 -3.8672e-05
2:139667920 A C 0.395638 2.9050e-05
2:139671955 A G 0.584456 1.6176e-05
2:139684380 C A 0.047924 -1.9489e-04
2:139687146 T C 0.077466 2.7819e-05
2:139692534 G C 0.027482 -5.0473e-05
2:139703671 T C 0.892867 1.0451e-05
2:139707158 C T 0.745010 -7.3998e-07
2:139710335 G A 0.056989 -3.6162e-05
2:139711138 C T 0.136708 8.9596e-05
2:139713486 T C 0.041357 2.4513e-05
2:139753275 T C 0.896103 5.3511e-06
2:139757233 G A 0.471160 -6.7163e-05
2:139758810 C T 0.079725 1.5812e-04
2:139760389 T C 0.048420 9.7072e-06
2:139777055 C A 0.106792 1.1581e-05
2:139780459 G A 0.919580 3.5240e-05
2:139780955 T G 0.040715 2.3489e-05
2:139785925 T C 0.169279 9.6458e-06
2:139788919 T C 0.152586 -6.8113e-05
2:139796101 A G 0.160068 1.2711e-05
2:139801479 T C 0.026898 -2.4470e-05
2:139810076 G A 0.917282 2.9321e-05
2:139811388 T C 1.895094 -5.5409e-05
2:139812411 G T 0.122115 8.1166e-05
2:139818324 A G 0.039958 3.6605e-05
2:139820383 C T 1.343923 8.2035e-06
2:139820593 T C 0.200828 -3.6217e-06
2:139830401 T G 1.661345 7.2946e-05
2:139832149 T G 0.546422 1.1206e-06
2:139832756 G A 0.593891 3.8374e-05
2:139837694 C T 1.600175 6.4367e-05
2:139839814 C A 0.033451 -7.2182e-05
2:139842781 G A 0.762054 -5.7527e-06
2:139845122 T C 0.208819 -4.8314e-06
2:139847936 C T 0.142278 -4.5540e-06
2:139858497 G A 0.279596 -7.4753e-05
2:139873007 A G 0.082838 5.4598e-05
2:139873403 A G 0.203885 6.7285e-05
2:139876323 A G 0.064847 6.9840e-05
2:139879505 A G 0.021760 -3.1197e-05
2:139884468 T C 0.540583 3.5780e-05
2:139892619 C A 0.046924 -1.5870e-05
2:139894416 G A 0.151184 -2.2021e-05
2:139894894 A C 0.256450 2.9815e-04
2:139906028 T A 0.020916 -2.5607e-05
2:139907213 T C 0.039501 -1.3943e-04
2:139909389 A C 0.084870 2.7793e-05
2:139930003 T C 0.848644 2.9015e-05
2:139932584 G A 0.043555 2.7997e-05
2:139937146 T C 0.351122 7.7031e-05
2:139951042 C A 1.565014 -5.9001e-05
2:139951325 A G 0.050488 4.8568e-05
2:139954114 A G 0.058985 1.2799e-05
2:139955070 A G 0.088346 6.0303e-06
2:139974728 A G 0.641189 -1.5631e-04
2:139986074 T C 0.050939 -8.2050e-05
2:139987230 C T 0.058641 -6.9483e-05
2:140000745 G A 0.635314 -1.8103e-04
2:140002534 C T 1.009211 4.9942e-06
2:140002855 A G 0.602438 1.6653e-05
2:140004659 G A 0.099210 -6.2403e-06
2:140015929 T C 0.059793 4.4914e-05
2:140018042 A G 0.373602 1.0026e-04
2:140037965 T C 0.059923 3.5777e-05
2:140038693 T C 0.155111 -4.9849e-06
2:140049241 C A 0.430422 -2.6077e-05
2:140056052 G A 0.823197 9.5518e-06
2:140057738 T C 1.698340 8.8455e-05
2:140061178 T C 1.076502 1.9018e-04
2:140065413 T C 0.468635 -8.2749e-05
2:140082022 C A 0.605355 3.1635e-05
2:140084615 G A 0.730732 1.3727e-04
2:140086304 T C 1.804323 1.8671e-04
2:140094464 T C 0.037794 -3.3222e-05
2:140109691 T C 0.468008 -1.0424e-05
2:140117143 A G 0.040861 1.7650e-04
2:140120244 G T 0.230783 5.7841e-05
2:140130968 C T 0.093627 -1.9127e-05
2:140133860 G T 0.030409 7.2730e-05
2:140136592 A G 0.513939 1.4213e-05
2:140147832 T C 0.158883 -5.7686e-07
2:140148908 T C 0.087888 3.0507e-05
2:140160736 G A 0.236145 6.9900e-05
2:140174969 A C 0.032539 -4.7502e-05
2:140183276 T C 0.506584 8.7410e-06
2:140193111 C T 0.060455 -1.5387e-05
2:140203973 G A 0.414483 -7.6322e-06
2:140204407 A G 1.444279 1.7415e-05
2:140204688 G A 0.093195 5.0496e-05
2:140229257 C A 0.558133 -2.9768e-05
2:140236180 A G 0.041656 7.5743e-05
2:140248011 T C 0.072789 -1.3756e-05
2:140255995 G A 1.454665 1.6601e-05
2:140283908 A G 0.047492 3.2866e-05
2:140288555 A G 0.247696 1.0570e-04
2:140299713 G A 0.097684 3.7822e-05
2:140310198 G A 0.491770 -4.0071e-06
2:140313347 A G 0.124974 -4.5288e-05
2:140315787 A G 0.041649 7.0398e-05
2:140322277 A G 0.056651 -6.8888e-06
2:140342040 G A 0.047446 -1.2102e-04
2:140359548 G A 0.628261 2.3059e-05
2:140364849 G A 0.641163 -2.3885e-05
2:140371219 A G 0.048076 3.8669e-05
2:140373387 A C 0.175865 -9.2626e-05
2:140377533 A G 0.116227 1.5963e-05
2:140402339 T G 0.025950 2.0436e-05
2:140433985 T C 0.141427 6.8207e-05
2:140434099 A G 0.091589 -1.6672e-05
2:140437626 G A 1.941093 5.3951e-05
2:140445705 T C 0.020786 5.0991e-05
2:140447504 A G 0.021055 -4.6913e-06
2:140454977 T C 1.928217 9.6423e-05
2:140455644 G A 0.704146 -2.3996e-05
2:140455682 C T 0.036998 2.0778e-07
2:140468272 A C 0.041263 5.4237e-05
2:140474772 A G 0.602603 1.7845e-05
2:140474921 T C 0.044116 2.3721e-05
2:140488871 T C 0.028855 -1.3140e-05
2:140494388 G A 1.764858 4.7619e-07
2:140500835 T C 0.040098 3.7750e-05
2:140505193 G A 0.175826 -1.1396e-04
2:140518824 C G 0.159681 -8.4647e-05
2:140530521 A C 0.054275 -6.2209e-05
2:140534511 A G 0.692458 5.8563e-06
2:140554214 G A 0.726529 8.2045e-06
2:140560317 C T 0.350665 5.4404e-05
2:140585583 A G 1.186744 -6.0381e-06
2:140589636 T C 0.353953 -2.6470e-05
2:140621277 C A 0.077028 -1.3956e-04
2:140622586 T G 0.157675 -9.8824e-05
2:140625133 A G 0.057284 -8.2642e-05
2:140634162 G A 0.025265 6.8781e-05
2:140634457 C A 0.836404 4.7780e-05
2:140635199 C T 0.396887 -4.5451e-05
2:140642349 G A 0.362765 2.1742e-05
2:140648825 A G 0.140301 8.6492e-05
2:140653072 G A 0.030945 5.3221e-05
2:140656029 A G 0.623652 2.8536e-05
2:140657911 C T 1.061436 2.0550e-05
2:140678237 A C 0.945841 6.9919e-06
2:140681452 T C 0.041607 -5.2191e-05
2:140690321 T C 0.939119 -8.1499e-06
2:140695101 A G 0.032912 4.7462e-05
2:140695937 T C 0.064652 -2.8655e-05
2:140700670 G T 0.067291 -1.1297e-04
2:140705119 A G 0.101504 -1.7864e-05
2:140706921 G A 0.191525 8.2100e-05
2:140708845 C T 0.043960 -1.0443e-04
2:140713355 C T 0.762288 -5.3414e-06
2:140718693 T C 0.068946 -6.6401e-05
2:140720357 G T 0.212288 -1.0951e-05
2:140724997 T C 0.623837 -3.4494e-05
2:140726712 C T 0.080774 -9.2591e-05
2:140726859 A G 0.245674 2.0355e-05
2:140728191 A G 0.063052 7.8932e-05
2:140745326 C T 1.793966 -4.9102e-05
2:140749362 C T 0.049150 -1.6033e-05
2:140753744 C A 0.065791 2.2722e-05
2:140754047 G A 0.026810 -2.1043e-05
2:140759805 G A 0.259245 2.4388e-05
2:140771444 A G 0.035135 1.7323e-05
2:140772874 T C 1.798608 -4.1341e-05
2:140781290 G A 0.030474 -1.8140e-05
2:140781752 C T 0.617433 -3.8373e-05
2:140791757 T C 0.680089 -1.5056e-05
2:140793634 A G 0.209043 -2.1553e-06
2:140795109 A G 0.064850 1.5253e-05
2:140807488 G A 0.044142 -4.4314e-05
2:140814538 T C 1.578711 -1.8825e-05
2:140815297 A G 0.032234 -9.7975e-06
2:140819636 T G 0.060835 7.9194e-06
2:140824464 G C 0.073130 8.6362e-06
2:140829796 T C 0.114721 1.4346e-05
2:140834345 A C 0.405381 -2.7390e-05
2:140843898 A G 0.073432 -9.1986e-06
2:140848075 C T 0.733942 -1.0790e-05
2:140851621 A C 0.373774 3.9046e-05
2:140852448 G A 0.106175 1.3761e-06
2:140869488 A G 0.029893 -6.4384e-05
2:140869788 A G 1.882397 -2.5731e-05
2:140873786 C T 0.081368 -2.1149e-05
2:140875226 C T 1.522819 -3.4633e-05
2:140885736 C G 0.144566 3.2884e-04
2:140891843 T C 0.743131 -4.7637e-06
2:140902383 G A 1.463828 1.7426e-04
2:140903128 G T 0.130950 -4.0261e-05
2:140904596 C T 0.052059 3.8860e-05
2:140904795 C T 1.140252 6.5473e-05
2:140916604 G C 0.101550 -1.1414e-05
2:140921837 A G 0.073737 -9.9883e-05
2:140922100 G A 0.480845 -5.7778e-05
2:140922911 G A 1.882491 3.5872e-05
2:140923936 T C 1.117185 4.1223e-05
2:140929281 C T 0.107986 -2.8418e-05
2:140931482 G A 0.079995 1.1466e-05
2:140931511 A G 0.023084 1.9761e-05
2:140932485 A C 0.146348 -5.5943e-05
2:140941071 T C 0.055191 5.8991e-04
2:140947970 G A 0.113501 7.0166e-05
2:140948604 T G 0.029384 4.3669e-05
2:140951019 G A 0.129158 -1.9289e-05
2:140958641 G A 0.602097 2.1469e-04
2:140958658 A C 0.042471 3.2520e-05
2:140963503 T C 0.030302 4.8587e-05
2:140968308 C T 0.348743 -9.0413e-05
2:140968482 A G 0.048371 -1.0681e-04
2:140970913 C T 0.334624 -1.0933e-04
2:140982187 C T 1.102907 -2.1700e-05
2:140983296 G A 0.063695 2.6993e-05
2:140988356 G A 0.083036 -2.6219e-06
2:140988519 G A 0.053672 -1.9376e-05
2:140988796 A G 0.342524 2.0629e-04
2:140991825 G C 0.080365 -1.2589e-05
2:141040477 G A 0.088424 6.2408e-05
2:141041323 G T 0.171736 -6.8522e-05
2:141049907 G A 0.200260 2.0868e-05
2:141058172 C T 0.860702 4.7932e-05
2:141072519 G C 0.030809 8.1561e-05
2:141077263 C T 0.840075 4.2595e-05
2:141101698 C T 0.122332 -3.6257e-06
2:141116447 T G 0.067405 -1.3344e-05
2:141116706 C A 0.037693 2.5552e-06
2:141117459 G A 0.120748 -8.2056e-05
2:141121496 G A 0.039241 -4.6179e-05
2:141125522 A G 0.042224 7.5779e-05
2:141128779 G C 0.041961 3.0521e-05
2:141132080 A G 0.181931 -5.5430e-05
2:141138010 A C 0.089849 -3.6302e-04
2:141150397 C A 0.052188 9.3551e-05
2:141168279 G A 0.128733 -1.0123e-04
2:141169557 T C 0.031003 5.2497e-05
2:141173364 T C 0.068583 -1.9211e-05
2:141176515 C T 0.035366 3.2840e-05
2:141192308 G T 0.142268 -1.3923e-04
2:141194692 A C 0.709645 -6.0990e-05
2:141202412 T C 0.245554 2.6510e-04
2:141219962 C T 0.108132 -1.5621e-05
2:141231988 A G 0.082669 1.6696e-06
2:141242918 C T 0.083387 -1.5024e-06
2:141249655 A G 0.056275 -6.0087e-06
2:141258508 T C 0.086804 8.5665e-05
2:141259283 A G 0.468752 4.7631e-06
2:141260668 G A 1.154436 1.1074e-05
2:141270270 G T 1.426145 6.5959e-05
2:141274576 C T 1.500800 2.5447e-05
2:141279190 G A 0.494029 -4.1635e-05
2:141286741 G A 0.039984 4.1212e-07
2:141287734 C T 0.152041 1.0935e-05
2:141288399 T C 0.132573 -2.1150e-04
2:141289540 T C 0.058083 2.3927e-04
2:141290822 G A 1.094490 -3.0867e-05
2:141293974 A G 0.023145 1.7402e-04
2:141297154 T C 0.036661 3.8503e-05
2:141298635 T C 0.020477 -3.6846e-06
2:141313962 T G 0.036336 1.4219e-05
2:141315487 T C 0.208348 -7.8201e-05
2:141331427 G T 0.257596 -2.2683e-05
2:141332832 G A 0.777952 5.2666e-04
2:141333821 G C 0.033006 9.4535e-06
2:141336719 T C 0.021652 8.7029e-05
2:141336991 G A 0.144644 -9.5864e-06
2:141337820 T C 1.890277 2.8202e-06
2:141340564 C G 0.404541 1.5775e-04
2:141340626 A C 1.114075 -3.7529e-06
2:141343336 C A 0.144141 1.0210e-04
2:141345946 C T 0.135497 -7.6511e-05
2:141354420 T C 0.369665 4.4370e-05
2:141355324 C T 0.061328 -2.2595e-05
2:141360623 T C 0.163894 4.9996e-05
2:141361994 G A 0.337006 -8.9241e-05
2:141362058 C A 0.123033 -1.5052e-04
2:141362189 C T 0.153060 -2.9519e-05
2:141365900 G T 0.120437 2.3890e-06
2:141370160 T C 0.767455 -3.8102e-04
2:141373244 A G 1.397842 -1.7148e-05
2:141376397 T G 0.512105 2.1102e-04
2:141379397 T C 0.020370 4.0216e-06
2:141382827 C A 0.889106 -2.5006e-04
2:141393845 C T 0.041929 -1.0970e-05
2:141394853 G A 0.025901 -8.5837e-06
2:141395895 A G 0.085152 2.4689e-05
2:141399837 A C 1.316552 2.2405e-05
2:141406093 T G 0.452604 -2.7012e-05
2:141406157 C T 0.122073 3.9751e-05
2:141407271 C T 0.098301 -5.9495e-05
2:141424522 C T 0.040156 4.7093e-05
2:141424751 T C 0.026080 3.8768e-05
2:141424878 C T 0.148626 7.0875e-05
2:141437305 T C 1.761937 -3.9534e-06
2:141442535 T C 0.031042 -2.1475e-05
2:141443804 A C 0.025242 3.1423e-05
2:141456670 G A 0.035742 4.6169e-05
2:141459964 T C 0.343219 2.4273e-06
2:141466022 A G 0.109275 -9.3967e-05
2:141470152 G A 0.044499 1.7341e-05
2:141483789 A G 0.113721 9.1393e-06
2:141487275 A G 0.339528 -1.6967e-06
2:141490001 G A 1.182544 2.9504e-05
2:141493133 C G 0.237690 -3.2063e-05
2:141500692 C T 0.181551 1.7591e-05
2:141504681 G A 0.061627 2.8450e-05
2:141505318 A C 0.070894 -4.3000e-05
2:141517707 A C 0.117649 -1.3061e-05
2:141518019 A G 0.647946 -1.3732e-05
2:141520969 T G 0.047119 -2.7454e-05
2:141523403 T G 0.056067 -7.7796e-05
2:141526325 A G 1.812587 -1.3393e-04
2:141544742 T C 0.083088 -3.5668e-05
2:141549690 A C 1.080394 1.3790e-05
2:141558996 C A 1.098093 8.9526e-06
2:141562876 G A 0.089703 -3.6934e-05
2:141566421 T C 0.091027 -4.9284e-05
2:141576627 T C 1.747847 3.7477e-06
2:141582815 G A 0.072001 -4.0775e-05
2:141583482 C T 1.149094 8.2097e-06
2:141588341 C T 0.058307 4.6339e-06
2:141592252 A C 0.065454 -8.4636e-05
2:141594886 T C 0.098655 -2.0321e-05
2:141603818 C A 0.023873 1.3484e-04
2:141605795 G A 1.703627 -3.0066e-04
2:141613125 G A 0.158467 -3.8722e-05
2:141621180 G C 0.641065 4.8901e-06
2:141641717 T C 0.116948 -6.0651e-05
2:141641929 T C 1.132086 -1.0657e-05
2:141650242 C A 1.251630 -3.2824e-05
2:141650327 C G 0.354680 -1.0948e-05
2:141660295 G A 0.515357 1.0277e-05
2:141664852 C G 0.025265 3.2697e-05
2:141684270 C T 1.389416 1.0839e-05
2:141685272 A G 0.060653 7.1022e-06
2:141690177 G A 0.050364 1.1335e-04
2:141691006 C T 0.103514 5.6140e-05
2:141695635 C G 0.026414 9.8940e-05
2:141699291 G A 0.126555 -4.5249e-05
2:141712922 G A 0.069939 4.0010e-06
2:141713836 C T 0.131680 2.0711e-06
2:141721142 T A 0.321193 -1.0017e-05
2:141722881 T C 0.440380 8.9883e-06
2:141732765 T G 1.568065 -2.6275e-05
2:141737084 C T 0.093520 -2.7876e-05
2:141737303 T C 0.267411 1.7379e-06
2:141742579 A G 0.051163 -4.5751e-05
2:141754461 T C 0.518230 -4.6727e-06
2:141764012 T C 0.088525 8.6842e-06
2:141764700 G A 0.100450 6.8283e-05
2:141766952 C T 0.020549 1.4464e-05
2:141773450 C T 0.024002 1.6102e-05
2:141773523 G A 0.109528 -9.7723e-05
2:141777030 T C 0.163550 -3.4820e-05
2:141779064 T C 0.794505 -6.3745e-06
2:141782073 C T 1.196848 1.0030e-05
2:141784568 T C 0.092786 8.9931e-05
2:141788760 C T 0.147480 -6.0146e-06
2:141789516 A G 0.042958 6.6907e-05
2:141790926 C T 0.186832 -3.2056e-05
2:141795194 G A 0.326260 7.3081e-05
2:141795269 A C 1.295211 -5.6412e-05
2:141795421 G A 0.343449 1.4449e-05
2:141795620 G A 1.635275 9.5248e-06
2:141796109 G A 0.098875 -3.6589e-05
2:141798089 G A 0.044087 2.9813e-05
2:141798164 G T 0.181986 -2.3929e-05
2:141798761 T C 0.158315 9.0105e-06
2:141799879 A G 1.241185 1.1107e-06
2:141800073 T C 1.531492 1.8936e-05
2:141803565 T C 0.021308 -3.2117e-05
2:141804323 G C 0.121265 4.6924e-06
2:141811867 T C 0.252958 -4.7205e-06
2:141818657 C T 0.069128 1.2148e-05
2:141822622 A G 1.142063 -1.2790e-05
2:141829763 T C 0.188981 7.3790e-05
2:141839252 T C 1.758331 1.5027e-05
2:141844528 T G 0.127126 3.2959e-05
2:141845357 T C 0.054113 -4.0860e-06
2:141850541 T G 0.029342 4.6321e-05
2:141857815 T C 0.494286 -3.2505e-05
2:141859861 C T 0.695117 -1.7210e-05
2:141860828 C T 0.050066 1.1689e-05
2:141863425 G A 0.068112 3.5368e-05
2:141870078 G A 0.028303 4.0036e-05
2:141878395 C T 0.022584 -4.4938e-05
2:141878501 A C 0.575589 7.7825e-07
2:141881224 G A 0.052760 6.9740e-05
2:141881959 C T 0.065652 -3.0132e-05
2:141888789 C T 0.145864 3.5332e-05
2:141893542 A C 0.031214 3.0759e-05
2:141904724 C T 0.056505 1.2490e-05
2:141907678 C G 0.022217 -1.3062e-05
2:141914514 T C 0.223567 -6.3145e-05
2:141916380 T C 1.422749 1.8635e-05
2:141918457 A C 0.065629 2.5257e-05
2:141919819 C T 0.353310 9.3705e-05
2:141921632 A G 0.075600 2.5802e-05
2:141930393 A C 0.041179 2.3360e-05
2:141937011 G A 0.100904 1.5141e-05
2:141940871 G A 0.030286 -1.0845e-04
2:141942235 T C 1.241299 4.6971e-06
2:141947577 T C 0.021721 3.8693e-05
2:141947619 G A 0.107905 3.3690e-05
2:141948377 A C 0.028300 -6.9986e-05
2:141951944 C A 0.937792 3.3258e-05
2:141955975 A G 0.082127 -4.4664e-05
2:141958204 A G 0.050043 7.8890e-06
2:141962864 A G 0.035414 1.5914e-05
2:141967308 G A 1.735017 1.4963e-07
2:141996255 A G 0.690962 1.5744e-05
2:141998641 A G 0.040475 1.3284e-05
2:142003423 A G 0.025138 -1.1173e-05
2:142008500 C T 0.447424 4.0346e-05
2:142013612 G T 0.793976 4.8985e-06
2:142025475 T C 0.043999 -4.2657e-05
2:142030583 C A 0.023256 7.0251e-06
2:142035262 G A 0.062318 7.4997e-05
2:142039754 T G 0.036690 -4.7702e-05
2:142053453 A G 0.270777 -2.9192e-05
2:142058031 C A 0.225885 3.9963e-05
2:142059019 C G 0.154852 -1.0817e-05
2:142077308 C T 0.852864 -9.4417e-05
2:142078147 T C 0.444704 1.2460e-05
2:142083889 G A 1.459943 1.4649e-05
2:142085018 A G 0.080887 -2.6295e-05
2:142090147 G A 0.156611 1.7833e-04
2:142090259 A G 0.049929 -3.8766e-05
2:142094007 C T 1.156374 3.5942e-05
2:142095491 T C 0.419747 -2.5035e-05
2:142099499 T G 1.249845 9.8379e-06
2:142113274 T C 0.096688 -1.1843e-05
2:142117626 C A 0.054983 -8.2900e-05
2:142130116 G A 0.206673 5.2723e-07
2:142134095 G C 0.204038 -1.7859e-05
2:142138525 T G 0.092527 -1.1251e-04
2:142139649 C T 0.074545 7.5933e-06
2:142142927 G A 0.102767 -8.1694e-05
2:142146200 C T 0.097895 -1.8995e-05
2:142146394 C T 1.359165 5.1666e-05
2:142149328 A G 1.338691 4.0526e-05
2:142149861 A C 0.086736 1.3635e-05
2:142150285 G A 1.961265 4.3039e-05
2:142152653 C A 0.021805 -7.0959e-05
2:142157145 G A 1.885788 -1.7634e-05
2:142158186 T C 1.459005 2.2134e-05
2:142166561 G T 1.584713 3.3494e-05
2:142167451 A G 0.125075 5.7007e-05
2:142170876 C T 0.091981 -5.2956e-06
2:142175497 T C 0.149327 3.1185e-05
2:142175896 A C 0.646739 1.2956e-05
2:142179493 T C 0.024966 5.3058e-05
2:142182111 G C 1.723452 -1.2418e-05
2:142186960 T A 0.041867 1.2537e-05
2:142191075 C T 0.969386 -2.5799e-05
2:142199346 T G 0.454707 -1.1399e-05
2:142209792 G A 0.057654 4.0966e-05
2:142210528 T C 1.811026 -3.9724e-05
2:142212674 C A 0.258261 3.9575e-05
2:142213578 C T 0.075477 3.5966e-05
2:142224865 A G 0.216378 -1.3501e-04
2:142228325 T G 1.546698 6.5642e-05
2:142232633 T C 1.094016 5.7416e-05
2:142235081 G A 0.797485 7.8083e-07
2:142236956 T C 1.100897 6.8882e-05
2:142242577 C T 1.069518 6.5598e-05
2:142244572 T C 0.357766 4.4135e-06
2:142244635 T C 0.056473 -3.4538e-06
2:142250234 A G 0.035820 2.3487e-05
2:142253260 C T 0.075185 -4.8428e-06
2:142256488 A G 0.083857 5.3110e-05
2:142291951 C A 0.866041 5.3164e-06
2:142296704 A C 0.063886 -5.1234e-05
2:142303739 T C 0.046012 3.9984e-05
2:142305481 A G 0.526231 3.8398e-06
2:142309015 T C 0.072306 1.5409e-05
2:142312886 C T 0.148162 -3.0089e-05
2:142314253 T C 0.216748 -1.0917e-04
2:142316883 A G 0.024953 -6.5400e-05
2:142340145 T C 0.060254 -8.0136e-06
2:142350130 A G 0.552417 -2.9946e-05
2:142350168 A G 0.136091 2.1610e-04
2:142351962 G T 0.649384 -4.9656e-05
2:142363699 G A 0.060436 -7.4150e-05
2:142368703 G A 0.153842 -1.4169e-05
2:142369074 A G 0.435694 -8.3741e-05
2:142375722 A G 0.044756 -5.4316e-05
2:142377856 T G 0.035671 2.3677e-05
2:142381682 T G 1.890096 -4.2124e-04
2:142384387 A G 1.566270 -2.7033e-04
2:142406689 G A 0.221318 -1.4054e-05
2:142408609 T C 1.147097 5.4483e-06
2:142414531 A G 0.333082 -1.3767e-04
2:142431367 T C 0.106646 -5.5853e-05
2:142431893 C T 0.081439 -2.8747e-05
2:142434913 C A 1.104471 -5.3508e-05
2:142435465 G T 0.159818 -1.6710e-06
2:142457157 T C 0.567887 -2.6536e-04
2:142459762 A C 0.040507 -4.9101e-05
2:142467582 A G 0.092618 1.9298e-04
2:142468472 T C 0.122313 -2.9276e-05
2:142478064 G A 0.080631 -3.4456e-04
2:142478672 G A 1.139713 -4.5409e-05
2:142486771 T C 0.364378 -5.4832e-05
2:142488678 C T 0.584459 4.4382e-05
2:142489811 A G 1.560317 2.6659e-05
2:142493732 G T 0.173041 2.0802e-06
2:142496643 G A 0.340957 9.6882e-06
2:142496985 A G 1.893513 -7.2473e-05
2:142500561 T C 0.906558 -1.1153e-04
2:142504546 T C 0.113374 1.0665e-05
2:142504788 T A 0.218400 -3.4110e-06
2:142507423 A G 0.118567 -8.5037e-06
2:142509698 C T 0.846262 1.4592e-06
2:142513131 C A 1.468372 1.6365e-05
2:142515592 A C 0.839660 9.5573e-06
2:142518602 G A 0.167711 2.9188e-05
2:142522188 A C 0.038917 -4.0684e-05
2:142523863 A G 0.152651 2.6432e-05
2:142524373 G A 0.326919 1.3000e-04
2:142533220 C A 1.044051 -2.4532e-05
2:142535388 C T 0.103900 1.9937e-05
2:142539019 A G 0.030705 1.1686e-04
2:142540973 T C 0.215859 1.1139e-04
2:142545909 C G 0.149097 -1.7126e-05
2:142549946 T G 0.053659 1.4534e-05
2:142550869 T C 0.073036 -6.1840e-06
2:142560759 C T 0.112163 -1.0145e-05
2:142565707 G A 0.039128 -3.8975e-05
2:142567910 C T 0.430465 -5.2348e-05
2:142568919 A G 0.188205 3.6093e-05
2:142569225 G T 0.232133 -1.6902e-05
2:142572590 C A 0.134355 1.0334e-05
2:142574470 A G 0.119612 -2.3462e-05
2:142581862 G T 0.153264 1.5126e-05
2:142584472 T G 0.426953 8.3659e-07
2:142592185 C T 0.243733 2.9181e-05
2:142601693 C T 1.490813 7.7880e-06
2:142608963 G A 0.469534 -6.3770e-07
2:142616895 A G 0.033960 4.4654e-05
2:142617818 T C 0.045992 1.1326e-04
2:142630661 A G 0.069651 -2.4834e-07
2:142631483 C T 0.766458 -4.9462e-05
2:142634907 C T 0.354702 -6.3894e-05
2:142635318 G A 0.086899 -2.5836e-05
2:142636460 G A 0.175196 6.2516e-05
2:142636890 A G 0.543771 -3.9934e-07
2:142641628 C T 0.850673 -1.4796e-05
2:142644422 T C 0.066580 2.1389e-05
2:142654735 T C 0.961301 1.9440e-05
2:142656200 A G 0.773742 -3.0095e-05
2:142657106 T C 0.117220 1.0361e-04
2:142672805 C T 0.251507 -2.2512e-05
2:142672894 C T 0.144527 3.3596e-05
2:142680727 T C 0.037884 -3.3891e-05
2:142682421 A G 1.751025 5.3058e-06
2:142682738 C T 0.101913 -2.5705e-04
2:142697657 C T 0.105971 -2.8097e-06
2:142701852 C T 0.561466 -2.0452e-05
2:142702491 A G 0.172317 2.1418e-05
2:142711335 T C 0.023775 -2.6904e-05
2:142714632 G T 0.061357 4.6790e-05
2:142717631 A G 0.800253 2.0282e-05
2:142723642 A C 0.105218 3.5861e-05
2:142724921 A G 0.041724 -4.7750e-05
2:142731566 T C 0.191055 -1.0885e-04
2:142737885 G C 0.069316 -2.8543e-05
2:142738865 C T 1.085354 3.8478e-05
2:142742077 C T 1.673971 2.5677e-06
2:142744474 A G 0.451293 4.0883e-05
2:142744862 G T 0.028121 4.0568e-05
2:142746445 G A 0.413869 2.6684e-05
2:142752010 C T 0.589244 -3.5330e-05
2:142759003 A G 0.632078 2.1375e-04
2:142759245 A G 0.057278 -3.6796e-06
2:142760524 C T 0.021587 1.7905e-05
2:142760860 G A 0.044564 1.8261e-05
2:142765385 C T 0.049637 1.9454e-05
2:142770748 T C 0.793453 6.6023e-05
2:142776412 G T 0.659018 9.8479e-05
2:142776573 C T 0.158389 -2.1555e-05
2:142777901 T C 0.039939 -7.1324e-05
2:142780823 T C 0.034950 -2.1594e-06
2:142783437 A G 0.096337 6.5374e-05
2:142787820 A G 0.049524 -1.5922e-06
2:142789451 T C 0.097967 -2.8206e-05
2:142790401 G A 1.049481 -1.5658e-04
2:142791333 C T 0.076697 6.6050e-05
2:142797453 T C 0.182473 7.6591e-05
2:142797509 T C 1.140918 -1.7669e-04
2:142798840 C T 0.040770 -3.9675e-05
2:142809455 G A 0.106743 -2.5526e-05
2:142815877 T C 0.030059 2.0759e-04
2:142816787 C T 0.069115 -2.6638e-05
2:142822193 C T 0.430354 4.4838e-05
2:142823182 C T 0.047667 -7.3250e-05
2:142828509 G T 0.200607 2.3194e-04
2:142835889 T C 1.032948 -2.8083e-04
2:142847223 C T 0.083153 1.6652e-05
2:142856903 C T 0.022233 1.0539e-04
2:142871473 T C 0.097691 3.0398e-05
2:142871561 T C 0.028874 -9.3996e-07
2:142871676 T G 1.371327 -2.9849e-04
2:142873803 T C 0.130577 -8.2541e-05
2:142876197 G A 0.075658 1.0807e-05
2:142878715 A C 0.048053 2.3758e-05
2:142889537 C A 0.286012 1.7459e-05
2:142892563 T G 0.060569 -2.5951e-05
2:142902297 T C 0.049939 5.3143e-05
2:142903326 C T 0.362930 1.7911e-05
2:142922669 G T 0.080118 4.4504e-05
2:142927136 C T 0.206397 2.9016e-05
2:142927676 T G 0.352300 2.1813e-05
2:142935055 A G 0.113105 5.6726e-05
2:142937057 T C 0.091436 -4.5905e-05
2:142957558 G T 0.058329 3.7947e-05
2:142959931 C T 0.322982 9.7540e-04
2:142968655 C T 0.211652 1.9100e-04
2:142977550 A G 0.044029 1.9644e-06
2:142977913 C T 0.262903 2.6649e-05
2:142982885 T C 0.143702 -1.0178e-04
2:142985466 T G 1.049254 3.2416e-05
2:142996517 G A 0.333605 6.8559e-06
2:142998379 G A 0.344514 -8.9040e-06
2:143005576 T C 0.037485 -1.7170e-05
2:143009299 T C 0.265434 -3.3071e-05
2:143015885 A G 0.098658 -2.1584e-05
2:143018080 G T 0.043587 -1.6289e-04
2:143023614 C T 0.453143 -2.7581e-05
2:143024543 A G 0.105912 -1.4719e-04
2:143028063 T C 0.100816 1.8451e-05
2:143028361 C T 0.488119 8.8156e-05
2:143028951 C T 0.207767 -2.5073e-05
2:143035581 T C 0.085983 -4.7653e-05
2:143048468 C T 0.047998 2.0579e-05
2:143060186 G A 1.246038 1.2169e-05
2:143063101 C T 0.030010 5.3637e-05
2:143064853 T C 0.021088 4.8382e-05
2:143082947 A G 0.141956 1.9945e-04
2:143095023 T G 1.208614 -7.6909e-06
2:143104113 T C 0.081313 3.2398e-05
2:143108365 A G 0.021237 4.6373e-05
2:143112222 A C 0.056700 -9.1094e-05
2:143113027 C T 0.046901 -4.5252e-06
2:143115606 G A 0.049569 2.3961e-05
2:143117883 G A 0.463948 3.0452e-05
2:143139023 T C 0.108557 -4.0402e-06
2:143142189 C G 0.186219 -1.9055e-05
2:143144226 G A 0.284425 -4.4240e-05
2:143149615 C T 0.149691 2.1079e-04
2:143180243 T C 0.082056 2.6165e-05
2:143190789 G A 0.128136 -9.9368e-06
2:143197199 C A 0.044554 -2.0311e-05
2:143206633 A G 0.210357 4.5442e-05
2:143215656 C T 1.151888 -6.9640e-06
2:143216950 G A 0.109401 2.7936e-05
2:143229823 C G 0.141103 1.5969e-04
2:143236253 C T 1.171986 -6.1955e-06
2:143236310 T C 0.961759 -2.7661e-05
2:143237373 T C 1.960301 1.1932e-04
2:143237865 T C 1.166228 -1.0563e-04
2:143238107 A G 0.573846 8.6497e-05
2:143238505 A G 0.048728 -1.1249e-05
2:143240056 G A 0.062922 2.8834e-05
2:143240771 T C 0.220867 1.7616e-05
2:143244356 T C 1.924218 -6.6421e-05
2:143244446 A G 0.264876 7.9030e-05
2:143244973 G A 0.054610 8.2794e-05
2:143247203 G A 1.321842 -1.8386e-04
2:143254723 A G 0.846245 -1.6353e-04
2:143254981 C T 1.651919 1.1385e-04
2:143269102 A G 0.099716 -1.4648e-05
2:143269355 C A 0.096022 5.0983e-05
2:143285114 T C 0.109460 1.0202e-05
2:143287317 C T 0.313212 6.6491e-05
2:143290897 A G 0.274694 1.4272e-05
2:143292355 G T 0.352826 7.2404e-05
2:143299500 T C 1.958727 1.0221e-04
2:143301247 C T 0.240169 4.1675e-05
2:143312024 C T 0.664698 7.0641e-06
2:143321543 T C 0.116344 4.3390e-05
2:143331871 C G 0.035388 4.3882e-05
2:143335573 T C 0.963437 1.4751e-05
2:143336258 C T 0.099268 -5.2770e-05
2:143339860 A G 0.025612 -4.8850e-05
2:143340575 G A 0.070021 2.4496e-05
2:143345477 A C 0.084088 -1.3114e-04
2:143354871 G A 0.174748 1.2540e-04
2:143383849 T C 0.160334 8.1025e-05
2:143384940 G A 0.131959 7.8510e-05
2:143394478 C G 0.237336 3.0565e-05
2:143412640 C T 0.048787 -1.5513e-05
2:143425908 G A 0.041727 -7.6279e-06
2:143430359 T C 0.022594 -5.9418e-05
2:143431003 T C 0.051072 -1.6907e-05
2:143441869 T G 0.134845 2.7368e-05
2:143446472 G A 1.074049 3.1131e-05
2:143448229 T C 0.162012 5.1828e-05
2:143456238 C T 1.923244 3.4867e-06
2:143461906 C G 0.059738 5.1836e-05
2:143475837 G T 0.197079 -2.5496e-05
2:143482003 T G 0.115763 -7.1420e-05
2:143484195 C T 0.053211 -1.6328e-05
2:143500132 C T 0.024093 -2.6516e-05
2:143504689 T C 0.079946 3.1459e-05
2:143550868 C T 0.207433 3.1014e-05
2:143554479 G T 0.971937 1.3677e-05
2:143563255 T G 0.339759 -2.5615e-06
2:143581413 T G 0.028222 1.1826e-05
2:143592109 G A 0.830539 2.5609e-05
2:143593347 G A 1.930495 1.6520e-05
2:143600166 A C 0.354407 3.0664e-04
2:143607215 T C 0.093815 2.8953e-05
2:143620025 G A 0.790789 5.2392e-05
2:143620506 T C 0.061591 -4.6226e-05
2:143630801 C A 0.086386 -2.5671e-05
2:143637839 G T 0.111965 -2.9465e-05
2:143643540 G A 1.920031 3.4316e-05
2:143654379 T C 0.107843 2.6813e-05
2:143666687 T C 0.178896 -4.0862e-06
2:143669396 G T 0.311375 -1.6884e-05
2:143682628 T C 0.044681 8.4009e-05
2:143683066 G T 0.791139 5.9221e-05
2:143711005 G A 0.734436 1.1307e-04
2:143720342 C A 0.208166 -3.6744e-06
2:143721907 A G 0.096785 6.1143e-05
2:143724033 G A 0.054318 5.2700e-05
2:143730845 C T 0.845100 6.0056e-05
2:143735951 G A 1.978468 1.6256e-05
2:143746750 T C 0.143371 1.7842e-05
2:143746950 G T 0.043717 8.8039e-06
2:143749612 C T 0.040127 4.2320e-07
2:143761764 G A 0.170298 2.8272e-05
2:143776751 T G 0.099963 1.9546e-06
2:143779942 A C 0.078836 3.0701e-05
2:143781546 A G 0.936237 4.8705e-05
2:143784193 G A 0.546971 -1.7789e-05
2:143790793 C T 0.089914 9.1204e-05
2:143798189 G A 0.358389 -2.1846e-05
2:143811550 A G 0.054986 -2.2470e-05
2:143822728 A G 0.112796 -1.9945e-04
2:143826143 G C 0.040608 -1.0140e-06
2:143828517 T C 0.357247 1.4923e-04
2:143831599 G A 0.252312 -1.0664e-05
2:143844825 T C 0.051513 -1.1166e-05
2:143868915 G A 0.433496 4.4803e-06
2:143889126 T C 1.190201 -9.6214e-05
2:143889856 C T 0.065788 2.7669e-05
2:143890281 A G 0.098603 -3.4729e-06
2:143892794 T C 1.053821 -9.9493e-05
2:143893820 C G 1.485529 -3.9541e-04
2:143895878 T C 0.505328 6.4704e-06
2:143899118 A G 0.088830 7.5780e-06
2:143905694 A G 0.481822 1.6905e-05
2:143907446 G A 0.107340 -2.6548e-04
2:143911977 C T 1.401662 -3.2630e-05
2:143912630 G C 0.063740 -5.1103e-05
2:143914267 A G 0.040156 2.2178e-04
2:143919827 A C 0.061221 -3.9438e-05
2:143925517 A G 1.356776 -4.5379e-05
2:143940558 C A 0.663756 -1.5449e-04
2:143951865 T C 0.068586 -1.1224e-05
2:143959096 A C 0.280358 -2.9996e-05
2:143968708 A G 1.378860 1.9507e-05
2:143970342 T C 0.032415 1.9043e-05
2:143972020 T C 0.083052 -3.9323e-04
2:143972755 C G 0.699486 1.8036e-04
2:143980944 T G 0.069998 2.0582e-05
2:143982018 A G 0.057959 1.1625e-05
2:143990689 T C 0.119561 3.1619e-05
2:143999430 A G 0.042036 1.9839e-04
2:144010711 C A 0.035710 1.5116e-05
2:144012112 T C 0.569980 -6.4801e-05
2:144016297 G A 0.071134 3.6797e-06
2:144017096 A G 0.027430 -1.1168e-06
2:144020137 C A 0.176978 2.6274e-05
2:144021712 G A 0.356504 -3.1965e-05
2:144032905 C A 0.031497 -2.5790e-05
2:144033634 A G 0.020984 -2.4377e-05
2:144034099 T G 0.279579 2.6239e-05
2:144036057 G A 0.115964 1.7961e-04
2:144037125 A C 0.113517 -1.3725e-05
2:144042333 G A 1.190909 -8.6259e-05
2:144045590 A C 0.081189 1.8596e-05
2:144045678 C T 0.313446 4.5244e-06
2:144063739 G A 0.035547 -6.4946e-06
2:144063886 T C 0.071140 3.9674e-05
2:144086873 A G 0.050773 -5.8876e-05
2:144088253 T C 0.067314 -5.0195e-05
2:144094615 G A 1.751223 -3.8498e-05
2:144096234 C T 0.522725 -2.3437e-05
2:144111453 T C 0.191779 2.4364e-05
2:144111543 G A 1.202525 3.2782e-05
2:144123111 T C 0.178182 4.9018e-06
2:144125853 A C 1.113163 3.1741e-05
2:144126493 C T 0.333274 -5.4041e-05
2:144128555 C G 0.269959 -1.7316e-06
2:144133080 A T 0.030130 9.8482e-05
2:144141172 A G 0.025723 -6.7067e-07
2:144142323 G A 0.079287 2.3899e-05
2:144157979 G A 0.076850 7.5761e-05
2:144158465 G A 0.465019 -8.5661e-06
2:144158534 T G 0.044347 4.3731e-05
2:144159905 C A 0.309427 -4.3663e-05
2:144172700 T A 1.617563 -1.7314e-04
2:144174530 T C 0.050903 -4.3704e-05
2:144174700 G A 0.268865 2.2107e-03
2:144174741 T C 0.037570 -2.8721e-05
2:144189290 C G 0.034678 -1.2469e-04
2:144189300 T G 0.028131 4.8325e-05
2:144194565 T C 0.463153 2.4537e-04
2:144198854 C G 0.084338 -2.0577e-06
2:144201895 C A 1.848956 -8.5935e-06
2:144205842 A G 0.296415 -2.1298e-05
2:144218957 A G 0.076288 4.9138e-05
2:144225215 A C 0.742605 -1.3587e-04
2:144227072 T C 0.063896 -1.4949e-04
2:144227603 C T 0.464487 2.6326e-04
2:144229658 G A 0.539866 5.3292e-06
2:144241009 G A 0.139116 -8.3334e-06
2:144252698 A C 0.051384 8.8682e-05
2:144254739 C T 0.061896 -1.4274e-05
2:144268937 A G 0.043441 3.0879e-05
2:144269386 G A 0.870848 -1.2217e-05
2:144270521 A C 0.378409 2.9304e-05
2:144271136 T C 0.055609 -2.6910e-06
2:144279235 G A 0.455697 -1.6548e-04
2:144283058 G A 0.104594 -2.6465e-05
2:144284001 T C 0.030153 1.1052e-04
2:144284096 G A 0.056220 5.4553e-05
2:144286892 C T 0.045966 -5.4004e-05
2:144287114 G A 0.083948 2.5586e-05
2:144289202 G T 0.175887 3.6515e-05
2:144301488 A G 0.148892 5.3925e-05
2:144302613 T G 0.685253 3.5833e-04
2:144305674 A G 1.640478 -1.0756e-04
2:144320051 T G 0.032847 9.8381e-05
2:144323552 T C 0.036115 1.7427e-05
2:144327971 G A 0.052335 -6.7755e-06
2:144332582 C T 0.246693 -9.1152e-05
2:144333821 G A 0.437719 -2.5244e-04
2:144339224 A G 0.031604 7.1949e-06
2:144349974 T C 0.078826 6.7334e-05
2:144352788 A G 0.188805 -9.7678e-05
2:144354323 T C 0.500625 -2.8586e-04
2:144371054 G A 0.491654 6.2514e-05
2:144371884 T C 0.023064 -7.4287e-05
2:144374203 T C 0.490771 -2.9383e-05
2:144390280 C G 0.041585 -8.3788e-05
2:144399487 A C 0.117925 4.0569e-05
2:144400548 T C 1.827436 3.0949e-05
2:144403796 A G 1.025343 -2.8226e-05
2:144415615 T C 0.084393 9.2209e-05
2:144418034 G A 0.121398 -1.4643e-04
2:144426397 G A 0.057447 -1.2196e-04
2:144428286 T C 0.586647 1.4212e-04
2:144428608 G C 1.724686 -1.4204e-05
2:144442150 G A 0.733647 -6.7615e-05
2:144450181 G T 0.700316 4.1961e-04
2:144463275 A G 0.087330 4.0628e-05
2:144482269 A G 0.255119 -1.5501e-04
2:144488256 C T 0.127337 3.8178e-05
2:144494105 C T 1.602545 6.1164e-06
2:144495182 T G 0.084016 -3.1568e-05
2:144496336 T C 0.780672 -1.4653e-04
2:144508229 T C 0.131602 -1.2497e-06
2:144508652 A G 0.031860 1.1615e-04
2:144511075 T G 0.326636 1.5369e-05
2:144517069 T C 1.403577 3.0827e-05
2:144523872 C A 0.459501 1.9093e-05
2:144524621 C T 0.052967 -3.6840e-05
2:144530668 G A 0.049277 -6.9092e-06
2:144539295 A G 0.103351 1.3500e-05
2:144545322 T C 0.086412 -6.0499e-05
2:144550977 A G 0.072211 -2.4336e-05
2:144561374 C T 0.079557 1.6321e-05
2:144561589 T C 0.332336 1.4057e-05
2:144564635 A C 0.079229 -1.1561e-04
2:144566336 G T 1.069336 -8.0688e-06
2:144568461 T G 0.718145 -1.0624e-05
2:144572005 T C 0.247576 -5.1930e-06
2:144577108 T C 0.029348 -6.4312e-05
2:144581868 A G 0.037196 7.0933e-06
2:144602929 C T 0.048975 7.6463e-06
2:144609877 A G 0.047089 -2.3019e-05
2:144614424 A G 0.073039 1.3452e-05
2:144614595 G A 0.436706 -1.5988e-05
2:144632864 G C 0.579948 3.2542e-05
2:144634315 G A 0.047988 4.4146e-05
2:144634670 A G 1.864704 9.6554e-07
2:144638709 A G 0.083465 -1.0454e-04
2:144644675 C T 0.372353 2.7709e-05
2:144647829 C T 0.074068 -3.6559e-05
2:144654279 G C 0.557873 2.0355e-05
2:144655089 A G 0.166643 8.3109e-06
2:144655347 A G 0.023113 -2.4587e-05
2:144659224 T C 0.033873 -6.6045e-06
2:144659699 A G 0.029699 -5.9764e-05
2:144660336 C T 0.886081 -2.1529e-05
2:144662599 G T 0.514069 -5.9142e-05
2:144668372 C A 0.074318 2.8880e-04
2:144672091 T C 0.713403 4.1371e-06
2:144672832 T C 0.032636 -5.2458e-05
2:144675008 C T 0.339746 8.8231e-05
2:144682964 T C 1.816041 -3.0575e-04
2:144683054 A G 0.564725 -1.8601e-05
2:144689340 A C 1.877103 1.3633e-04
2:144689662 A G 0.968649 2.6493e-05
2:144691346 T C 0.804651 1.4703e-05
2:144694129 C G 0.100953 -3.5246e-05
2:144699903 T C 0.185336 2.8856e-05
2:144700007 T C 0.135471 1.9432e-05
2:144700837 A G 0.454856 1.0834e-05
2:144714197 T C 0.103406 -1.6988e-04
2:144720437 G T 0.179591 9.5395e-05
2:144723468 T C 0.090531 -8.9646e-05
2:144730856 A G 0.048177 -1.9058e-05
2:144732454 T C 0.839462 3.4180e-06
2:144732623 T C 0.058070 -7.2023e-05
2:144735263 T G 0.024444 3.5744e-06
2:144752069 C T 0.044567 -5.2301e-05
2:144759590 G A 0.074143 -2.6780e-05
2:144771515 A G 0.113689 6.7522e-06
2:144778518 C T 0.063315 -2.1275e-05
2:144797149 G A 0.081520 -6.6668e-06
2:144798118 A G 0.025586 6.4169e-05
2:144813142 A G 0.176618 5.8397e-05
2:144814801 G A 0.187439 -1.6150e-06
2:144820435 T C 0.038761 3.1838e-05
2:144824525 A G 0.054321 -5.7542e-05
2:144832588 A G 0.032393 8.0366e-05
2:144855461 A G 0.052185 -5.3713e-05
2:144858782 A G 0.628916 2.3072e-05
2:144859463 C T 0.100125 -3.8567e-05
2:144860222 A C 0.041081 -5.0887e-05
2:144879851 A C 0.057378 -1.9413e-05
2:144885367 T A 0.178435 3.1208e-05
2:144891578 A G 0.065931 -3.5319e-05
2:144896910 A G 0.062150 6.0615e-05
2:144897218 C T 0.023087 2.3041e-05
2:144899559 A C 0.983596 -4.8263e-06
2:144905118 T C 0.129850 3.6335e-05
2:144916804 C T 0.274224 -1.4027e-05
2:144918226 C T 0.051176 3.5758e-05
2:144918634 T C 0.053357 -7.8717e-06
2:144930600 C A 0.090271 -2.8676e-05
2:144937061 A G 0.038118 -3.7925e-05
2:144937838 T G 0.077590 8.5930e-05
2:144949378 A G 0.122242 4.3019e-05
2:144956354 G A 0.051491 -8.0794e-06
2:144978423 C T 0.024428 -1.9301e-06
2:144980905 A G 0.069518 5.8515e-05
2:144992751 G C 0.056742 -8.7820e-05
2:145034271 G T 0.158484 4.9150e-05
2:145043653 T C 0.310508 4.3982e-05
2:145051626 G C 0.025736 -7.7423e-05
2:145055505 G T 0.066405 -9.6017e-06
2:145057036 A G 0.212866 -7.6789e-05
2:145058560 C T 0.095376 -2.2696e-05
2:145079065 C T 0.346695 4.6751e-05
2:145080938 C T 0.056200 -7.8983e-05
2:145084643 G A 0.125049 4.6304e-05
2:145086473 C T 0.088207 -7.2715e-05
2:145088761 T G 0.021393 5.4505e-06
2:145115611 T C 0.129512 2.1155e-05
2:145118699 G A 0.052766 2.4744e-04
2:145126711 C A 0.121148 2.2543e-05
2:145130762 C T 0.064857 -6.3501e-06
2:145130972 A G 0.021604 -1.3975e-05
2:145131327 A G 0.043568 1.8872e-04
2:145134588 T C 1.665145 -2.1158e-06
2:145138835 G C 0.684769 -1.8459e-05
2:145139727 T C 0.698496 -1.1688e-05
2:145143934 A G 0.275740 9.3921e-05
2:145149024 T C 0.053480 8.9725e-05
2:145152235 C T 0.101417 2.9404e-05
2:145157858 G A 0.263110 1.4291e-04
2:145162784 C A 0.123903 -1.1286e-05
2:145166609 T C 0.028326 5.6515e-05
2:145167959 T C 0.069014 -1.0669e-05
2:145173029 C T 0.433733 1.6457e-04
2:145177708 T C 0.296022 -2.2770e-04
2:145180921 A G 0.169438 1.0001e-04
2:145203512 A G 0.215489 5.8377e-05
2:145206092 G A 1.155228 -7.2185e-05
2:145209293 G T 0.045022 3.4456e-05
2:145211738 A G 0.041224 1.0527e-04
2:145212866 G A 0.036054 -3.2933e-05
2:145215572 G A 0.147334 -3.0140e-05
2:145218605 A G 0.271082 9.2137e-05
2:145220163 T C 0.690394 4.9885e-05
2:145220906 C T 0.216930 8.6647e-05
2:145222171 G A 0.712806 3.1769e-04
2:145222591 C A 0.078820 -1.1676e-04
2:145222763 C T 1.961898 6.9522e-05
2:145227258 C T 0.230474 1.3334e-04
2:145228701 G A 1.377737 -6.0151e-05
2:145230121 G A 1.672010 -8.6457e-06
2:145232865 T C 0.047274 -4.1703e-05
2:145241087 C T 0.144391 3.1289e-05
2:145245815 G A 0.154365 7.7279e-05
2:145247404 G A 0.049916 2.4023e-05
2:145254129 G A 0.041721 6.2983e-05
2:145258445 T C 1.689375 -8.0026e-04
2:145261764 C T 0.068842 1.7998e-05
2:145270375 A G 0.067096 1.7794e-07
2:145271250 T C 0.148464 -5.7785e-05
2:145271933 A G 0.039696 7.9204e-05
2:145285067 T G 0.044736 -3.2380e-05
2:145287079 G A 1.803600 -1.9115e-05
2:145287401 G A 0.271316 -6.7012e-06
2:145288469 A T 0.038819 -3.0291e-05
2:145293097 T C 0.384583 3.9747e-05
2:145295362 G A 0.154092 -1.3196e-05
2:145297124 A G 0.099599 9.5559e-05
2:145298751 A C 0.342618 -1.4227e-04
2:145304081 A G 0.071189 3.3358e-05
2:145304172 C T 0.047975 7.4203e-05
2:145308891 A G 0.077262 7.0516e-05
2:145310977 A G 0.130521 8.0751e-05
2:145313742 T C 0.145072 -6.5820e-05
2:145314389 C T 0.181360 3.7293e-05
2:145316151 G T 0.044931 1.1828e-04
2:145318017 C G 0.243068 -6.1964e-05
2:145319073 G A 0.394395 -1.2823e-05
2:145335266 G A 0.020198 -5.3544e-05
2:145338360 G A 0.022188 1.1539e-05
2:145338686 T C 0.030893 -5.2075e-06
2:145344078 A G 0.065415 -3.7781e-05
2:145352745 G C 0.560214 -1.2077e-04
2:145367785 T C 0.343998 3.0153e-06
2:145371262 A G 0.087285 -5.1542e-05
2:145400317 G A 1.421750 4.0279e-05
2:145411183 T C 0.044817 -2.6445e-05
2:145412271 A G 0.576368 -3.9537e-05
2:145421271 C T 0.102394 1.3841e-05
2:145430636 G A 1.836878 -2.6634e-05
2:145432805 T C 0.049757 2.3584e-05
2:145435981 T C 0.491563 -2.0270e-05
2:145442190 T G 1.345098 6.7134e-06
2:145446891 G A 0.080741 -8.6777e-06
2:145447881 G A 0.036073 -6.4191e-05
2:145449876 G C 0.230653 -5.2515e-05
2:145459977 A G 0.146864 4.7741e-05
2:145471210 A G 0.045006 4.5003e-05
2:145485189 G C 0.659089 -9.0145e-06
2:145512390 T G 0.056333 -7.0524e-05
2:145531385 T G 0.044522 -4.5138e-05
2:145550070 T C 0.035096 9.0715e-07
2:145550588 T G 0.022607 2.9006e-06
2:145560890 T C 0.167513 5.1467e-05
2:145564150 T C 0.088609 -5.3194e-05
2:145566188 C T 0.059745 1.5919e-04
2:145577095 A C 0.212454 -2.7369e-05
2:145584495 A G 1.473782 5.2516e-05
2:145597611 T C 0.098846 1.3870e-04
2:145602015 G A 0.761814 1.9447e-05
2:145618478 C T 0.215761 1.2805e-03
2:145630762 T C 0.593911 1.4144e-06
2:145634153 A G 1.402623 3.1942e-05
2:145635922 C T 0.082906 2.6973e-05
2:145661823 T C 1.425242 -3.0956e-05
2:145667511 T C 0.046937 -5.3735e-05
2:145674870 G A 0.031526 3.9282e-05
2:145686499 G A 0.025486 2.3942e-06
2:145698496 G A 0.027219 4.8667e-05
2:145701608 T C 0.039540 -4.9418e-05
2:145703630 G T 0.032088 -1.2504e-04
2:145728689 G A 0.173482 -3.0046e-05
2:145728987 A G 0.029419 -7.3024e-07
2:145730291 C T 0.487697 1.0239e-04
2:145737465 A G 0.033399 -1.3479e-05
2:145747060 T C 0.031253 -5.1667e-06
2:145753813 A G 1.899249 -1.0627e-04
2:145754497 C T 0.120953 3.8387e-04
2:145771096 G A 0.066970 5.3537e-05
2:145773702 T C 0.146306 -5.3653e-05
2:145781240 A G 0.036648 -6.9777e-05
2:145793076 A G 0.780428 2.2741e-05
2:145797982 G T 0.055311 -5.0070e-05
2:145801461 C T 0.894156 -4.9209e-05
2:145811836 G A 1.138818 2.1712e-05
2:145812584 A G 1.226304 2.4151e-05
2:145819511 A G 0.100917 2.8173e-05
2:145829816 G A 0.674477 8.2399e-06
2:145836423 G A 0.116461 8.4026e-08
2:145845803 G A 0.087207 4.7407e-05
2:145851991 G T 0.079975 1.6220e-04
2:145859641 T C 0.153423 1.6538e-05
2:145862217 A G 0.096620 -8.0725e-05
2:145870923 T C 0.049053 -2.3476e-05
2:145883992 C T 0.073805 -4.7995e-07
2:145924502 T G 0.092157 -1.5422e-05
2:145931462 A G 1.412155 -3.1225e-05
2:145939693 G A 0.029238 2.2982e-05
2:145941694 G A 0.039332 1.8286e-05
2:145944007 T C 1.401399 -5.1544e-05
2:145947417 A G 0.054061 1.1444e-04
2:145951854 A G 0.049219 2.7388e-05
2:145963547 G A 1.865564 8.3442e-06
2:145968411 A C 0.070576 3.3634e-05
2:145983637 G A 0.073558 -1.9560e-05
2:145984137 T C 0.168831 3.7626e-05
2:145985677 G A 0.073016 -3.7959e-05
2:145986219 G T 0.038125 -4.6080e-05
2:145992117 C T 0.199331 -6.0025e-05
2:145996536 A G 0.059527 4.3901e-05
2:145996852 T A 0.443091 5.1084e-06
2:146001384 A G 0.046693 -5.7073e-06
2:146013692 G A 0.026946 -1.1189e-04
2:146017755 T C 0.049835 -3.5036e-05
2:146022310 T C 0.045272 -6.8918e-05
2:146038445 C G 0.257654 -1.9358e-05
2:146039101 T C 0.602541 -4.6902e-06
2:146043983 G A 0.088443 -2.1386e-05
2:146044052 G A 0.632662 2.5518e-05
2:146047666 G A 0.241137 4.6972e-05
2:146050106 C A 0.735997 -7.4124e-06
2:146060858 T C 0.220004 4.4546e-05
2:146073277 A G 0.086944 1.1199e-04
2:146079223 G T 0.041133 4.1817e-05
2:146080228 T C 1.833730 1.1688e-04
2:146086607 G T 0.166958 -6.5118e-05
2:146086702 A C 0.039280 -4.8621e-05
2:146088142 G C 0.029871 8.5210e-05
2:146088197 T C 0.085626 -5.3639e-06
2:146089754 A G 0.066084 5.6063e-05
2:146094331 G C 1.789462 2.8019e-06
2:146102023 G A 0.318220 -6.9528e-05
2:146111932 C G 0.193816 3.2782e-05
2:146125523 T C 1.075733 -1.7119e-05
2:146127927 T A 0.061578 -1.0891e-05
2:146134240 C T 0.155949 -1.2738e-05
2:146153407 A G 0.481267 -5.5925e-05
2:146153841 A G 0.237956 7.3749e-06
2:146155218 A G 1.833886 2.6779e-06
2:146157261 A C 0.131956 2.0380e-05
2:146158005 G A 0.389156 -2.2214e-06
2:146166978 A G 0.056401 4.3523e-05
2:146173936 C G 0.069310 -5.3832e-06
2:146174196 G A 0.033707 3.7888e-05
2:146174597 G A 0.024561 -3.5533e-05
2:146195617 A G 0.074613 2.1059e-04
2:146202055 C T 0.072747 9.6638e-05
2:146210089 C T 0.117967 -2.1591e-05
2:146214060 A C 0.101173 7.3683e-06
2:146219707 C T 0.033535 6.6986e-07
2:146224435 T G 0.027115 -6.1978e-05
2:146224640 G A 0.075068 -1.0419e-04
2:146226204 A G 0.135896 2.5165e-05
2:146243333 T C 0.574148 -1.0245e-06
2:146245743 G T 0.051666 6.1145e-06
2:146249507 A G 0.686788 3.1699e-05
2:146260672 A G 1.774540 -2.8935e-05
2:146276380 C A 0.084941 3.2761e-06
2:146300135 T C 0.033026 -6.1318e-05
2:146303366 T C 0.085052 1.0063e-05
2:146316058 C T 0.209098 6.2812e-05
2:146322182 G A 0.127967 -2.2682e-05
2:146327919 T C 0.047034 -5.7155e-05
2:146331212 T G 0.124562 4.1737e-05
2:146337062 C T 0.071429 -1.3838e-05
2:146354167 A C 0.219397 -4.0611e-05
2:146356812 G A 1.130547 -2.6338e-05
2:146356963 G A 0.097950 -9.4850e-06
2:146359795 C A 0.131495 1.2100e-05
2:146365354 A G 0.025671 7.1924e-05
2:146370356 T C 0.026287 -1.9128e-04
2:146371302 C T 0.024314 -8.1809e-06
2:146379823 G A 0.791201 -6.1103e-08
2:146390669 A G 0.074961 5.5609e-05
2:146393483 G A 1.734991 6.7004e-05
2:146394345 A G 0.158548 8.5292e-05
2:146403398 G A 0.147828 -6.5831e-05
2:146407820 C T 0.190740 5.7694e-05
2:146408408 T G 0.238952 -1.5881e-06
2:146418026 C T 0.053828 6.1025e-06
2:146422200 G A 0.619345 -9.2950e-06
2:146423021 A G 0.366815 -8.7529e-05
2:146429247 T G 0.239621 2.6694e-06
2:146435038 T C 0.070679 -5.3240e-05
2:146439572 T C 0.032759 7.1621e-06
2:146444968 T C 0.564138 -3.6801e-05
2:146445412 C G 0.046437 1.1756e-05
2:146447987 T C 1.774482 -3.5407e-05
2:146458845 C T 0.033775 2.7874e-05
2:146472243 T C 0.086928 -5.5067e-05
2:146479285 A G 1.156572 -6.4289e-06
2:146480709 A G 0.091485 4.7197e-05
2:146482895 G A 0.648777 3.3940e-06
2:146484314 A G 0.087716 1.7971e-05
2:146487978 A G 1.121518 -1.2765e-06
2:146490561 G A 1.807553 -1.1357e-06
2:146491213 G A 0.052640 -7.0655e-05
2:146497052 C T 0.061802 -1.8676e-05
2:146506667 C T 0.182531 -5.8917e-05
2:146512861 G A 0.204012 2.0718e-05
2:146517501 C T 0.075444 1.5699e-05
2:146518176 A G 0.742122 2.5015e-06
2:146527467 A G 0.208572 4.5372e-07
2:146532768 G A 0.317951 -5.2559e-05
2:146535190 G A 0.086457 6.5050e-05
2:146548630 A G 0.022110 -5.9047e-05
2:146551075 C T 0.051286 2.8779e-05
2:146552410 T C 0.129463 2.8011e-05
2:146554657 A G 0.108285 1.5478e-05
2:146556096 G A 0.546961 -2.2317e-06
2:146558095 G T 0.066791 1.2887e-05
2:146567619 A C 0.063227 3.6645e-05
2:146570779 T C 1.834405 -8.0813e-05
2:146573998 A G 0.045230 2.5900e-05
2:146581704 C G 0.075253 -4.7939e-05
2:146587342 A G 0.064973 -7.0038e-07
2:146592046 G A 0.374251 6.5777e-05
2:146600512 A G 0.060991 2.0592e-05
2:146607855 C A 0.042195 1.2892e-04
2:146608872 A G 1.664464 -6.5490e-05
2:146614216 T C 0.038297 -1.1232e-05
2:146626798 G A 0.185001 3.2204e-05
2:146632237 T G 0.042409 -4.2900e-05
2:146639739 T C 0.370110 2.2355e-06
2:146644471 A C 0.556215 9.2431e-06
2:146658324 T C 0.609682 -1.2956e-05
2:146662279 A G 0.304452 9.8814e-06
2:146672959 G A 0.753699 8.6892e-06
2:146677920 T C 0.476551 1.5850e-05
2:146681318 C A 0.428851 1.8807e-05
2:146691476 C T 0.056687 9.2185e-06
2:146698027 A C 0.023937 1.2163e-04
2:146703349 A G 0.035843 -3.6358e-05
2:146711312 T C 0.033396 -4.3556e-05
2:146715615 A G 0.368130 -5.2224e-06
2:146719084 A G 0.033146 5.0934e-05
2:146724120 T C 1.946098 8.9831e-05
2:146731250 A G 0.065253 -6.5925e-05
2:146742172 C A 0.349172 -1.3877e-05
2:146744850 A G 0.225190 6.9344e-06
2:146754652 A G 1.925796 1.2284e-04
2:146773465 A G 0.071601 -1.1463e-04
2:146779690 T C 1.953372 5.7272e-05
2:146779737 T C 0.039868 2.0967e-04
2:146785228 T C 1.858748 -1.1749e-05
2:146786269 G A 0.028212 -1.0819e-05
2:146805040 G A 0.688580 1.2346e-04
2:146817220 A G 0.028361 1.6857e-05
2:146843546 G A 0.045317 1.3871e-04
2:146845933 A G 0.094409 4.1369e-05
2:146857861 A G 0.025122 6.2587e-05
2:146858890 A G 1.261916 -5.9827e-05
2:146882435 T C 0.075396 -5.1065e-05
2:146883343 A G 0.125241 2.5150e-05
2:146893368 A C 0.053315 6.3206e-05
2:146911443 C T 0.073406 -6.2947e-05
2:146914499 C T 0.027271 3.4880e-05
2:146947635 G A 0.108265 -1.9404e-06
2:146947777 T C 0.232195 -5.0193e-05
2:146967565 T C 0.024103 7.5896e-05
2:146967807 A C 0.086619 -1.1034e-04
2:146988935 T C 0.638339 2.4080e-04
2:147000360 A G 0.067064 -5.9331e-06
2:147003565 G A 0.173804 7.7011e-05
2:147010268 C T 1.964832 -5.8343e-05
2:147011206 G T 0.053143 -6.5706e-05
2:147013505 T C 0.080037 4.4330e-06
2:147013891 T C 0.390457 1.1593e-04
2:147042489 G A 0.023272 -1.4360e-05
2:147054183 C T 0.068054 -6.1794e-05
2:147069333 A C 0.041273 4.2731e-05
2:147076444 G T 0.031682 6.4826e-05
2:147111213 A G 0.047005 1.0241e-04
2:147113434 A G 0.312673 1.3918e-05
2:147118058 A G 0.752051 8.7294e-06
2:147137224 G A 0.056096 1.2339e-05
2:147146494 A C 0.072971 -7.3018e-05
2:147152024 G A 0.772648 1.1684e-05
2:147152185 T C 0.851945 -2.9588e-05
2:147158442 G A 0.151002 3.3772e-05
2:147162034 G A 0.031549 5.7435e-05
2:147162128 G A 0.282241 6.2369e-05
2:147173817 A T 0.111965 -3.4088e-06
2:147190164 T C 1.120933 2.9622e-05
2:147194176 G A 0.034596 1.0500e-04
2:147218495 C A 0.498810 -4.8247e-05
2:147223677 T G 0.268635 3.9505e-05
2:147251425 C T 0.172103 -2.5137e-05
2:147255328 C T 0.027576 -1.2876e-05
2:147255929 C T 0.093770 2.6736e-05
2:147256013 A C 1.186748 -1.3652e-05
2:147278899 C T 0.071640 -5.7343e-05
2:147283364 A G 0.066191 4.5428e-05
2:147283695 G A 0.947435 -9.7261e-06
2:147287783 T C 0.300654 -1.4646e-04
2:147292648 G A 0.430143 4.6319e-05
2:147312691 A G 0.087058 -1.6206e-04
2:147316678 G A 0.050332 8.4737e-06
2:147350046 T C 0.353391 7.3741e-05
2:147354286 C T 0.065334 -1.2818e-05
2:147356327 T C 0.657836 -2.8926e-05
2:147357384 C T 1.914325 8.3334e-05
2:147377575 C T 0.105166 3.1338e-05
2:147411919 A G 0.066067 -2.5351e-05
2:147426914 T G 0.095123 -5.1327e-06
2:147442471 T C 0.181898 -3.3397e-05
2:147445234 G A 0.473162 1.1955e-04
2:147451283 A G 1.159594 5.2646e-05
2:147456988 T C 0.757068 -2.0115e-05
2:147467507 T C 0.647771 -5.8206e-06
2:147471944 A C 0.087353 7.1871e-05
2:147474901 T A 0.059293 4.8015e-05
2:147477186 G A 0.108122 2.9220e-05
2:147488649 A G 0.695574 -3.8263e-06
2:147498836 A T 0.087577 3.4721e-06
2:147501950 G A 0.033019 5.2835e-05
2:147524359 C T 0.082728 3.1503e-05
2:147528546 G A 0.076856 1.4652e-04
2:147544860 T C 0.698956 -5.0612e-05
2:147544916 A C 1.516818 -3.2188e-04
2:147555316 C T 0.058914 -2.7394e-05
2:147556947 A G 0.776079 -1.3936e-04
2:147583923 G A 0.406894 1.5710e-05
2:147596973 G A 0.774891 7.1110e-06
2:147607824 A G 0.044012 -7.4835e-06
2:147617188 T C 0.269001 -7.4380e-06
2:147625055 C A 0.135036 3.6269e-05
2:147631186 G A 0.147221 1.9078e-05
2:147631954 C G 0.039945 2.8583e-05
2:147637088 A G 0.076515 -6.4177e-06
2:147643975 T G 0.099080 5.0252e-05
2:147648705 A G 0.097327 1.1280e-05
2:147667077 T G 0.232980 -2.5604e-05
2:147667221 C T 0.431257 2.0298e-05
2:147670941 C T 0.157299 1.7626e-05
2:147692528 T C 0.111368 -1.6457e-06
2:147701325 T C 0.044551 -2.0176e-06
2:147702819 T C 0.389828 2.2878e-05
2:147705216 A G 0.036427 -7.3825e-05
2:147711659 A G 0.384901 2.9199e-05
2:147743365 G A 0.063354 -3.8877e-05
2:147743716 A G 0.030017 4.2145e-05
2:147754363 C T 0.035447 -2.1780e-04
2:147776698 C T 0.027469 -3.7422e-05
2:147795457 G A 0.091478 4.3498e-05
2:147797710 C G 0.083990 -3.0244e-05
2:147804074 A G 0.280488 -1.9228e-05
2:147818046 C T 0.156004 -2.7020e-05
2:147819791 A G 1.380548 -1.7320e-04
2:147825689 C T 0.252724 1.0313e-04
2:147842611 A G 0.078528 1.5962e-04
2:147858088 C T 0.033564 -2.7687e-05
2:147863751 T C 0.300940 3.1994e-05
2:147886582 G A 0.078060 3.5613e-06
2:147888800 C A 0.469790 5.7251e-04
2:147916117 T G 0.052520 -5.9901e-05
2:147918261 A G 1.160519 -3.7961e-04
2:147922467 G T 0.111862 -4.6333e-06
2:147924856 C T 0.379153 1.4388e-05
2:147927493 C T 0.160405 4.5221e-05
2:147953419 A G 0.066333 3.6572e-05
2:147955013 A C 0.055356 2.0650e-05
2:147955387 C T 0.149765 -1.6911e-05
2:147981914 A G 0.083292 -2.3392e-05
2:147991466 G C 0.058355 7.8356e-05
2:147992667 A G 0.078109 6.8320e-06
2:147993969 T C 0.997809 -3.7362e-05
2:147997171 A G 0.048553 -9.1473e-05
2:147999834 C T 0.135082 -3.1074e-05
2:148012662 C A 0.045509 -5.6259e-05
2:148012817 C T 0.239790 5.0175e-05
2:148042800 A C 0.111829 9.6958e-05
2:148048811 C T 0.265103 2.5162e-05
2:148048910 G A 0.366368 -4.4462e-06
2:148053829 T G 0.039322 1.2030e-05
2:148067569 C T 0.075194 -2.1004e-05
2:148094000 A G 0.120914 3.9966e-05
2:148098200 T C 0.169136 -1.1093e-04
2:148108408 A G 0.295672 6.5101e-06
2:148111010 C A 0.067989 3.9675e-05
2:148126573 A G 0.175540 5.8317e-05
2:148142227 C T 0.107876 2.2770e-05
2:148148219 C T 0.027368 3.9130e-05
2:148151205 T C 0.021516 -5.0931e-05
2:148153368 G T 1.743647 1.7106e-05
2:148171247 T C 0.253633 3.1172e-05
2:148183448 A G 0.092627 -2.3135e-05
2:148186785 C T 0.349288 6.8107e-05
2:148189702 T C 1.782372 -5.7226e-06
2:148193848 T C 1.837437 -4.1032e-05
2:148214155 C T 0.124731 2.8708e-05
2:148215682 T C 1.897019 -5.1679e-05
2:148226635 A G 0.028202 2.5068e-05
2:148229438 T C 0.160155 -2.2585e-05
2:148239755 A G 0.081981 1.8149e-05
2:148258128 T C 0.094315 3.2665e-05
2:148260990 A G 1.046788 -4.4629e-05
2:148261681 A G 0.701352 3.9783e-05
2:148261961 A G 0.099216 -4.4743e-05
2:148263558 C T 0.026440 -5.5889e-05
2:148264182 T C 0.102676 3.8025e-05
2:148272869 T C 0.089148 -1.0316e-05
2:148276631 T C 0.036450 -6.9628e-06
2:148283393 G T 1.488080 1.3787e-06
2:148287033 C T 1.089067 9.0988e-06
2:148287410 T G 0.137532 -1.7782e-05
2:148290375 A G 0.030565 -1.4378e-04
2:148296709 A T 0.041406 -4.5383e-05
2:148328907 C A 0.970311 6.5395e-06
2:148329344 T C 0.040864 -3.0654e-05
2:148331978 C T 0.032743 -5.4008e-05
2:148337163 A C 0.393986 -2.0851e-05
2:148345849 T C 0.030195 4.2592e-05
2:148347732 T G 0.035716 -4.4998e-05
2:148353308 C A 0.403531 -1.8616e-04
2:148360928 T C 0.030874 -4.8455e-05
2:148361434 G A 0.676165 4.3591e-04
2:148364131 A G 0.082971 -4.4494e-04
2:148367394 T C 1.200250 7.4685e-06
2:148367564 T C 0.087382 6.6205e-04
2:148367601 T G 1.216628 2.0600e-05
2:148370350 C A 0.112657 1.1910e-05
2:148371457 A G 0.030663 4.9488e-05
2:148374082 A C 1.776501 5.5027e-05
2:148377892 C T 0.989013 2.8484e-05
2:148378069 C T 0.778929 7.5018e-06
2:148390474 C T 0.083562 -3.9487e-05
2:148391033 G A 0.090716 -7.1914e-06
2:148391838 G A 0.070111 7.8861e-05
2:148397262 T G 0.065447 2.3344e-04
2:148397291 C T 0.053909 -3.8650e-05
2:148398301 G A 0.203194 -4.7733e-05
2:148402104 A G 0.048183 -1.5070e-05
2:148405006 A G 0.046009 -4.1882e-05
2:148412390 T C 0.075009 2.8638e-04
2:148418820 C T 0.112715 -7.5703e-05
2:148428613 C T 0.823704 -8.0200e-06
2:148446365 C T 0.038946 -1.1263e-04
2:148448836 C T 0.020237 2.1787e-05
2:148454344 C T 0.652718 1.7390e-05
2:148461293 T G 0.206728 1.3320e-04
2:148462864 G A 1.530784 1.5110e-04
2:148471037 C T 0.071523 4.3648e-05
2:148473811 T C 0.038738 4.0003e-05
2:148476706 T C 0.563226 2.7441e-05
2:148478336 G A 0.925624 4.7823e-05
2:148495196 T C 0.067843 -9.8180e-05
2:148512859 A T 0.113416 -1.9549e-05
2:148515565 G A 0.592288 2.5917e-05
2:148517747 A C 0.191383 -6.7067e-05
2:148522589 T C 0.720437 2.2626e-05
2:148524093 T G 0.065571 -4.3748e-05
2:148563876 T C 0.614687 4.2093e-05
2:148569240 A G 0.130044 5.6333e-05
2:148594594 G A 0.052328 9.0665e-05
2:148595355 T C 0.594031 3.7530e-05
2:148596641 G A 0.067917 -3.4273e-04
2:148596644 C T 0.040062 -1.7168e-04
2:148601709 A G 0.249481 1.4958e-04
2:148607647 T C 0.195485 1.4548e-04
2:148619927 A G 0.021328 2.6751e-05
2:148637462 C A 0.397760 -1.7689e-04
2:148643956 G A 0.149395 4.4961e-05
2:148680762 G A 0.073630 9.5358e-06
2:148681521 T C 0.058459 3.8505e-05
2:148703965 C A 0.769957 9.3775e-05
2:148707032 T C 0.612334 8.5047e-05
2:148721823 G A 0.042691 -1.2601e-04
2:148725566 G A 0.021422 -4.3098e-05
2:148730367 C G 0.107957 -4.3486e-06
2:148731331 A G 0.058933 -5.4103e-05
2:148737283 C T 0.185235 1.6092e-05
2:148757734 G A 0.025930 -5.8263e-05
2:148776598 A G 0.040251 2.3646e-05
2:148778043 A C 0.066729 6.1430e-05
2:148789730 T G 0.604138 4.5077e-05
2:148810894 C T 0.108223 -1.5897e-04
2:148810992 G A 0.089956 -1.0769e-04
2:148815661 G T 0.418965 6.6150e-05
2:148818084 G A 0.208812 -4.6750e-05
2:148824879 C T 0.046301 -1.3925e-04
2:148829322 T C 0.876658 3.9303e-06
2:148835962 G A 0.061744 4.8679e-05
2:148837156 A G 0.047427 -6.9653e-05
2:148839096 G A 0.110800 1.3077e-04
2:148843372 T C 0.763086 7.3614e-06
2:148865529 G T 0.034898 -1.9257e-05
2:148875566 T C 0.055457 2.3590e-05
2:148883419 C T 0.063266 3.0336e-05
2:148900148 C T 0.772307 1.1697e-04
2:148915940 G A 0.045067 6.1520e-05
2:148918835 G A 0.217715 -1.6040e-05
2:148932946 T C 0.026739 -2.2913e-05
2:148953669 C T 1.767049 3.0692e-05
2:148964449 A G 1.475077 6.1311e-05
2:148964849 A G 0.052718 -2.0830e-04
2:148971586 A G 0.056596 2.7043e-05
2:148972582 T G 0.173330 7.8858e-05
2:148978082 A G 0.023976 1.4334e-05
2:148992548 C T 0.038511 -5.9674e-05
2:149011594 T C 0.486795 -2.6261e-05
2:149015662 T C 0.040075 7.5705e-05
2:149024073 G A 0.027040 -6.4862e-05
2:149024933 G A 1.305104 -5.9221e-05
2:149032186 A C 1.624077 -4.2606e-05
2:149056051 G A 0.125708 -6.7637e-09
2:149063814 T G 0.055976 7.7881e-05
2:149073944 C T 0.388046 -5.9018e-05
2:149087536 T C 0.673935 4.4813e-05
2:149090166 G C 0.031162 5.6910e-04
2:149091769 C T 0.365446 -1.2220e-04
2:149098444 T C 0.496288 -6.3019e-05
2:149106743 T C 0.493760 -6.1757e-05
2:149107492 A C 0.135195 -1.6003e-05
2:149108377 C T 0.025372 -1.9825e-05
2:149119241 C T 0.965998 -2.5485e-04
2:149120148 T C 0.068463 1.9336e-04
2:149130071 A G 0.037514 3.1265e-05
2:149130406 G A 0.114069 -6.7264e-06
2:149148673 G A 0.056836 -2.0367e-05
2:149151358 G T 0.968549 -2.5812e-04
2:149154317 G A 0.839141 -4.9998e-04
2:149159339 C T 0.116912 2.3179e-05
2:149165632 C T 0.428481 8.9251e-05
2:149188375 G T 1.106357 3.9978e-06
2:149198582 A G 0.043217 -8.5041e-05
2:149201775 A G 0.522271 1.0627e-04
2:149204328 C G 0.050747 1.0263e-04
2:149205376 C T 0.120979 -2.9082e-04
2:149206799 A G 0.510411 7.0675e-06
2:149208646 A G 0.677677 5.0344e-05
2:149210898 G A 1.798085 7.0241e-05
2:149215139 G A 1.833620 2.9858e-05
2:149219644 G A 0.794690 4.7415e-05
2:149224493 G A 0.027199 -1.5255e-05
2:149224853 G A 0.160201 1.6465e-05
2:149225624 T C 0.199984 9.8513e-05
2:149229484 A G 0.065908 -1.6532e-05
2:149229721 A G 1.398283 -2.0954e-05
2:149234991 T C 1.788231 7.4511e-05
2:149245727 A G 1.976579 -4.4174e-05
2:149248536 A G 0.077879 2.1271e-05
2:149251014 G A 0.125471 1.6789e-05
2:149251359 T C 0.048183 1.6578e-05
2:149258834 C G 0.212538 -7.4559e-06
2:149259869 G A 0.118019 1.6684e-05
2:149261223 A G 0.278382 -4.8756e-06
2:149270710 G A 0.525241 5.3167e-05
2:149272303 A G 0.039520 -8.1299e-05
2:149276281 T C 0.030659 -1.6304e-06
2:149285405 T C 0.106798 2.2477e-05
2:149287486 T C 1.821919 7.4072e-05
2:149296887 T C 0.314844 3.1584e-05
2:149300539 A C 0.053091 7.9436e-05
2:149313286 A G 0.034428 1.1136e-05
2:149325553 T C 0.130619 2.7274e-05
2:149328692 A G 0.068307 -1.9618e-05
2:149336813 T C 0.106383 1.8293e-05
2:149358592 G T 1.344631 -1.6900e-05
2:149359948 C T 0.158990 -2.2776e-05
2:149362938 G A 1.868609 -2.3459e-05
2:149363663 G A 0.063114 -1.5029e-05
2:149370338 T C 0.029397 3.2818e-05
2:149374525 G A 1.961658 3.1936e-05
2:149374807 A G 0.076376 -2.1658e-05
2:149379741 T C 0.120878 2.4826e-05
2:149382312 A G 0.060657 9.2050e-05
2:149382993 T C 0.106136 1.0351e-06
2:149387968 C T 1.461656 -7.1965e-04
2:149391192 A G 0.127701 5.6715e-05
2:149392254 A T 0.036557 1.5414e-04
2:149399948 T C 0.909804 -7.4531e-05
2:149403213 T C 0.077363 -1.4683e-05
2:149423647 A G 0.388799 -5.1704e-05
2:149426774 A G 0.258281 5.9192e-05
2:149452008 C T 0.111582 -3.1633e-05
2:149452801 A G 0.103546 -1.6779e-05
2:149454584 C T 0.048290 -9.3142e-05
2:149488268 A C 0.327230 -1.0857e-05
2:149488888 T C 0.024642 -4.5096e-06
2:149489266 T C 0.065821 1.4201e-04
2:149509661 G A 0.318236 9.8209e-05
2:149509880 C G 0.025953 5.4365e-05
2:149529949 C G 0.073250 -2.5807e-05
2:149530661 C T 0.118772 -6.4539e-06
2:149553139 A G 1.486379 -6.2377e-05
2:149557860 C T 1.432714 -2.3266e-04
2:149560108 A G 0.021289 -2.8322e-05
2:149563115 A C 0.051371 7.8463e-06
2:149567536 C T 0.141862 1.2478e-04
2:149568396 T C 0.416570 7.5662e-05
2:149571236 G A 0.060699 -1.7817e-05
2:149572453 A C 0.031458 2.7216e-05
2:149572569 T C 0.022957 -1.9719e-05
2:149573090 C T 0.487694 8.3579e-06
2:149581281 C T 0.045489 8.5637e-05
2:149584081 C A 0.620805 -1.5618e-05
2:149584506 G A 0.226842 8.7005e-06
2:149585078 C T 1.008394 2.8157e-05
2:149585399 T G 0.076071 2.7820e-05
2:149587457 A G 0.712654 -1.0002e-04
2:149589200 G A 1.954527 -1.0261e-04
2:149589885 C T 0.080170 -6.9228e-05
2:149590486 A G 0.085130 5.5088e-05
2:149592388 A G 0.062640 -1.0672e-05
2:149593798 A G 0.121342 4.8387e-06
2:149606329 T C 1.823723 -1.8997e-06
2:149642856 G A 0.661173 1.4738e-05
2:149643088 C G 0.053049 1.1672e-04
2:149649933 G A 0.032458 4.4263e-05
2:149651261 G A 0.048479 -5.7634e-05
2:149666073 T C 0.108729 1.5264e-05
2:149666981 G T 0.047644 -4.6244e-05
2:149668181 G A 0.033019 2.1989e-05
2:149792424 T G 0.807686 -4.2829e-05
2:149798512 A G 0.073705 -2.9776e-04
2:149799216 C T 0.165923 9.9660e-06
2:149806388 T C 0.154138 1.4593e-05
2:149806596 A T 0.035486 7.6047e-05
2:149812771 G A 0.046366 -5.9943e-05
2:149812811 G A 0.074295 1.8595e-05
2:149818228 T C 0.044733 -2.0838e-04
2:149827104 T C 0.077152 1.5603e-05
2:149829376 G A 0.061858 -4.3279e-06
2:149832528 A G 0.494779 1.3265e-04
2:149837739 T C 0.050790 -2.8731e-06
2:149844286 C T 0.169795 -2.2560e-05
2:149845364 G A 0.051293 3.0197e-04
2:149853960 G A 1.291641 1.2962e-04
2:149855325 G A 1.133241 1.6366e-04
2:149862196 C G 0.032331 1.2251e-04
2:149887669 C A 0.783583 -3.1805e-04
2:149900994 T C 0.135926 -8.9552e-05
2:149906958 T C 1.756523 8.1870e-06
2:149909184 T C 0.082507 1.3407e-04
2:149915977 T C 1.513322 3.0939e-07
2:149918182 A C 0.363936 -1.0786e-05
2:149921116 T C 0.029293 -1.2553e-05
2:149925887 G A 0.033026 5.6641e-05
2:149927066 C T 0.248277 -5.2215e-06
2:149929999 A G 0.730142 -1.2749e-05
2:149931755 G A 0.838611 -1.9131e-05
2:149947915 G A 1.207929 -2.4553e-05
2:149954253 A G 0.240400 -6.4161e-05
2:149958933 C T 0.514844 -9.3641e-05
2:149961050 A G 0.790954 1.5246e-04
2:149976005 T C 0.029059 1.4350e-05
2:149978093 G A 0.054889 -1.3600e-05
2:149979743 T C 0.030919 -4.7693e-05
2:149985099 A G 0.030328 -1.2237e-05
2:149988531 A C 0.024849 -2.3572e-04
2:149988586 G C 0.878489 3.9581e-05
2:149990652 T G 0.176527 1.0505e-05
2:149995425 G T 1.271975 6.1451e-06
2:149995833 A G 0.056849 3.8889e-06
2:149997939 A C 0.059988 1.0583e-04
2:150002914 T C 1.291287 -2.0876e-05
2:150003081 A G 0.060303 2.5157e-05
2:150005013 T C 0.140823 -3.3677e-05
2:150035979 T G 0.058508 2.0984e-05
2:150036071 G A 1.865094 1.7343e-05
2:150041846 A G 0.751447 -2.9998e-05
2:150047313 T C 0.048086 1.1496e-04
2:150055735 C T 0.230299 3.3024e-05
2:150055764 C T 0.025632 1.7841e-05
2:150057458 G A 0.026239 -5.3229e-05
2:150059368 T C 0.367588 2.5150e-05
2:150071009 T C 0.026596 1.5070e-05
2:150076526 C A 0.025852 6.9648e-05
2:150077123 C T 0.404145 1.6536e-05
2:150092846 T C 0.041279 -1.1523e-04
2:150115037 G A 0.030062 -2.5535e-05
2:150115441 A G 0.133060 -3.0042e-05
2:150120812 G C 0.126500 -4.6030e-06
2:150122682 G A 0.023347 -4.6936e-06
2:150123602 A C 0.023425 -4.5158e-05
2:150132014 G A 0.034194 1.4909e-04
2:150133728 G T 0.460754 -4.0872e-06
2:150139196 T C 0.029222 3.9332e-05
2:150145980 C A 0.912861 -1.5486e-05
2:150146691 A G 0.066424 5.2556e-05
2:150147404 C T 0.221127 -3.3941e-05
2:150163726 A G 0.125309 1.7277e-04
2:150164216 T G 0.074733 -5.1204e-05
2:150165000 C G 0.154534 6.1567e-05
2:150167376 T C 0.120375 -6.1917e-05
2:150177878 C T 1.391298 2.1581e-05
2:150179017 A G 0.703387 1.6249e-05
2:150188148 A G 0.114945 -2.4759e-05
2:150193025 A G 1.606667 2.3555e-05
2:150195863 A C 0.021581 1.7301e-05
2:150197088 G A 1.134040 -2.8794e-05
2:150199468 G A 0.705750 -4.0910e-05
2:150199731 A G 0.427394 1.2332e-05
2:150219266 A G 0.109372 4.7394e-06
2:150220228 G A 0.027680 -5.2655e-06
2:150221006 C T 0.041221 -4.3884e-05
2:150221562 A G 0.037547 5.0971e-05
2:150225772 G C 0.079602 3.6944e-05
2:150228176 T C 0.061098 2.2274e-05
2:150230179 T C 0.029017 7.9662e-06
2:150230883 T C 0.054227 -4.6652e-05
2:150234972 C T 0.109846 7.1773e-05
2:150237153 A G 0.305231 7.4622e-05
2:150246187 A G 0.376916 -8.3687e-05
2:150248022 G T 1.606268 4.3946e-05
2:150251678 G C 0.171207 -1.3986e-05
2:150272573 T C 0.084795 -1.4949e-05
2:150275593 A G 0.042493 -7.3442e-05
2:150280897 T C 0.075331 -4.0238e-05
2:150282120 G A 0.400451 -8.5900e-06
2:150285921 C T 0.038368 -3.0025e-05
2:150296133 C A 0.030484 -3.5873e-05
2:150304053 C T 0.070579 -2.2221e-05
2:150313726 G A 0.515542 1.4894e-04
2:150313797 A G 1.307626 1.3596e-04
2:150320904 A G 0.038138 1.4471e-05
2:150320939 A G 0.029617 3.6135e-05
2:150325549 C A 0.149405 -2.8500e-05
2:150330000 A G 0.032042 1.9593e-06
2:150335735 T C 0.581697 -4.0116e-05
2:150343396 A G 0.065068 -7.9916e-05
2:150345018 G A 0.220961 -7.9197e-05
2:150345690 G A 0.087892 2.0970e-05
2:150349351 T C 0.056976 1.0471e-04
2:150370860 C A 0.033837 4.0610e-05
2:150378299 G T 0.402022 -3.6878e-04
2:150384134 A G 0.073922 -1.0281e-05
2:150397218 T G 1.563553 1.9548e-04
2:150400803 A G 0.565527 -3.0129e-05
2:150410565 G A 0.803346 3.1668e-04
2:150411005 T C 0.048092 5.9247e-06
2:150413745 C A 0.030166 -1.1506e-04
2:150417007 A C 0.171905 2.3759e-05
2:150425510 A G 1.129067 1.6513e-05
2:150432976 T C 1.812340 8.3519e-05
2:150438708 G T 0.021422 -1.1329e-05
2:150443813 T C 1.772544 1.1203e-04
2:150448509 C T 0.046077 -9.1369e-05
2:150452875 A C 0.091358 6.6878e-07
2:150457624 A G 1.568110 1.8743e-04
2:150465838 G C 0.043850 1.3162e-04
2:150467899 T C 0.030176 4.0579e-05
2:150471360 A G 1.751048 3.0656e-05
2:150474016 A C 1.794060 -6.6867e-07
2:150475902 G T 0.035784 -8.0691e-06
2:150478126 T G 0.101829 1.0919e-04
2:150488174 G A 0.037998 -5.2222e-05
2:150491670 G A 0.580152 -7.0325e-05
2:150492237 G A 1.620182 -3.9573e-05
2:150506932 G A 0.103004 1.0941e-04
2:150508829 C T 0.038764 -3.1203e-05
2:150514529 T C 0.131313 -6.9371e-05
2:150519203 G A 0.038527 -1.5518e-04
2:150526826 A G 0.277233 -3.1306e-06
2:150537410 A G 0.029945 -5.5410e-05
2:150555209 G A 0.275886 -1.8071e-06
2:150558892 A G 0.157461 3.1099e-05
2:150559378 T C 0.033081 9.6887e-05
2:150564104 G A 1.658833 -4.8145e-05
2:150566990 G A 0.026842 -1.0448e-04
2:150583468 T G 0.044055 2.3184e-05
2:150595052 G A 0.087853 4.9937e-05
2:150597927 G A 0.386796 1.0935e-04
2:150599695 T C 0.049871 -8.5103e-06
2:150606533 C T 0.489878 -6.2027e-06
2:150607436 A G 0.086762 6.6487e-05
2:150607630 T C 1.473880 2.3376e-05
2:150612849 A C 0.730054 5.8852e-06
2:150626194 T C 0.761888 3.1841e-05
2:150656433 T C 0.442464 -1.8343e-06
2:150676586 A C 0.062435 2.0509e-05
2:150683553 C A 0.065516 1.2975e-04
2:150684871 G A 0.117516 5.5066e-05
2:150685300 C T 1.571519 9.1918e-05
2:150685851 G A 0.320778 6.1043e-05
2:150686190 G A 0.075340 2.3029e-05
2:150699057 A C 0.114137 1.5200e-05
2:150699558 T C 1.311534 6.4996e-05
2:150701543 T C 0.076009 1.4170e-04
2:150703294 C T 0.127668 -1.9877e-04
2:150703720 T C 0.063403 -1.6435e-05
2:150706953 G C 0.360561 -3.6769e-05
2:150713157 T C 1.259498 8.8262e-05
2:150714840 T G 0.361966 2.4789e-05
2:150720418 C G 0.464691 4.3794e-05
2:150732710 T C 0.234704 2.5879e-06
2:150739256 A C 1.002457 2.8281e-05
2:150739343 G T 0.073244 -2.3024e-05
2:150745224 A G 0.035080 3.0508e-05
2:150756064 G A 0.036771 -8.8843e-05
2:150760982 C T 1.347211 2.7324e-06
2:150765636 C T 0.241614 3.0388e-05
2:150782805 G T 0.480657 6.6591e-05
2:150785710 G A 0.024616 6.9070e-05
2:150809377 T C 0.085883 -9.0142e-06
2:150814311 C T 0.028361 2.3383e-05
2:150818921 T C 0.215576 5.4144e-05
2:150846305 T G 0.057184 6.1162e-05
2:150846513 G A 0.516159 3.8672e-05
2:150849527 C A 0.375540 -3.0708e-05
2:150852824 G A 1.858904 8.1566e-05
2:150858560 T C 0.019994 3.1831e-05
2:150861921 C T 0.768451 -4.0801e-05
2:150868909 C T 0.042565 9.6117e-05
2:150869208 A G 0.033970 1.4924e-04
2:150869755 C T 0.025443 2.1921e-05
2:150879090 C T 0.168471 1.2287e-06
2:150885442 G A 0.653402 9.9078e-05
2:150891651 G A 0.822091 8.4247e-05
2:150900652 G A 0.993515 -1.7248e-05
2:150902755 A G 0.027242 -1.8202e-05
2:150905715 G A 0.060004 1.3777e-05
2:150907159 A G 0.142034 4.1331e-07
2:150910260 A G 0.121170 -2.8504e-05
2:150911059 T G 0.033779 3.5844e-05
2:150914409 C T 0.054334 -2.4822e-04
2:150921940 A G 0.020841 -5.8835e-05
2:150926833 C G 0.036843 1.5581e-04
2:150933033 A G 0.151031 -3.5983e-05
2:150937112 G A 0.174703 -3.9482e-05
2:150939887 T C 0.180347 -3.3286e-05
2:150944211 T C 0.047349 -6.7112e-05
2:150947169 C G 0.110628 6.3691e-06
2:150952525 A G 0.181970 -3.8938e-05
2:150954403 T C 0.055687 -5.9932e-05
2:150957641 T C 1.698132 1.5062e-05
2:150966022 A G 0.153446 -3.7905e-06
2:150966084 G A 0.294364 -2.0593e-05
2:150966452 A G 0.062195 6.2644e-05
2:150977601 C T 0.036875 -4.3051e-05
2:150985765 T G 1.056330 2.8053e-05
2:150988840 T C 0.048505 5.5297e-06
2:150990224 C T 0.385790 -1.1219e-05
2:150994963 T G 0.056625 -4.8537e-05
2:150997904 T C 1.707519 2.8285e-06
2:151004332 G A 0.079813 -2.0341e-04
2:151019241 T C 0.534757 5.8732e-05
2:151023429 G A 0.049793 -1.9710e-04
2:151026829 G A 0.219702 1.3062e-04
2:151027197 A G 0.037849 -9.1941e-05
2:151028150 C A 0.374498 9.3219e-05
2:151030889 A G 0.029212 -5.5419e-05
2:151039559 C T 0.045992 -4.3731e-05
2:151041434 C A 0.215998 -1.8779e-05
2:151048232 C A 0.060939 -1.3057e-04
2:151056757 G A 0.091949 -1.1788e-04
2:151069147 G A 1.087116 -7.5665e-05
2:151076651 G A 0.061033 2.3517e-04
2:151087809 G A 0.059365 -1.2748e-04
2:151087930 G A 0.084143 -1.5025e-06
2:151110250 G A 0.035151 -3.0207e-05
2:151115875 T C 1.163024 -2.2694e-05
2:151126403 A G 0.256749 5.3264e-05
2:151133751 C G 0.078226 -1.3774e-04
2:151133862 G A 0.036122 1.5808e-04
2:151138198 G C 0.082585 4.3221e-05
2:151138651 A G 1.910433 -1.7726e-04
2:151164367 G C 0.047102 -4.7033e-06
2:151164771 T C 0.083114 1.9072e-05
2:151174853 C T 0.066632 3.6426e-05
2:151189965 A G 0.036651 -8.3076e-07
2:151191481 G A 0.080488 1.3412e-04
2:151197512 A G 0.061458 -5.4594e-05
2:151216661 C A 0.288125 1.8959e-05
2:151219197 T C 0.036696 2.9540e-05
2:151225749 C T 0.200224 2.1408e-05
2:151229145 T C 0.051922 -4.1837e-05
2:151232210 T C 0.934355 -1.2383e-04
2:151246054 A G 0.059391 -1.1016e-04
2:151251171 C A 1.375443 -3.9250e-05
2:151251280 T C 0.064996 1.4421e-04
2:151254146 T C 0.039556 -7.2874e-05
2:151254964 G A 0.099456 5.8635e-05
2:151259947 A G 0.998036 -1.2042e-04
2:151260414 T C 0.151233 4.3042e-05
2:151260738 G T 0.136325 1.1160e-05
2:151260997 A G 0.204680 7.4488e-05
2:151261025 A G 0.590526 -1.9812e-05
2:151261357 T C 0.234892 6.8905e-05
2:151265812 G T 0.040559 -2.1730e-05
2:151268928 T C 0.031539 6.6279e-05
2:151269866 C T 0.144335 -3.3919e-05
2:151273111 T C 0.185728 4.7427e-05
2:151274402 G A 0.093676 2.5054e-04
2:151279650 A G 0.034191 6.4960e-05
2:151282959 G T 0.285360 -6.7079e-06
2:151283539 T C 0.035395 4.0300e-05
2:151284248 T C 0.059881 1.6125e-05
2:151286493 C T 0.058492 6.6153e-05
2:151287091 A G 0.033551 -2.9867e-05
2:151290089 G A 0.094640 -1.7015e-05
2:151297117 A G 1.517736 -8.0723e-06
2:151306427 G A 0.285178 4.8094e-05
2:151311200 A G 0.755575 -5.3030e-04
2:151313918 C T 0.027336 9.2862e-05
2:151313953 A G 0.537172 -1.1263e-04
2:151316465 C T 1.137062 1.0812e-04
2:151317140 C T 0.466944 -7.0585e-06
2:151319753 G A 1.314419 -1.2428e-06
2:151322714 A G 0.392246 1.8344e-05
2:151330926 A C 0.304273 -2.5222e-05
2:151336842 A G 0.563093 1.2134e-04
2:151340148 C T 0.020942 -1.0437e-04
2:151343393 A C 0.041309 3.3657e-05
2:151344984 T C 1.260300 4.1521e-05
2:151346866 G A 0.194096 -1.7559e-04
2:151347342 A C 0.020860 1.4270e-04
2:151347803 T C 0.050332 4.1899e-05
2:151348709 A G 0.116922 8.4491e-05
2:151351313 C T 0.774131 5.7658e-05
2:151351425 C T 0.095380 -4.0261e-06
2:151364819 G A 0.133293 2.0129e-04
2:151371741 T C 0.041263 -3.2467e-05
2:151385324 C G 0.057486 6.6417e-06
2:151401630 T C 0.042711 -6.6715e-05
2:151401771 G A 0.549431 5.0869e-05
2:151411010 T C 0.119671 2.7245e-05
2:151413170 C T 1.215956 3.4536e-07
2:151424784 C T 0.206193 -1.2048e-04
2:151427203 G A 0.046885 -6.5636e-05
2:151429031 T C 0.255408 -3.3025e-05
2:151429172 A G 0.100771 2.2617e-05
2:151455164 A G 1.368133 -4.1042e-05
2:151459630 C T 0.218118 4.5972e-05
2:151464012 A G 0.056333 -1.2039e-04
2:151467243 A G 0.299437 -2.5112e-05
2:151468414 C T 0.203684 2.3232e-04
2:151472002 A G 0.139324 -1.3599e-05
2:151474362 T C 0.023253 -1.5384e-04
2:151482607 T C 0.051692 7.0576e-05
2:151494809 A G 0.697064 7.0345e-05
2:151501020 A G 1.792863 -1.9184e-05
2:151505948 T C 0.120323 2.6425e-05
2:151519918 A G 0.244759 -2.6129e-05
2:151528935 T G 0.043143 -6.0394e-05
2:151535100 C T 0.053023 4.7696e-05
2:151548310 T C 0.127587 1.7098e-04
2:151548888 A G 0.039339 4.0709e-05
2:151556681 G C 0.021760 1.2313e-04
2:151561358 A C 0.039102 -4.6868e-05
2:151563140 C A 0.123319 6.5446e-05
2:151565008 A G 0.026511 1.8864e-06
2:151565880 C G 0.082497 -1.8160e-04
2:151572877 G A 0.051030 1.8216e-04
2:151573840 A G 0.125101 3.5132e-05
2:151584332 C A 0.773223 -1.6730e-05
2:151598274 T C 0.125503 -6.3233e-05
2:151608765 G A 0.632746 -4.1407e-05
2:151610824 T C 1.830299 -2.3243e-04
2:151619179 G A 0.495412 -1.3096e-05
2:151619693 T G 1.207553 -2.1225e-05
2:151630554 C A 0.035431 -8.9897e-05
2:151655513 G A 0.493263 1.6290e-05
2:151659983 C G 0.563907 -7.7391e-06
2:151665485 A G 0.120570 8.0325e-05
2:151671888 C T 0.180029 -3.6661e-05
2:151673048 A G 0.110911 2.6486e-05
2:151680884 C A 1.767361 8.6374e-06
2:151704756 C T 0.467521 -3.6013e-05
2:151711700 T G 1.652033 2.9556e-05
2:151713161 A G 0.151573 -9.7184e-05
2:151717998 A C 1.745530 1.6284e-05
2:151721663 T C 0.023042 1.2947e-04
2:151725792 A G 1.948974 -1.0455e-04
2:151726326 T C 0.535595 3.2740e-05
2:151726957 T G 0.043912 -5.4087e-06
2:151727589 G A 0.268333 -4.6600e-05
2:151728377 A G 1.821094 2.0084e-05
2:151728543 A C 0.085775 2.1809e-05
2:151732265 C T 0.103504 2.1475e-05
2:151733659 T C 0.374492 -1.1487e-05
2:151737087 A G 0.154430 3.1757e-05
2:151737238 A G 0.075201 -4.0372e-05
2:151739348 T C 0.367711 -1.3466e-05
2:151741204 C T 0.197971 4.3552e-05
2:151750892 C A 1.740944 7.8549e-05
2:151751328 G A 0.025015 8.5131e-05
2:151754956 A G 0.071127 1.6571e-04
2:151756705 C T 0.056940 -2.4597e-05
2:151758445 C T 0.807641 5.8627e-06
2:151762917 G A 1.633577 -6.1074e-05
2:151763775 A G 0.034064 -2.9310e-04
2:151764512 A G 1.595553 -2.5615e-07
2:151767424 C T 0.891439 7.2516e-05
2:151767919 A T 0.095363 1.1390e-05
2:151769380 G T 0.176744 1.2517e-05
2:151770404 T C 0.025132 4.7188e-05
2:151773679 G C 0.301657 1.0499e-04
2:151776114 T C 0.042682 -3.2479e-04
2:151776988 A G 0.041565 1.8091e-05
2:151785426 C T 0.195583 -2.7384e-05
2:151794619 C T 0.094581 -4.6523e-05
2:151804719 C T 0.040040 -6.7383e-05
2:151807469 T C 0.292546 -1.8685e-05
2:151823542 T G 0.112043 6.2161e-05
2:151823799 T C 1.336656 6.8300e-05
2:151832511 G A 0.640205 1.7550e-05
2:151843978 C T 1.844762 -1.4691e-04
2:151854956 G A 0.072202 8.3794e-05
2:151856929 T C 0.038748 -5.5298e-05
2:151864913 A G 0.294471 -2.7498e-05
2:151865465 T C 1.659040 -3.7767e-05
2:151868882 T C 0.021318 -6.3238e-05
2:151874288 T C 0.051611 -8.3049e-06
2:151886470 A G 0.029432 -3.7305e-05
2:151890730 G A 0.101391 -5.1173e-05
2:151892946 T C 0.720382 1.1072e-05
2:151898564 T G 0.091559 -1.6208e-05
2:151909626 A G 0.138779 -1.3253e-05
2:151918608 A G 0.957464 -1.6303e-03
2:151924203 A G 0.132316 -1.0432e-05
2:151925973 A G 0.162077 -7.9320e-06
2:151929577 C A 0.028650 2.6616e-06
2:151940836 C T 0.179636 -3.7188e-05
2:151941414 C T 0.691241 -1.2419e-04
2:151942376 T C 0.605732 2.1515e-05
2:151952564 C T 0.176978 -1.1851e-05
2:151957069 T C 0.112731 5.9994e-05
2:151963175 T C 1.054733 8.2827e-05
2:151964165 C T 0.047479 3.9269e-05
2:151994414 T C 0.738094 2.5982e-05
2:151997923 G T 0.147123 5.4069e-06
2:152003476 C T 0.456541 -1.1491e-05
2:152004301 T C 0.048612 -2.2493e-05
2:152008380 A G 0.062620 -5.5074e-06
2:152008859 A G 0.054545 2.6787e-05
2:152019397 C T 0.039653 1.1949e-05
2:152031768 T C 0.035249 1.0238e-05
2:152031892 A G 0.064539 -2.9649e-04
2:152032153 A G 0.211704 6.4474e-05
2:152034813 C T 0.029342 1.6145e-04
2:152039438 C T 0.048956 -3.4936e-05
2:152068840 A G 0.052377 -1.9850e-05
2:152085643 C T 1.023710 -1.0768e-05
2:152106653 A G 0.237333 4.3554e-06
2:152109840 G C 0.032922 5.8948e-06
2:152112161 G C 0.054243 -5.0121e-05
2:152117957 C T 0.308295 -2.0498e-05
2:152118032 T G 0.064188 -2.9538e-04
2:152118271 A G 0.952794 -8.0445e-06
2:152127169 T C 0.086503 -7.2353e-06
2:152133906 A G 0.107525 -2.8569e-04
2:152139416 A G 0.949954 -2.6338e-07
2:152157973 C T 0.996378 4.4396e-06
2:152162110 T C 0.084854 4.4119e-05
2:152164587 G A 1.259917 9.6239e-06
2:152172065 A G 0.044554 3.5813e-05
2:152181745 T C 0.026813 5.2274e-05
2:152188982 T C 0.235937 -5.9350e-07
2:152192290 C A 0.106013 1.6367e-04
2:152195934 G A 1.231623 -7.4604e-06
2:152196333 T C 1.480615 -1.5767e-06
2:152201214 A G 0.063776 -2.0707e-05
2:152201560 C T 0.286214 2.4848e-05
2:152206630 G A 0.600565 -2.4210e-05
2:152210035 A C 0.197527 1.5746e-05
2:152210082 T C 0.811496 1.4224e-05
2:152219866 T G 0.124439 2.0635e-05
2:152220510 G A 0.032756 5.8509e-05
2:152223297 A G 0.074068 -7.8943e-08
2:152226570 G A 0.267700 -1.7857e-05
2:152226767 A G 0.080167 -1.5610e-04
2:152236564 G A 0.047229 4.3805e-06
2:152240794 T C 0.073208 1.0122e-05
2:152247421 T C 0.838089 5.0043e-06
2:152248494 G A 0.115214 8.5905e-05
2:152266282 T C 0.087411 -1.3507e-04
2:152273758 A G 1.945033 2.6737e-05
2:152280246 G A 0.520885 -1.2283e-05
2:152295862 C T 0.203723 1.2379e-04
2:152297774 T C 0.054269 4.3603e-05
2:152300384 T C 0.027631 -8.9284e-05
2:152311612 G A 0.047018 6.3115e-05
2:152320118 A G 1.333693 -2.4290e-05
2:152331418 G C 1.472406 -3.0810e-05
2:152346494 C A 0.137922 -1.2802e-05
2:152346979 C T 0.863935 -3.0174e-05
2:152352843 G C 1.302095 -1.6717e-05
2:152355557 C T 0.034746 -2.6268e-05
2:152364589 A G 0.057456 -3.2237e-05
2:152373558 A T 0.028936 -5.4986e-05
2:152376025 C T 0.030510 3.4482e-05
2:152382298 A G 0.028790 3.7424e-05
2:152383521 T C 0.053886 -3.0534e-05
2:152394444 C G 0.023081 -7.2261e-06
2:152397232 A G 0.045032 2.9131e-05
2:152404901 A G 0.027605 8.5260e-05
2:152411943 A G 0.499852 -2.4583e-05
2:152417472 T G 0.048511 4.7493e-05
2:152420265 A G 0.040140 -6.0565e-06
2:152421357 A G 1.953209 -3.7839e-05
2:152422076 G C 1.348256 1.8522e-06
2:152425306 T G 0.126464 1.3994e-04
2:152427080 A C 0.024752 1.5419e-05
2:152429679 T C 0.704935 -1.6029e-05
2:152430220 T C 0.069956 -1.9583e-04
2:152468776 C T 0.046817 -5.0203e-05
2:152473911 G C 0.034288 -3.0845e-05
2:152474639 G T 0.064376 7.5929e-06
2:152476028 G C 0.671299 3.2742e-05
2:152479142 C G 0.069505 2.2150e-05
2:152481977 G A 1.255421 8.1015e-06
2:152488693 T G 0.035122 -2.8854e-05
2:152491269 C T 0.593999 -1.4101e-05
2:152493660 C T 0.037239 5.0087e-05
2:152493940 T G 0.084776 7.0212e-05
2:152496526 G A 0.313919 2.3517e-07
2:152499143 T C 0.054139 4.5081e-05
2:152500957 G A 0.041413 2.9657e-04
2:152515683 A G 0.117470 3.9854e-06
2:152517979 C T 0.105114 2.0381e-05
2:152520258 T C 0.030776 1.4971e-05
2:152521539 G A 0.313910 -1.7136e-06
2:152526675 A C 0.175186 -2.4586e-05
2:152527572 T C 1.686087 7.5025e-06
2:152527608 T C 0.208828 -2.7075e-05
2:152527636 G C 0.033032 1.5485e-06
2:152531077 G A 1.791798 2.0665e-05
2:152536427 T C 0.032954 -3.4288e-06
2:152536498 A T 1.669654 1.7828e-05
2:152539477 T C 1.671760 2.0534e-05
2:152539836 C G 0.042205 2.1695e-06
2:152545322 G A 0.037725 -8.3325e-06
2:152565912 A G 0.053772 9.1301e-05
2:152570539 G A 0.035139 -1.1918e-04
2:152573728 G A 0.022418 4.4175e-05
2:152574364 C T 1.859475 2.1018e-05
2:152583047 T G 0.121592 1.0665e-05
2:152593741 T C 1.828073 1.4009e-05
2:152596332 C T 0.066100 -1.9503e-05
2:152612602 C A 0.049417 5.1472e-05
2:152615533 T C 0.040033 -7.7525e-06
2:152626194 A G 0.069826 -2.0149e-04
2:152632574 T C 0.093445 4.3524e-06
2:152633114 T C 1.829978 1.1795e-05
2:152639596 T C 0.037774 -6.1259e-06
2:152639737 A G 0.032831 -7.1973e-06
2:152644148 A G 0.032805 -2.9700e-06
2:152652773 A C 0.036502 2.8671e-05
2:152653419 T C 0.043831 1.7991e-05
2:152661048 A G 0.027498 -5.4447e-05
2:152668644 T C 1.955871 -7.3847e-06
2:152672254 A G 0.142394 -1.1254e-05
2:152676741 C G 0.058232 -7.7994e-06
2:152677281 A G 0.092082 -1.6282e-06
2:152677308 A G 0.127230 4.2675e-05
2:152679229 A G 0.155549 -7.9018e-06
2:152690248 A G 1.951213 -3.0215e-05
2:152690862 T C 0.136890 2.7440e-05
2:152694768 T C 0.040079 1.0937e-04
2:152706484 T C 0.030169 -1.1021e-05
2:152706586 G T 0.173466 1.5083e-05
2:152708356 T C 0.165647 2.8389e-05
2:152715055 C A 0.124374 -1.2013e-05
2:152716821 T C 0.117973 1.9224e-05
2:152720030 G A 1.648222 1.7431e-05
2:152725937 A C 0.174706 -1.5052e-05
2:152731125 G C 0.075694 -5.7062e-05
2:152731301 A G 0.033327 -2.1098e-05
2:152745363 G A 0.495646 1.4231e-05
2:152754955 T C 0.080271 -7.5239e-05
2:152760078 G A 0.228215 -7.1698e-05
2:152775308 A G 1.304650 -7.0324e-06
2:152786870 C G 0.066327 1.5491e-05
2:152794981 A G 0.156014 -4.5733e-05
2:152804509 G A 0.104724 -2.7084e-05
2:152806131 T C 0.505153 3.9166e-05
2:152809454 A G 0.123368 -7.4029e-06
2:152819262 A G 1.783385 4.1136e-05
2:152828281 G C 1.835593 1.9479e-05
2:152829595 A G 0.032399 -5.3736e-05
2:152831276 C A 0.510833 5.5276e-05
2:152833719 C T 0.059702 1.0695e-06
2:152842343 G A 0.095970 1.6931e-06
2:152842585 C T 0.042256 -1.9319e-05
2:152848504 T C 0.026252 4.2595e-07
2:152851729 C T 1.268495 -2.5471e-05
2:152855656 C A 0.060540 3.0078e-05
2:152858954 T C 0.118080 2.5241e-06
2:152875657 C T 0.061741 -2.0041e-05
2:152876392 C T 0.150204 1.2125e-05
2:152879348 T C 0.425752 -4.1494e-06
2:152887461 C T 1.182161 3.7081e-05
2:152902751 A G 0.020098 1.3139e-05
2:152909764 A G 0.020215 5.5479e-05
2:152911430 A G 0.200539 -1.0225e-04
2:152918863 A C 0.107366 8.8197e-06
2:152923715 A C 0.028374 -3.8598e-05
2:152925043 C T 0.024499 3.1895e-05
2:152929933 G A 0.049595 -2.0265e-05
2:152932287 T A 0.917837 -3.2582e-05
2:152943000 G A 0.176338 -3.1745e-05
2:152958034 G A 0.037135 1.4807e-05
2:152966710 C A 0.033480 -1.0750e-05
2:152969774 C T 0.029968 -7.3420e-05
2:152973623 C T 0.136520 7.5172e-06
2:152996974 T C 1.019734 9.0630e-06
2:152998552 A G 0.407702 -1.0285e-05
2:153000090 C T 0.061134 -2.0478e-05
2:153008025 A G 0.139259 -1.2713e-05
2:153036974 T C 0.060537 -5.3005e-06
2:153056973 G A 0.392697 -6.0344e-06
2:153082332 G A 0.077333 -1.5520e-06
2:153089621 C T 1.449348 4.6672e-06
2:153099113 C T 0.130564 3.1873e-05
2:153107525 G A 0.042935 -7.6927e-06
2:153122063 C T 1.584242 1.4084e-06
2:153127809 G A 0.050832 4.6557e-05
2:153140266 G A 0.048677 -4.0935e-05
2:153167573 G A 1.614405 1.8907e-05
2:153191371 C T 0.046632 -8.1828e-05
2:153193270 G T 1.247742 1.6876e-05
2:153206469 C T 0.034119 -1.5787e-05
2:153221287 T G 0.148172 3.2265e-05
2:153224206 G C 0.050579 4.5726e-05
2:153228860 T G 0.076918 4.0362e-05
2:153233457 G A 0.036713 2.7383e-08
2:153237875 T C 1.281819 3.0929e-05
2:153263124 G A 1.946296 -2.8471e-05
2:153268606 C T 0.190578 -6.1319e-05
2:153268746 G A 0.088888 4.1981e-06
2:153270227 A G 0.096701 2.4523e-05
2:153271645 C T 0.050734 1.1363e-04
2:153278499 C A 0.392882 -1.4958e-05
2:153282016 G T 0.057554 -6.1065e-05
2:153303355 T C 0.047187 1.2382e-04
2:153314254 T C 0.135750 2.8639e-05
2:153321023 C T 0.036794 -3.6523e-05
2:153323158 C A 0.845882 -2.6571e-06
2:153324757 A G 0.056547 -8.3347e-06
2:153339823 C T 0.550314 -5.6251e-06
2:153340734 G A 0.650413 -4.8277e-06
2:153347966 G A 0.080829 -1.1560e-05
2:153349283 A G 0.681884 2.5743e-05
2:153353083 C G 0.021435 2.1852e-05
2:153354994 A G 0.584901 3.1962e-05
2:153355512 A G 1.825768 4.3924e-05
2:153356782 G C 0.026518 -5.7956e-05
2:153361084 C T 0.099161 -1.1057e-05
2:153361375 G T 1.238053 -7.3633e-06
2:153366827 C T 1.095970 2.2502e-05
2:153371385 A G 0.099882 1.3146e-04
2:153373160 T G 0.210571 -2.2403e-05
2:153374122 A C 0.591525 4.1018e-05
2:153375118 A G 0.059063 1.1806e-05
2:153378652 A G 1.252941 2.3474e-05
2:153384855 C A 0.078687 5.3898e-06
2:153389851 G T 1.883432 9.7026e-06
2:153390922 G A 0.669660 -7.5738e-07
2:153397623 T C 0.101897 -2.3184e-05
2:153402571 C T 0.229695 2.8522e-07
2:153403242 T C 0.386929 -2.2552e-05
2:153406151 C A 0.032386 1.9209e-05
2:153408076 G A 0.470894 3.0715e-05
2:153415114 C G 0.071819 -6.6478e-05
2:153423257 T C 1.556932 2.2299e-04
2:153428985 C T 0.056486 2.1969e-05
2:153433528 T C 1.219358 2.7316e-04
2:153438591 C G 0.118941 9.4639e-05
2:153439560 C T 0.052737 -4.0692e-05
2:153442023 T C 0.027018 -4.2369e-05
2:153442248 A G 0.030134 -4.1719e-05
2:153447943 C T 0.054344 -2.3379e-06
2:153450936 T C 1.305266 1.0563e-04
2:153454707 T G 0.231666 -2.0421e-05
2:153456598 T G 0.050105 3.7838e-05
2:153458114 A G 0.052111 -5.0986e-05
2:153458750 G C 1.556533 7.2520e-05
2:153462347 A G 1.302829 1.6665e-05
2:153462724 G C 0.088125 -6.9419e-05
2:153464021 G A 0.563761 4.8901e-05
2:153464580 C T 0.956426 -1.6230e-05
2:153464633 A G 0.289453 -2.5011e-05
2:153465504 A C 0.031669 8.5463e-06
2:153466354 T C 0.041056 3.2138e-05
2:153469557 C T 0.324540 -5.4403e-05
2:153470922 C G 0.220481 -8.0084e-06
2:153472798 A G 0.050825 -4.6110e-06
2:153477230 A G 0.041757 -1.6953e-05
2:153477850 A G 0.156565 -1.7726e-05
2:153489324 T C 0.072033 -3.9174e-05
2:153493551 T G 0.070923 5.1536e-05
2:153495234 T C 1.810429 1.8507e-05
2:153497193 C T 0.032308 2.9174e-05
2:153500983 G A 0.046414 -6.9049e-06
2:153501149 G A 0.052244 2.7358e-05
2:153501448 G A 0.737841 2.5081e-05
2:153505376 C T 0.028173 -4.1460e-06
2:153513916 C T 0.130648 3.4086e-05
2:153543165 G A 0.278077 -1.6917e-05
2:153550338 C T 1.655486 4.7624e-05
2:153557621 T C 0.047771 -4.6746e-05
2:153562485 T C 0.039222 -3.3443e-06
2:153573075 C T 0.026537 6.5879e-05
2:153575305 T G 0.027677 -5.4661e-05
2:153580483 G A 0.264091 4.7041e-05
2:153584625 T C 0.048732 -1.7644e-05
2:153599430 G A 0.024869 -4.7249e-05
2:153605080 G T 0.091225 -4.1031e-05
2:153605798 A G 0.027229 8.1612e-06
2:153609090 T C 0.303384 -9.0512e-05
2:153613324 T C 0.200172 -5.9071e-06
2:153619501 G A 0.090576 -4.5843e-05
2:153647036 C T 1.661244 -3.4059e-05
2:153649510 A T 0.080797 -9.5701e-05
2:153654037 T C 0.073555 1.9656e-05
2:153658262 G A 0.096324 -3.1265e-05
2:153663673 G T 0.068576 -1.1865e-04
2:153664448 A G 0.082543 -1.7573e-06
2:153677047 T C 0.128623 1.2012e-06
2:153717593 C T 0.319463 7.9413e-06
2:153717894 A G 0.159435 -7.4517e-05
2:153719061 T C 0.155170 -1.2033e-04
2:153725234 C A 0.150944 -2.2862e-05
2:153731831 G A 0.027852 -3.4471e-05
2:153740617 T C 0.317019 -1.5604e-04
2:153745861 T C 0.115273 6.5512e-05
2:153746585 A C 1.886288 3.9628e-05
2:153749403 T C 0.021377 -1.3287e-04
2:153760349 A G 0.764219 8.1633e-05
2:153766768 A C 1.899959 3.6971e-05
2:153778772 C T 0.554186 -4.6624e-05
2:153782342 T C 0.271218 -1.5190e-05
2:153793046 C G 0.031818 -6.1762e-05
2:153800200 A G 0.023110 -9.1625e-05
2:153807042 C T 0.060666 3.0983e-05
2:153809218 T C 0.041851 2.2703e-05
2:153809411 T G 0.026304 -1.9113e-05
2:153823077 T C 0.055691 7.8498e-06
2:153825621 T G 0.981649 7.5578e-05
2:153832305 A G 0.114611 7.0122e-05
2:153835083 A C 0.075415 -4.1598e-05
2:153837585 A C 0.078528 7.6686e-05
2:153846127 A G 0.188211 4.2483e-05
2:153847917 T C 1.249232 -2.7426e-05
2:153872060 C G 0.084808 1.0013e-05
2:153876159 T G 0.080229 -1.0293e-04
2:153879218 A G 1.222207 -2.3734e-05
2:153881115 G A 0.384927 -1.1420e-05
2:153885826 A G 0.188637 5.4641e-05
2:153918127 C T 1.852403 -9.2071e-05
2:153921648 T C 0.052299 1.0457e-04
2:153921800 A G 1.836901 1.7335e-04
2:153936106 T C 0.048550 3.1886e-05
2:153937206 C T 0.052636 5.2233e-05
2:153948158 G A 0.535874 -1.1367e-04
2:153954178 C A 0.255463 4.0128e-05
2:153957064 T C 0.433730 -1.2075e-05
2:153957755 T G 0.679320 3.4849e-04
2:153963796 G A 0.043506 -1.1661e-04
2:153968637 G A 0.289868 7.9694e-05
2:153971933 C T 0.538921 1.1423e-04
2:153974661 A C 1.960973 -2.6176e-05
2:153976787 A G 0.227352 -9.6628e-06
2:153981457 G A 0.780912 2.2254e-05
2:153982272 C T 1.624385 1.3920e-04
2:153985105 G A 0.027982 3.5694e-05
2:153988364 C T 0.100394 5.0021e-05
2:153992301 A G 0.188124 6.0716e-06
2:153992421 G T 0.275701 5.8525e-05
2:153992778 G A 0.368244 -3.6867e-04
2:153993808 C T 1.920810 1.0458e-05
2:153994852 T C 1.965137 -4.4961e-05
2:153997266 A G 0.047047 6.4019e-05
2:154003081 C T 1.581460 -4.1613e-05
2:154003158 A G 0.270037 5.4452e-05
2:154013361 C T 0.256801 -8.8999e-05
2:154019476 T C 0.412710 8.6538e-06
2:154022585 A G 0.131391 -4.1305e-05
2:154022856 C A 1.354397 -2.4760e-05
2:154023858 G T 0.296564 -6.5483e-06
2:154024251 G A 0.070050 1.6587e-05
2:154026147 A C 0.064156 1.6473e-05
2:154028459 G A 0.069537 -3.3621e-06
2:154028998 A T 0.030244 -1.2054e-04
2:154032887 G A 0.304507 -2.0226e-05
2:154051718 G C 0.351310 -1.2971e-05
2:154057147 A G 0.992532 5.3121e-06
2:154070472 C G 0.096834 -2.5986e-05
2:154070889 G A 0.308181 -2.1474e-05
2:154072874 T G 0.064616 6.6263e-05
2:154083686 G A 0.117204 2.9555e-05
2:154083731 A C 1.736351 -1.8230e-05
2:154092084 C T 0.401058 -1.8946e-05
2:154132408 C T 0.702199 -2.9276e-05
2:154138434 A G 0.030792 4.5151e-06
2:154154985 C T 0.028163 -3.0705e-05
2:154161461 T G 0.086003 -2.5584e-05
2:154163166 T C 0.399380 -6.7131e-06
2:154168468 T C 0.168558 4.8468e-05
2:154169240 A G 0.208322 2.9795e-05
2:154185067 C T 1.559509 -3.8650e-05
2:154199791 A G 0.145345 -3.3260e-06
2:154205381 T C 0.067245 1.2023e-05
2:154205978 C A 1.388533 2.0092e-05
2:154212790 A G 0.769811 -1.7478e-05
2:154216025 C T 0.042133 -2.5837e-05
2:154217852 T C 0.051247 -1.0949e-05
2:154223219 G A 0.106464 -4.6922e-07
2:154225519 C T 1.704533 -6.4602e-05
2:154228344 G T 0.324163 -9.6009e-05
2:154231901 A G 1.702180 -6.4916e-05
2:154235339 G T 0.878482 -1.1765e-05
2:154245633 G A 0.292991 -4.1242e-05
2:154247775 C A 0.032162 -4.9700e-05
2:154261453 T C 0.072607 -2.7580e-05
2:154262090 G A 0.254003 4.8245e-05
2:154273475 A G 1.658226 -1.8802e-05
2:154274148 C T 0.502614 -3.2911e-05
2:154277393 T C 0.115997 -3.0650e-05
2:154280117 T C 0.167702 6.1706e-05
2:154330418 T C 0.104351 -7.1927e-05
2:154331015 T C 0.042127 -3.6538e-05
2:154333680 C T 0.060053 7.3568e-05
2:154349160 C G 0.164891 -2.3822e-05
2:154350924 C T 0.469670 5.5357e-05
2:154352501 T G 0.798549 -4.5297e-07
2:154354007 A C 0.673289 3.4973e-06
2:154362417 T C 0.075168 -1.0708e-04
2:154369688 C T 0.149947 -1.3727e-05
2:154370972 A G 0.231409 -7.1373e-05
2:154371198 T C 0.384674 6.4176e-05
2:154372730 T G 0.046654 -4.2980e-05
2:154390780 A C 0.835424 -1.8363e-05
2:154402761 T A 0.817102 -7.3724e-06
2:154407649 G C 0.141833 -1.6579e-05
2:154411615 G A 0.317535 1.3174e-05
2:154412960 G T 0.133582 -9.9234e-06
2:154413874 A G 0.848238 5.2442e-06
2:154414139 T C 0.114001 -4.2308e-05
2:154414404 C T 1.003255 2.7724e-06
2:154415846 T C 0.149921 3.4728e-05
2:154417270 T C 0.166273 2.9936e-05
2:154418706 C T 0.917405 1.5661e-04
2:154422529 C T 0.188890 5.3616e-05
2:154423437 A G 0.642575 -4.6952e-05
2:154424279 G A 0.436534 -3.6696e-05
2:154427395 C A 0.056129 3.5549e-05
2:154431866 C G 0.169311 -3.0182e-06
2:154432773 A G 0.049060 2.3512e-05
2:154449316 G A 0.075431 -2.2632e-05
2:154457104 C T 0.316539 2.0044e-05
2:154460805 A G 0.038186 1.3333e-05
2:154461799 C T 0.841163 -8.9292e-06
2:154466531 T G 0.057979 -4.0887e-05
2:154467281 A G 0.094490 -2.9374e-05
2:154478477 C A 0.041916 4.5880e-05
2:154478597 A G 0.082079 -1.6479e-05
2:154478747 A G 0.388257 2.1410e-05
2:154488799 T C 0.094068 -4.1197e-06
2:154488855 A G 0.069777 8.4562e-06
2:154495260 A G 0.023814 -6.0636e-05
2:154501259 G A 0.116023 7.3091e-05
2:154510153 A C 0.024720 -2.2784e-05
2:154511449 T C 0.200146 -2.2765e-06
2:154511803 C T 1.770772 1.1885e-05
2:154516869 T C 0.454590 -6.2625e-05
2:154519448 A G 0.545007 1.8756e-05
2:154524985 C G 0.224281 -2.4788e-05
2:154539187 C T 0.034499 8.3023e-05
2:154540738 C G 0.045311 2.2380e-05
2:154546032 T C 1.598783 7.4667e-05
2:154561650 T C 0.060478 5.2615e-05
2:154590687 T C 0.137136 1.0300e-04
2:154591820 C T 0.132436 -3.9039e-05
2:154595781 A G 0.139678 -2.5550e-04
2:154602092 G A 0.090839 5.0647e-06
2:154602637 C T 0.152674 1.7896e-05
2:154631456 G T 0.706506 -1.3643e-04
2:154633784 G A 0.072880 1.3635e-06
2:154650420 T C 0.203116 4.4624e-06
2:154652500 C T 0.071079 7.3371e-05
2:154656746 C A 0.095169 5.9496e-05
2:154662797 G C 0.138074 -5.9389e-05
2:154682501 T C 0.710836 2.0675e-06
2:154688399 T C 0.910868 -4.6099e-05
2:154715606 C T 1.885973 1.3681e-05
2:154720281 G T 0.187663 6.3004e-05
2:154720402 C T 0.339895 -4.6321e-05
2:154720432 T C 0.078281 1.3724e-06
2:154723802 G A 0.030078 7.8951e-05
2:154727010 G A 1.802425 -4.1985e-05
2:154732191 A C 0.047109 1.5063e-05
2:154800999 C T 0.135757 2.2855e-05
2:154808584 A G 0.020276 -3.2631e-06
2:154811832 A G 0.079446 9.4335e-06
2:154826177 A G 0.040559 -2.9641e-05
2:154828069 C A 0.076824 3.4942e-05
2:154852181 A G 0.053376 -3.7816e-05
2:154861176 C T 1.520573 -4.8954e-05
2:154862349 C T 0.169662 2.7991e-05
2:154870787 T C 0.065038 -1.6283e-05
2:154874673 A G 0.565861 -3.7247e-05
2:154893301 T C 0.091738 -4.3086e-06
2:154909663 C T 0.534605 -5.3075e-05
2:154915666 A G 0.067048 -1.9469e-05
2:154926787 G A 1.729940 -2.2709e-05
2:154936872 T G 0.023376 -1.4361e-05
2:154977080 T G 0.132527 2.5035e-05
2:154986727 G A 0.031769 -5.0289e-05
2:154988832 C T 0.061150 5.6539e-05
2:155011668 C T 0.054425 1.6957e-05
2:155025395 C T 0.255340 3.2062e-05
2:155027447 G A 0.290105 1.0937e-04
2:155028559 C G 0.271887 1.2115e-04
2:155032399 G A 0.075259 4.5109e-05
2:155046249 T C 0.020150 -2.4850e-05
2:155060275 C A 0.077843 -9.6250e-06
2:155070567 T A 1.487580 7.4429e-05
2:155089021 G A 0.509197 -2.7593e-06
2:155090588 G A 0.198624 -3.1953e-05
2:155096310 G A 0.075999 -2.6735e-05
2:155096811 C T 0.359892 -2.6072e-05
2:155100956 G A 0.054431 5.9846e-05
2:155100980 G A 0.287947 1.8529e-04
2:155101286 G A 0.021055 5.9853e-05
2:155136081 A G 0.120946 3.6045e-05
2:155144714 T C 1.099271 -8.3399e-05
2:155151149 T C 0.027430 7.5429e-05
2:155153763 G A 0.020098 -1.6806e-05
2:155171476 A G 0.174407 1.0936e-06
2:155177282 G A 0.026800 -9.4936e-07
2:155179331 T C 0.361538 -1.8943e-05
2:155179503 G C 0.124358 -5.3554e-06
2:155181150 A G 0.616300 -4.3325e-06
2:155185454 G A 0.500394 -2.4210e-05
2:155187228 A T 0.040468 2.1193e-05
2:155188758 C T 0.368526 -1.6513e-05
2:155192761 C G 0.118269 -9.6916e-05
2:155194980 T C 0.062942 -2.5684e-05
2:155195943 T C 0.053905 -1.2243e-05
2:155200316 G A 0.030367 4.3991e-05
2:155203693 G A 0.045204 -1.0103e-04
2:155206097 C T 0.269952 1.2629e-04
2:155206362 A C 0.058300 5.2208e-05
2:155206528 C T 0.022331 -5.2477e-05
2:155211320 A G 0.109612 6.8645e-05
2:155211362 A G 1.979045 -3.7760e-05
2:155211804 T C 0.407608 -4.5652e-05
2:155212216 C T 0.084474 4.1803e-05
2:155215860 T C 1.369461 5.0177e-06
2:155217731 A G 0.098018 -2.5465e-05
2:155218846 T C 0.228923 2.6327e-06
2:155226677 C T 0.731888 1.4955e-05
2:155233699 G T 0.991428 -1.0509e-05
2:155239239 A G 0.278495 -1.0347e-05
2:155239941 G C 0.074808 -2.1292e-05
2:155254606 C T 0.584424 2.7677e-05
2:155254838 G A 0.036226 -3.2962e-06
2:155257584 G A 0.040598 9.2536e-05
2:155260167 A G 0.033873 1.0508e-05
2:155261307 A G 0.077145 6.6895e-05
2:155263424 T C 0.067469 9.0631e-05
2:155272453 C G 0.280183 -6.8869e-06
2:155275025 G A 1.280858 -6.0532e-05
2:155278956 G A 0.105276 2.4730e-05
2:155282954 A G 0.069901 -5.1434e-05
2:155284294 T G 0.153021 4.7510e-05
2:155291307 A G 0.033285 -3.3288e-05
2:155294658 C T 0.240731 5.8254e-05
2:155297612 C G 0.265704 -4.7624e-05
2:155303923 A G 0.036852 3.7350e-05
2:155308672 C A 0.901527 -4.8473e-05
2:155312189 G A 0.022694 6.7734e-06
2:155313749 G A 0.266304 3.7307e-05
2:155314765 T C 0.049040 1.0476e-05
2:155316972 T C 0.082419 6.5686e-05
2:155322131 T C 0.086194 6.2089e-05
2:155322534 C T 1.009306 -4.3860e-04
2:155322559 C T 0.323744 2.6842e-05
2:155332486 C A 0.217602 8.9825e-06
2:155336937 A G 0.034389 -1.0703e-04
2:155340659 G C 0.467531 -1.0824e-04
2:155341520 T G 0.382583 2.3133e-05
2:155342678 T C 0.146182 1.2297e-04
2:155351748 G A 0.050144 4.4345e-05
2:155358971 A G 0.812392 1.3291e-04
2:155363915 T C 0.084513 5.7681e-05
2:155365842 C T 0.595203 3.6117e-05
2:155371115 G C 0.049663 4.1496e-05
2:155374981 G A 0.058755 5.0907e-05
2:155390219 T C 0.050231 -1.9537e-05
2:155390631 A G 1.392126 5.1548e-05
2:155391005 C A 1.733845 -6.4386e-05
2:155392089 G T 1.081994 2.3238e-05
2:155392479 A G 0.036774 -6.2005e-05
2:155398299 C T 0.059018 -2.3517e-05
2:155399735 C T 1.539376 3.3201e-05
2:155401888 A G 0.134481 7.4688e-07
2:155402799 T G 0.897450 4.0282e-06
2:155407057 A G 0.193891 -7.8431e-05
2:155418877 T G 0.063701 -1.5965e-05
2:155423028 A G 0.222009 3.1952e-05
2:155423665 T C 0.128976 -2.8882e-05
2:155435040 C G 0.056713 -1.6895e-04
2:155436323 T C 0.047907 -6.2362e-06
2:155437213 G A 0.183028 6.5997e-06
2:155443809 G A 0.026541 -1.0878e-05
2:155447894 G A 0.049939 -5.6537e-05
2:155449491 C A 0.205294 -3.1946e-05
2:155453237 C T 0.034697 6.0013e-05
2:155459046 A G 0.812477 1.4932e-05
2:155466861 T C 1.885977 4.2681e-05
2:155474695 A G 0.041406 -7.9260e-06
2:155484689 C T 0.062964 -5.1327e-05
2:155484921 T C 0.050695 -1.1303e-06
2:155486108 G A 0.049592 2.9299e-05
2:155497486 C T 0.083633 7.0104e-05
2:155498699 A C 0.122375 -2.2257e-05
2:155499463 A G 1.098333 -7.9917e-06
2:155507711 G T 0.982129 5.5567e-08
2:155518968 G T 0.046430 5.7109e-06
2:155531774 G C 1.901605 3.1474e-07
2:155532242 A G 0.081465 1.1108e-05
2:155534234 G T 1.949162 7.6215e-07
2:155539494 G A 0.804843 6.2672e-05
2:155542069 C T 0.060459 -4.3397e-05
2:155542122 T G 0.056986 6.6994e-05
2:155546028 G A 1.909768 -8.9291e-06
2:155547138 A G 1.096587 -2.8323e-06
2:155555090 A G 0.037966 -1.4220e-05
2:155561854 T G 0.108574 1.2222e-04
2:155570994 T C 0.919947 2.1135e-05
2:155571123 T C 0.602311 3.0705e-05
2:155578422 G A 0.569957 4.4004e-05
2:155578908 A G 0.065957 3.0409e-05
2:155579434 T C 0.050004 -2.0621e-05
2:155589120 A G 0.028290 3.3079e-05
2:155596688 A C 0.199403 -9.6607e-05
2:155604983 T C 0.026839 -3.6080e-05
2:155605608 A G 0.165436 8.1870e-06
2:155612860 C T 0.062354 4.3153e-05
2:155616448 C T 1.030124 5.0040e-05
2:155619314 C T 0.966358 2.5879e-05
2:155620733 A G 0.620877 -5.2204e-05
2:155628974 T C 0.054279 2.0754e-05
2:155632293 C T 0.767555 -6.3869e-06
2:155634982 G A 1.776877 -2.0821e-05
2:155641225 C T 0.023373 1.1231e-04
2:155641472 G A 0.086941 -3.3891e-05
2:155641769 G A 0.624872 -8.5258e-05
2:155642178 G T 0.033542 4.6716e-05
2:155643514 C A 0.272728 4.9587e-05
2:155645588 T C 0.090501 -2.9049e-05
2:155647666 T G 1.350661 2.9919e-04
2:155647819 T G 0.763852 -5.6029e-04
2:155647989 T G 0.075538 5.4824e-05
2:155649338 C T 0.127402 -3.2053e-05
2:155651394 G A 0.233350 2.1483e-05
2:155658964 C G 0.588796 -8.1005e-05
2:155667307 G T 0.096428 8.0870e-05
2:155670203 C A 1.108632 -4.1346e-05
2:155676886 C A 1.597326 1.3532e-05
2:155676979 A G 0.053516 8.9352e-05
2:155677812 G A 0.027203 7.6686e-05
2:155685114 C T 0.419585 5.1213e-06
2:155694048 G A 0.372486 5.0135e-05
2:155713849 A G 0.139123 -5.7322e-05
2:155720856 G A 1.491261 -3.3582e-05
2:155723024 A G 0.037203 2.6757e-05
2:155743470 A G 0.705997 -1.1242e-04
2:155747603 G A 0.065532 3.5954e-05
2:155752648 A G 0.035408 1.5155e-06
2:155758378 T C 1.585878 -1.3456e-05
2:155772650 C T 0.029861 -1.5425e-05
2:155774378 T C 0.046116 -3.6255e-05
2:155790394 T G 0.041555 -3.2357e-06
2:155800905 G C 0.070855 -9.4840e-05
2:155830574 G T 0.022113 3.4270e-05
2:155834688 G T 0.437794 6.0338e-06
2:155847348 G A 0.192580 1.8657e-06
2:155867308 G A 0.624690 3.3434e-06
2:155868715 T C 0.083779 -1.3127e-04
2:155914743 T G 0.041562 -3.3850e-05
2:155926627 G T 0.107376 3.3792e-05
2:155934150 C T 0.085253 -1.7245e-05
2:155952903 A G 0.039605 -2.1167e-05
2:155952956 G A 0.032412 -4.3642e-05
2:155956385 T G 0.100602 -8.9779e-05
2:155967158 C T 0.059095 -5.2087e-05
2:155972558 C T 0.426797 -3.6916e-05
2:155972873 C T 0.317214 -4.1926e-05
2:155984165 T C 0.064834 1.1497e-05
2:155994114 A G 1.592879 6.0205e-07
2:156005991 T C 1.052192 -3.4167e-05
2:156008193 C T 0.059011 8.4243e-06
2:156022613 A C 0.088814 7.9743e-05
2:156023190 G C 0.108317 9.1901e-05
2:156023916 A G 0.451445 1.1418e-05
2:156068342 A C 0.111281 4.5181e-05
2:156137545 T C 0.385005 -4.1905e-05
2:156140001 G A 1.306389 -3.2198e-06
2:156141271 C T 0.113994 4.3654e-05
2:156150810 T C 1.781464 1.0477e-04
2:156160747 T C 1.871611 5.5622e-05
2:156177718 G A 0.104101 2.6876e-05
2:156178640 G A 0.046515 2.5149e-05
2:156182044 T G 0.057073 3.7105e-05
2:156192624 C T 0.027329 2.1690e-05
2:156196912 A G 0.098869 1.9838e-05
2:156214401 G T 0.041263 3.0814e-06
2:156218638 G A 0.235999 -1.7385e-06
2:156244152 A G 0.102806 2.4029e-05
2:156252018 A G 0.040017 -2.7530e-06
2:156253101 T C 0.091193 -6.5532e-05
2:156270223 G A 0.025213 5.4681e-06
2:156299850 A G 0.072630 1.3689e-05
2:156306636 G A 0.020098 -2.2610e-05
2:156311774 A G 0.031532 8.7921e-06
2:156312118 T C 1.872767 5.1179e-05
2:156333118 G A 0.366419 4.8758e-05
2:156346494 T G 0.400263 -1.1616e-05
2:156348905 G A 0.054301 1.6359e-04
2:156353683 A G 0.099427 5.8028e-06
2:156393034 T G 1.738818 1.3017e-04
2:156398011 C T 0.938217 5.6906e-04
2:156403390 A C 0.099456 -4.6461e-05
2:156403655 A G 0.075652 6.3301e-05
2:156404781 T G 0.099768 1.4546e-05
2:156422048 T C 0.142907 -1.7642e-04
2:156425959 G C 1.055928 2.9939e-04
2:156431349 G A 0.105948 4.5114e-05
2:156433897 G A 0.112397 5.0111e-06
2:156448904 T C 0.366653 1.0032e-05
2:156458684 T C 0.804353 2.6759e-04
2:156464738 G A 0.142771 6.4992e-05
2:156465747 A C 0.031270 1.1936e-04
2:156467389 A G 0.054146 -2.3396e-05
2:156474392 C T 0.071835 -4.3653e-05
2:156481068 C T 0.950616 2.2349e-06
2:156481556 T G 0.038271 -1.9867e-05
2:156482550 G C 0.040653 2.0385e-05
2:156485382 A G 0.053415 -1.3350e-06
2:156490535 T C 0.028722 6.6547e-05
2:156495011 G T 0.177400 -1.4333e-04
2:156502794 G A 1.960700 -1.7912e-05
2:156504474 A G 0.672864 8.0692e-06
2:156504994 C T 0.041935 1.7624e-05
2:156506516 C T 1.935945 -2.9393e-05
2:156509124 T C 0.038086 2.0514e-04
2:156511698 G A 0.054100 1.4665e-05
2:156513815 C A 0.697272 5.6994e-06
2:156520464 A G 1.353073 6.8010e-06
2:156531558 A C 0.031114 1.6155e-05
2:156547858 A G 0.028413 -3.8266e-05
2:156558072 T C 0.114315 1.3010e-04
2:156562054 A G 0.171668 1.5749e-05
2:156565941 T G 0.156173 -2.0718e-05
2:156574981 C T 1.286214 6.6626e-05
2:156579537 A G 0.286340 -7.8383e-06
2:156581273 T C 0.349113 -1.8071e-05
2:156582825 A G 0.369552 4.9550e-05
2:156588548 A G 0.444314 -4.2796e-06
2:156591277 A C 0.269978 -2.8150e-05
2:156596892 G A 0.039692 -2.9003e-05
2:156597010 G T 0.363492 3.5088e-05
2:156599610 A G 0.022964 7.4037e-06
2:156605371 T C 0.077252 -6.0013e-05
2:156626147 T C 0.081270 -2.0595e-05
2:156631643 G A 0.526854 -1.0262e-04
2:156636576 A G 0.225336 1.4897e-05
2:156655673 T C 0.750648 -1.8199e-04
2:156656548 G A 0.041468 -3.5738e-06
2:156673581 G A 0.025515 7.4269e-05
2:156711712 G T 0.261364 4.8237e-05
2:156727174 C T 0.268122 2.1431e-05
2:156730529 T C 0.606355 1.1748e-05
2:156735746 G A 0.320651 -2.6062e-05
2:156749722 A C 0.076366 2.9983e-06
2:156751921 C T 1.382716 2.1117e-05
2:156760143 A G 0.116114 -7.9708e-05
2:156760611 G T 0.077638 -5.6731e-05
2:156760865 T C 0.162658 -5.7694e-05
2:156765480 T C 0.074217 5.4561e-05
2:156794189 T C 0.418338 -9.0537e-05
2:156796770 T C 0.221932 -4.0827e-05
2:156808614 C T 1.353372 -8.3864e-05
2:156813666 A G 0.126315 4.5812e-06
2:156833498 G A 0.138525 -2.4647e-05
2:156840025 A G 0.025895 2.4557e-05
2:156845902 A G 0.076567 -4.5900e-05
2:156846298 G A 0.020594 6.5055e-05
2:156856880 G A 0.695178 2.0324e-05
2:156877774 A C 1.852799 -7.3154e-06
2:156882125 G C 0.227732 -6.6569e-05
2:156888500 G C 1.824093 8.5752e-05
2:156891578 T C 0.150668 -2.5955e-04
2:156905481 G T 0.112631 1.3364e-05
2:156909116 A C 0.223730 1.1326e-04
2:156911378 C T 0.996673 4.2349e-06
2:156911600 T G 0.249232 -6.1564e-06
2:156912624 A C 0.061689 -8.5426e-05
2:156914685 T C 0.182129 6.8656e-05
2:156921590 T C 0.261303 6.1569e-07
2:156925286 T A 0.252481 2.9790e-06
2:156932928 G A 0.109603 -3.3690e-05
2:156933553 G A 0.586949 -1.7918e-06
2:156938071 G T 0.241348 1.7839e-05
2:156948047 C T 1.607501 1.5499e-05
2:156948356 G A 0.199623 1.9160e-05
2:156952364 C A 0.429815 -4.0501e-06
2:156953825 C T 0.167082 -5.6425e-06
2:156956343 G T 0.038404 2.0463e-05
2:156973151 G C 0.082413 4.5369e-05
2:156975459 T C 0.220873 6.2651e-05
2:156984669 G A 1.551960 8.4121e-06
2:156990715 T C 0.658544 -1.9214e-06
2:157001337 T C 1.736374 8.5929e-05
2:157011889 C T 0.077778 2.6686e-05
2:157016257 T C 0.270579 9.7723e-07
2:157017331 G A 0.053970 6.3926e-05
2:157041921 C T 0.074750 9.7317e-06
2:157044009 G A 0.046060 5.7902e-05
2:157044181 C T 1.960928 3.2402e-05
2:157054836 A C 0.023590 5.4129e-05
2:157056766 A G 0.026479 -1.3922e-05
2:157076320 A G 0.981489 -1.4642e-05
2:157096776 C T 0.130343 6.7467e-05
2:157097381 G A 0.136208 -5.5683e-05
2:157108393 C T 0.186056 9.0147e-05
2:157122320 G A 0.062140 -4.0089e-05
2:157134497 G A 0.133329 4.9725e-05
2:157136844 C T 1.594495 6.9698e-05
2:157143309 G A 0.359048 -7.9659e-06
2:157145460 A G 0.047021 -8.4420e-06
2:157148798 A G 0.025271 4.2029e-07
2:157149188 A G 0.040247 1.2484e-04
2:157154709 C T 0.931829 2.8060e-05
2:157157148 C T 0.024944 3.0554e-07
2:157169867 G C 0.088505 3.2890e-05
2:157181925 C A 1.091887 -1.9533e-05
2:157188145 T C 1.410072 -3.2794e-05
2:157197931 A G 0.162998 3.6236e-05
2:157214508 C T 0.045593 -1.8918e-04
2:157216204 T C 0.170558 -6.5294e-05
2:157218343 A G 1.525026 2.1096e-05
2:157250248 C T 0.076457 -1.8632e-05
2:157262430 G A 0.139032 7.6085e-05
2:157282076 G A 0.479599 -3.7649e-05
2:157294477 G T 0.042461 -6.4674e-06
2:157303460 T C 0.097668 4.2192e-05
2:157305187 G A 0.863552 -3.1315e-05
2:157317076 C T 1.975517 2.1878e-05
2:157322842 A G 0.046398 -1.3681e-04
2:157326332 A G 0.046317 6.7874e-05
2:157345595 A G 0.038134 -2.4236e-05
2:157349108 A G 0.089200 -7.8634e-06
2:157356941 A G 0.072033 -1.0534e-05
2:157363328 T C 0.124861 3.5557e-05
2:157378199 G A 0.025031 -1.7106e-05
2:157378956 T C 0.045243 -1.3870e-04
2:157391576 T G 0.586449 -1.3156e-05
2:157406249 A G 1.406397 -1.6550e-05
2:157410183 C T 0.088742 1.3614e-05
2:157411651 G A 0.029358 2.4861e-06
2:157420474 A C 0.204226 4.4792e-06
2:157422666 T C 0.478648 1.5881e-05
2:157424537 C T 0.145819 3.5651e-05
2:157430667 A G 0.279686 -3.2861e-05
2:157430759 T C 0.056859 3.0311e-05
2:157455079 T C 0.072150 -1.1184e-05
2:157456236 G A 0.573492 2.4365e-05
2:157460290 G A 0.053704 -8.4921e-06
2:157463796 G A 1.546065 8.5948e-06
2:157464124 C T 0.147792 2.9844e-05
2:157466322 C T 0.414304 -1.6937e-05
2:157475464 A G 0.052860 -8.6480e-05
2:157477855 C T 0.024132 -8.0669e-05
2:157481872 G T 0.488758 4.7476e-05
2:157483435 C T 0.184505 -3.2659e-05
2:157489612 G A 0.036229 -1.9766e-05
2:157496985 C T 0.124952 -1.0057e-05
2:157506324 C T 0.050215 -1.7540e-05
2:157507076 C T 0.173891 1.9047e-05
2:157507665 G T 0.647485 1.1040e-05
2:157512362 C T 0.038913 -9.3844e-05
2:157519888 T C 0.047609 1.9923e-05
2:157527653 G C 0.634846 3.6485e-05
2:157534037 A C 0.479274 -4.4483e-06
2:157534775 G A 0.153940 4.3927e-05
2:157539407 T G 0.021607 3.4345e-05
2:157542976 T G 0.142180 -3.5169e-05
2:157552860 C A 1.471971 -1.2363e-05
2:157554520 A G 0.209614 2.2671e-05
2:157564354 A C 0.872533 -2.2677e-05
2:157564370 G C 0.069177 3.6863e-05
2:157570574 T C 0.146192 -2.3112e-05
2:157570960 C G 0.961119 1.7557e-06
2:157583475 C A 0.869047 2.0543e-06
2:157585805 A G 0.025690 6.6192e-06
2:157592615 C T 1.325137 -4.7008e-05
2:157593517 A G 0.083705 -1.3462e-04
2:157607139 T C 0.065882 1.1079e-05
2:157608225 T C 1.893952 -1.9723e-05
2:157609546 T C 0.046258 4.9236e-05
2:157610894 C T 1.042519 -2.6524e-04
2:157611059 A C 0.046612 5.6525e-05
2:157611959 C A 0.061393 -8.5224e-05
2:157625268 T C 0.058622 4.2146e-05
2:157637103 A C 0.263701 -6.5537e-05
2:157639780 C T 0.261328 3.6231e-05
2:157640725 C A 0.064496 1.5419e-05
2:157649692 G A 0.028978 -2.8417e-05
2:157651921 C A 0.567010 -2.8147e-05
2:157655028 A G 0.048829 3.8135e-06
2:157665572 A G 0.247128 -2.7695e-04
2:157666457 T C 0.073039 -2.4805e-04
2:157708966 C A 0.192106 -4.9398e-04
2:157714842 T C 0.120125 -8.5993e-05
2:157735419 A G 0.116896 -5.5763e-06
2:157748051 A C 0.056327 -4.7936e-05
2:157783439 C T 0.175595 -1.2407e-04
2:157801334 T C 0.054629 1.1369e-05
2:157815667 A G 1.156961 2.0235e-04
2:157818623 G A 0.136471 1.7256e-05
2:157827484 A G 0.056827 3.7455e-05
2:157828261 C G 0.124238 1.2341e-04
2:157829349 T C 0.029419 4.2889e-05
2:157832257 C T 0.032467 -1.5452e-05
2:157837924 G A 1.345604 8.0056e-06
2:157840257 T C 0.051176 3.1166e-05
2:157846805 C T 0.070027 -5.4582e-05
2:157863647 C A 0.064490 -9.0491e-05
2:157876312 A C 0.091861 3.3580e-06
2:157878707 T C 0.281936 -3.2689e-04
2:157902352 T C 1.516792 -9.6096e-06
2:157921236 C T 0.606167 1.6061e-05
2:157921770 A C 0.055613 6.5412e-06
2:157932996 G A 0.042308 1.6428e-06
2:157934257 T C 0.027939 -1.1567e-04
2:157935103 T C 0.151768 -8.8504e-05
2:157936250 G A 0.021438 -1.8067e-04
2:157936346 G A 0.038913 1.6690e-06
2:157938254 C T 0.049624 -8.5855e-05
2:157951797 A G 0.055954 1.0434e-05
2:157963587 A G 0.064821 -1.9830e-05
2:157969127 C T 0.031549 1.1416e-05
2:157980243 G A 0.058979 -1.2821e-04
2:157988283 T C 0.032704 -6.8127e-05
2:157989971 G A 0.058904 1.0858e-05
2:158011946 A G 0.143874 3.0432e-05
2:158015877 T C 0.020932 3.7324e-05
2:158016910 A G 0.339480 -2.2298e-05
2:158022215 T C 0.311371 1.9483e-05
2:158022813 G A 0.120265 6.4109e-05
2:158028420 G A 0.055434 1.0687e-04
2:158068785 T C 0.651663 -1.6593e-05
2:158069987 A G 0.042146 9.5687e-05
2:158093835 A G 0.058570 -7.1205e-06
2:158098935 C T 0.530992 -1.6189e-06
2:158101570 T C 0.025034 4.8024e-05
2:158115129 T A 0.212068 -6.2457e-05
2:158117300 T C 0.243639 -1.4744e-04
2:158117683 A C 0.058891 -1.8818e-05
2:158140806 C G 0.036154 -3.3193e-06
2:158141071 T C 0.065223 -6.7766e-05
2:158141949 C G 0.382794 1.1219e-04
2:158165955 T G 0.064272 -3.5189e-05
2:158166389 G A 0.058557 -8.0286e-05
2:158175652 A G 0.123455 -1.3914e-05
2:158177489 A G 0.147617 2.8251e-04
2:158178551 G C 0.236343 1.8756e-04
2:158179621 T C 0.141583 1.7266e-07
2:158220869 A G 0.413626 -6.6788e-05
2:158221116 G A 0.022834 -1.1040e-05
2:158224224 G A 0.108126 -4.5638e-05
2:158238314 T C 0.142248 -1.2381e-05
2:158250745 G T 0.043181 -2.9634e-06
2:158270960 G A 1.860530 -1.0837e-04
2:158271512 T C 1.874727 -1.4392e-04
2:158271659 C T 0.035022 4.0832e-04
2:158274853 C T 0.047560 3.2541e-05
2:158284531 C T 0.031448 -2.0820e-05
2:158285137 T C 0.033782 1.8342e-05
2:158287934 A G 0.083185 1.4005e-04
2:158289301 A G 0.084412 3.0031e-05
2:158289538 G A 1.768490 -7.2898e-06
2:158290309 C A 0.120440 3.0199e-07
2:158292475 C A 0.043951 7.5485e-06
2:158300802 A G 0.049261 3.8930e-05
2:158306282 G A 1.550694 -5.5405e-06
2:158314418 C T 1.259177 1.3235e-05
2:158314746 G A 0.096814 -4.1381e-05
2:158316761 T C 0.053831 1.7603e-05
2:158319433 A G 0.118908 -3.6337e-06
2:158325839 C G 0.043847 -7.7260e-05
2:158330635 T G 0.261452 3.6076e-07
2:158338536 G A 0.055830 -4.4773e-05
2:158342497 G A 0.187828 -1.8429e-05
2:158342860 C T 0.031656 -7.2214e-05
2:158346410 C T 0.218501 -4.0319e-05
2:158363100 A G 0.037647 -7.1326e-05
2:158371626 T C 1.626326 1.1489e-05
2:158390468 C T 0.133478 -2.7152e-05
2:158392426 T G 0.050997 -5.6906e-05
2:158392450 A C 0.039316 2.2275e-05
2:158393020 T C 1.766929 2.0581e-05
2:158393301 C T 0.025908 -7.2201e-05
2:158405375 G T 1.659167 7.0040e-06
2:158409687 C G 0.133400 -3.9292e-05
2:158410291 A G 0.077817 4.6967e-05
2:158412701 G T 0.024217 -3.8509e-05
2:158413502 G A 0.051835 1.1803e-04
2:158415564 G A 0.111466 2.0235e-05
2:158432280 G A 0.806044 1.5173e-05
2:158442004 A G 0.033938 -8.9400e-05
2:158442005 T C 0.150739 4.2619e-05
2:158443889 A G 0.794070 3.7613e-05
2:158452054 T C 0.029475 -5.2617e-06
2:158464675 C T 0.048894 1.8882e-05
2:158469075 G A 0.040062 6.3468e-05
2:158475540 A G 1.645311 -5.0361e-06
2:158482782 A G 0.055084 -5.7800e-06
2:158487634 A C 1.342868 1.0931e-05
2:158492719 T C 0.077359 5.0369e-05
2:158494792 T C 0.111050 1.1253e-04
2:158497658 G A 1.735987 6.3260e-05
2:158499868 T C 1.612688 2.3672e-05
2:158500844 A C 0.027774 -2.1097e-05
2:158514969 C T 1.716954 1.8764e-04
2:158516337 G A 0.108538 -9.9652e-05
2:158519713 C T 0.026865 1.0649e-05
2:158523554 A G 1.575089 -1.5185e-04
2:158530857 A C 1.636868 -2.2824e-04
2:158531739 A G 1.730151 -5.8200e-05
2:158531917 T G 1.947990 8.3704e-06
2:158531989 A G 0.055882 8.8126e-05
2:158553975 T C 0.067583 -3.5375e-05
2:158554562 C G 0.060796 -1.9379e-05
2:158560709 G A 0.132589 1.3333e-04
2:158579917 C T 0.110758 -3.1292e-05
2:158580851 A G 0.033662 -3.4367e-05
2:158584262 C T 0.029286 -4.7450e-05
2:158591069 G A 0.578510 9.2303e-05
2:158595626 A G 0.046973 -5.1213e-05
2:158598703 T C 0.033090 6.6102e-05
2:158605769 T C 0.504922 5.4911e-05
2:158618458 A G 0.056547 -7.1909e-05
2:158631591 C T 0.091537 -4.9494e-05
2:158632537 A G 0.182885 2.1066e-04
2:158633543 C A 0.020500 2.6812e-05
2:158637831 A G 0.024849 7.8628e-05
2:158638441 C A 1.626141 -7.8316e-05
2:158640300 A C 1.621649 -1.2797e-04
2:158644050 G A 1.584099 -3.5264e-05
2:158645933 A G 0.060965 -8.7330e-05
2:158648177 C T 0.028413 1.5052e-05
2:158657890 A G 0.026998 1.1649e-06
2:158663086 A G 0.106957 1.6863e-05
2:158667807 T C 0.035921 8.5824e-07
2:158667996 C A 0.060728 4.2173e-06
2:158671298 C T 1.673724 -1.6039e-04
2:158690993 C T 0.169802 -1.4945e-05
2:158691707 C T 0.030215 9.9250e-06
2:158695859 A G 0.034061 1.1917e-05
2:158696488 G T 0.181983 -1.3368e-04
2:158704614 G C 0.109259 -3.1283e-05
2:158705627 C T 0.072922 1.1461e-05
2:158705667 C A 0.148311 -4.3676e-05
2:158707604 G A 0.036709 4.6343e-05
2:158734557 C G 0.049673 1.0784e-05
2:158737086 G A 0.113179 -3.9246e-05
2:158742838 G A 1.698301 1.3750e-05
2:158743508 A G 0.162739 -8.7906e-05
2:158752065 T C 0.148821 1.9297e-06
2:158752207 A G 1.600957 2.1111e-05
2:158755666 T C 0.043321 -8.0923e-07
2:158759719 A G 0.029965 7.3269e-06
2:158761398 C A 0.051169 -2.1213e-05
2:158762831 T G 0.061231 -5.9412e-06
2:158772058 A C 1.347159 -2.4276e-05
2:158774916 T C 0.042305 2.2122e-05
2:158779768 A G 0.061919 -3.3488e-05
2:158780204 A G 0.696126 2.2912e-05
2:158782186 C T 0.053759 5.8002e-05
2:158787107 T G 0.031120 -1.1136e-05
2:158790155 G A 0.229630 3.0650e-05
2:158792599 G A 1.373356 -3.0294e-07
2:158796574 A G 0.039459 -4.5829e-06
2:158797501 C T 0.589776 2.1960e-05
2:158801724 G C 0.094477 -1.8449e-05
2:158802712 A G 0.165082 4.0180e-05
2:158809750 T C 0.140048 -2.3688e-05
2:158811399 T G 0.491021 -3.1902e-06
2:158818797 G A 0.807034 -2.5519e-05
2:158849511 T C 0.029562 -3.1208e-05
2:158851803 C G 0.044061 1.1951e-05
2:158854583 A G 0.038709 -3.3543e-06
2:158857936 C A 1.222947 -2.2092e-05
2:158860302 C T 0.033639 -3.1962e-06
2:158865364 G A 0.034619 -1.6353e-05
2:158872094 G T 1.197543 -1.7123e-05
2:158875204 G A 0.068161 6.7903e-05
2:158878271 A G 0.204979 -7.4996e-06
2:158881962 A G 0.036615 -8.3993e-05
2:158885560 A G 0.116529 -2.8605e-05
2:158885746 C T 0.184755 2.2078e-06
2:158886073 A G 0.118230 -5.0687e-05
2:158888506 T C 0.096697 1.2923e-04
2:158890790 C G 0.236654 1.1044e-05
2:158892554 A G 0.027576 5.5345e-07
2:158893536 G A 0.843162 1.3087e-05
2:158896804 T C 0.475100 1.5167e-05
2:158898324 A C 0.086778 -1.6079e-04
2:158900780 C A 0.553797 -2.0904e-05
2:158901604 C T 1.098356 -5.9483e-05
2:158905300 T C 1.419491 3.2075e-05
2:158908728 A G 0.082935 -8.4544e-06
2:158912800 T C 0.064607 -1.9573e-05
2:158926841 C T 1.175001 5.1148e-05
2:158938077 T C 0.219526 5.6307e-05
2:158950191 G C 0.039595 5.5856e-05
2:158951992 C T 0.111076 -3.1709e-05
2:158956181 A G 0.035022 4.2879e-05
2:158958605 T G 0.041354 3.6518e-05
2:158959073 G A 0.037005 6.4192e-05
2:158972966 C T 0.164368 4.6466e-06
2:158992725 G A 0.157302 -2.6367e-05
2:158994950 C T 0.068901 -4.0541e-05
2:158997962 C T 1.380334 7.7541e-05
2:158998316 T C 0.789101 1.0402e-04
2:159000992 T C 0.029471 5.6204e-05
2:159013307 G T 0.023963 8.4172e-06
2:159017058 T C 1.122199 5.8099e-05
2:159017431 A C 0.055707 -1.9192e-05
2:159022828 G C 0.080994 -2.1237e-04
2:159024558 T C 0.198838 -1.9625e-05
2:159026012 T C 0.153297 -1.2992e-05
2:159027480 T C 0.024213 -4.6336e-05
2:159031448 G A 0.074698 -2.7855e-05
2:159034828 C A 0.035031 2.8335e-05
2:159035977 C G 0.639530 -4.2294e-05
2:159036025 C T 0.153209 1.5275e-05
2:159037050 G A 0.126701 -4.4217e-05
2:159047406 A G 0.643759 -8.2761e-05
2:159053112 T C 0.397416 -1.2916e-05
2:159054055 C G 0.039816 -9.7921e-06
2:159059499 A G 0.083039 -3.6400e-05
2:159062806 C A 0.117392 -1.2933e-04
2:159064330 A G 0.479368 3.6885e-05
2:159070456 C T 0.076256 -6.7406e-05
2:159077416 A C 0.249842 -5.4090e-05
2:159086035 A G 1.468518 -3.0762e-05
2:159086931 T C 0.152372 -7.5598e-05
2:159093577 T G 0.809786 9.2831e-05
2:159096558 C T 0.031195 -3.6954e-05
2:159097061 A G 0.033120 7.1421e-05
2:159099219 G A 0.838887 4.5060e-05
2:159099580 T C 0.151560 5.0962e-05
2:159102622 C T 0.046736 -9.9101e-05
2:159102787 C A 0.039452 -6.1029e-05
2:159106259 G A 0.421318 -2.5379e-05
2:159109219 C T 0.081368 5.0657e-05
2:159109895 A G 0.210276 -4.4471e-06
2:159128808 C G 1.875162 -5.1662e-05
2:159146628 G T 0.057463 -2.2163e-05
2:159155332 T C 0.059417 9.2101e-05
2:159156020 C T 0.864204 5.3981e-07
2:159160525 A G 0.171639 6.0652e-05
2:159165517 T C 0.027900 -1.0352e-04
2:159166069 C T 1.914481 -4.4991e-05
2:159174593 G A 0.039683 -6.7122e-05
2:159182017 T C 1.874357 -3.7912e-05
2:159194607 C T 0.027212 -2.7184e-05
2:159201754 C T 0.041081 2.9935e-05
2:159205296 T C 0.142518 -4.0143e-06
2:159205592 C T 0.166835 -8.4521e-05
2:159222561 C T 0.063886 -2.5266e-05
2:159233777 T G 0.210766 -6.1017e-05
2:159234620 G A 0.043042 2.0989e-05
2:159252547 T C 0.121200 -4.8510e-06
2:159259945 T C 0.088901 -9.3135e-05
2:159261308 T C 0.214664 -5.1324e-05
2:159262606 T C 1.920499 6.9484e-05
2:159263487 C A 0.195180 5.3873e-05
2:159263874 A C 0.492867 -3.9296e-05
2:159271306 A G 0.170129 1.4076e-04
2:159281385 T G 0.108071 1.3651e-06
2:159282248 T C 0.384771 2.2390e-05
2:159285075 C T 0.128999 1.0128e-04
2:159308789 A G 1.772197 2.1688e-05
2:159327704 A G 1.854055 -1.0438e-04
2:159334860 T C 0.024697 7.6552e-05
2:159343349 A G 0.090196 -8.3624e-05
2:159343380 G A 0.051705 5.5955e-05
2:159355560 T C 0.074922 3.9894e-05
2:159359008 T C 0.042042 1.2904e-05
2:159360533 G A 1.279450 7.3409e-05
2:159361284 T C 0.057106 2.4926e-05
2:159361513 T A 0.021591 -7.8773e-05
2:159361704 C T 0.882111 7.9036e-05
2:159363774 C G 1.832828 -7.8408e-05
2:159369696 G T 0.071095 1.6748e-05
2:159389762 T C 0.117435 3.7772e-05
2:159390372 G A 0.045658 -3.8087e-05
2:159403054 G A 0.122563 8.4287e-05
2:159411420 A G 0.880225 1.7343e-06
2:159422972 C T 0.031461 3.7954e-06
2:159432999 C A 0.109771 5.3736e-05
2:159433668 G A 0.029854 3.8033e-05
2:159435719 G A 1.854454 -1.1885e-04
2:159438160 C G 0.057359 5.0298e-05
2:159443466 C T 0.559454 -4.5564e-04
2:159444681 G A 1.615018 -6.7978e-05
2:159454763 A G 0.051065 5.5418e-05
2:159460150 C T 1.605190 -3.3171e-05
2:159464128 G A 0.041672 -4.0516e-05
2:159470485 G C 0.041273 -4.2095e-06
2:159470697 T C 0.030163 5.0717e-06
2:159477709 G A 0.068394 -9.5229e-05
2:159483770 G T 0.129554 -1.4260e-05
2:159492092 G A 1.581840 -4.6289e-05
2:159496587 A C 0.220935 -2.9323e-05
2:159507737 G A 0.229306 -6.5332e-05
2:159508331 G A 0.561236 -9.0781e-05
2:159509593 C T 0.022824 -1.4313e-04
2:159515022 C T 0.062069 -2.2428e-05
2:159516197 G A 1.607738 -3.1083e-05
2:159519653 A G 0.057073 -2.9374e-05
2:159528635 T C 0.040728 -6.8686e-06
2:159528778 C T 0.057852 5.7710e-05
2:159542689 T C 1.470040 -6.4612e-06
2:159546894 A C 0.342391 -1.0283e-05
2:159561059 A G 0.294929 -2.7549e-05
2:159568934 G A 1.534043 -3.4148e-05
2:159572363 C T 1.533803 -2.7544e-05
2:159577899 A C 0.127552 -2.2945e-05
2:159578285 C A 0.236937 3.9969e-05
2:159578644 A G 0.121511 -1.9747e-05
2:159582560 T C 0.219663 4.1120e-05
2:159585082 A G 1.189799 2.9356e-05
2:159585409 G A 0.065899 -7.8102e-05
2:159585996 G A 1.504890 2.5229e-05
2:159586721 T C 0.595959 -3.7349e-05
2:159587256 C T 0.174995 3.3330e-05
2:159587575 A G 0.157205 4.2407e-05
2:159587860 A C 0.053889 -6.7075e-05
2:159589952 A C 0.113929 -6.0900e-05
2:159592835 G C 1.196563 -7.6096e-05
2:159596114 A C 0.055304 2.1820e-05
2:159601129 A C 0.649689 -3.4444e-05
2:159602563 A G 0.061455 -2.0333e-05
2:159609213 G C 1.671397 2.1760e-05
2:159613337 A G 0.594479 -5.6826e-05
2:159613788 A G 0.041786 2.3794e-05
2:159622208 C T 0.740590 9.9364e-05
2:159628604 T C 0.263146 -6.9630e-06
2:159633415 T C 0.616261 -7.2129e-05
2:159634597 C G 0.036265 7.5191e-06
2:159656223 A G 0.085983 9.4648e-06
2:159658591 T G 0.082319 -4.9398e-05
2:159659074 T C 0.223012 3.3146e-05
2:159661318 G A 0.054233 -4.0720e-06
2:159663599 C T 0.857518 5.7047e-05
2:159663616 A G 0.624356 -7.2451e-05
2:159664871 G A 0.031435 -7.6909e-05
2:159667328 A G 0.613561 7.1884e-05
2:159672168 A G 0.331813 1.3827e-05
2:159672251 T C 0.061841 3.7867e-05
2:159674237 T C 0.074841 -7.2893e-05
2:159676531 A C 0.602201 -2.3263e-05
2:159677556 T C 0.385673 -3.8410e-06
2:159696287 T C 1.265457 -2.2879e-05
2:159700487 A G 0.239205 8.6455e-05
2:159705341 A G 0.332180 8.7974e-06
2:159721722 T C 0.457985 -6.6806e-05
2:159738514 A C 0.341151 -3.5782e-05
2:159741570 C T 0.058407 -7.5689e-05
2:159746246 C T 0.098791 -2.5969e-05
2:159747610 G A 0.024528 -8.1685e-05
2:159747801 C G 0.054814 2.8133e-04
2:159748419 T C 0.037174 -1.9872e-05
2:159761508 T A 0.118363 -3.5906e-05
2:159770030 C T 0.024392 7.1867e-06
2:159771345 G A 0.585083 -5.6544e-05
2:159773312 A G 0.384187 3.6618e-05
2:159773594 G A 0.969412 -1.2747e-05
2:159777874 A G 0.082913 1.0251e-05
2:159785329 G A 0.120021 7.1536e-05
2:159785940 C T 1.708522 -2.1412e-05
2:159790364 T C 0.032691 -5.9611e-05
2:159791735 G T 1.608822 -8.9934e-06
2:159792294 G T 0.841322 -3.4565e-05
2:159792495 T C 0.476817 -3.3149e-05
2:159800589 T C 0.247992 7.5359e-05
2:159810691 G A 0.540970 -1.6536e-05
2:159827014 A G 0.036210 1.9272e-07
2:159830163 T C 0.039780 5.9144e-06
2:159843096 A G 0.058985 -1.9812e-05
2:159853584 A G 0.032182 -5.1462e-05
2:159856172 C A 0.218098 8.3560e-05
2:159863485 T C 0.456768 5.5267e-05
2:159864719 A G 0.020809 -7.0839e-06
2:159869486 G A 0.057284 4.2841e-06
2:159873494 A C 0.088625 -9.8528e-05
2:159876587 T C 0.069926 -3.1134e-05
2:159882085 C T 1.855928 2.8189e-05
2:159882825 T C 0.024577 -1.9150e-05
2:159899954 G A 0.564985 -2.3729e-04
2:159906219 C T 1.474412 -9.4149e-06
2:159913886 A G 0.262935 4.8361e-05
2:159914319 T G 1.017991 -6.2007e-05
2:159915043 G A 0.083672 -1.3045e-04
2:159950952 T C 0.071744 1.7949e-05
2:159954175 T C 0.747143 -3.3178e-04
2:159955575 T C 0.517188 3.2678e-05
2:159957945 A G 0.613700 1.2349e-04
2:159958620 T C 0.115925 2.9544e-05
2:159958754 G A 1.959282 1.4464e-05
2:159966048 G A 0.508249 -3.8037e-06
2:159970762 T C 0.106435 8.9001e-05
2:159973808 A G 0.128386 -2.3060e-05
2:159975516 C T 0.772177 4.9998e-05
2:159979844 A G 0.102946 1.8147e-04
2:159994539 T C 0.061520 -3.4034e-05
2:160006143 T C 0.745342 -6.8410e-05
2:160010182 T G 0.514854 3.3735e-05
2:160015140 G A 0.151061 -5.4303e-05
2:160019065 G C 0.096181 2.9292e-05
2:160023166 G A 0.083237 1.0675e-05
2:160025262 A G 0.067447 9.6566e-07
2:160028923 A C 0.094919 1.3644e-04
2:160032071 G A 0.217683 -3.5165e-05
2:160039468 T C 0.168399 -4.0317e-05
2:160040749 G A 0.036735 2.2640e-04
2:160041020 A G 1.857278 -9.3582e-05
2:160045546 T G 1.682916 -5.0628e-05
2:160050682 C T 0.160175 4.5938e-05
2:160058037 A G 0.570886 4.1432e-05
2:160058587 G T 0.046405 7.4782e-05
2:160061329 C T 1.903556 -8.5416e-05
2:160061923 A C 0.076360 -6.3583e-05
2:160062608 A G 0.089203 -1.4431e-05
2:160065273 A C 0.487486 2.4705e-05
2:160069021 A G 0.624051 -1.8861e-05
2:160069101 A G 0.047167 -4.1772e-05
2:160069645 C T 0.319337 -1.2616e-05
2:160069756 G A 1.813681 2.3240e-05
2:160073035 G A 0.643801 -2.0392e-05
2:160075378 A G 0.056609 -1.3097e-05
2:160080242 T C 0.048995 -3.2252e-05
2:160085506 G A 0.214762 3.1274e-05
2:160086468 A G 0.030731 1.3766e-06
2:160107187 A G 0.048657 -2.5450e-05
2:160115401 G C 0.321297 -4.4447e-04
2:160123080 A C 0.642224 -1.5390e-05
2:160131425 C T 0.030900 2.1919e-05
2:160132089 G T 0.079975 -2.0184e-05
2:160141580 A G 1.084334 1.8788e-05
2:160155429 C T 0.080748 -4.2294e-05
2:160155661 C T 0.037277 2.1529e-05
2:160159310 T C 1.049050 3.7962e-05
2:160161874 T C 0.081066 -4.0290e-05
2:160162742 A G 0.319450 -3.2352e-05
2:160171818 T C 0.061796 -7.4582e-05
2:160186901 C T 1.535179 4.7714e-05
2:160190209 C A 1.976089 1.2082e-05
2:160190419 T G 0.057301 -2.6689e-05
2:160194766 T C 0.058404 2.5642e-04
2:160202268 T C 0.088057 1.0116e-05
2:160203810 C T 0.435775 -2.9149e-05
2:160206214 T C 0.030377 -5.3697e-05
2:160208579 G A 0.081277 2.5282e-05
2:160219473 T C 0.061643 -5.6090e-05
2:160221802 C T 1.743793 8.5485e-06
2:160226277 T C 0.032029 -1.9372e-05
2:160228134 A G 1.625336 -8.7432e-06
2:160231354 G T 0.105516 5.4899e-05
2:160232967 A G 1.794602 -7.4672e-06
2:160238519 A C 0.048294 -1.4521e-04
2:160249771 C T 1.681598 -6.6647e-06
2:160255081 C T 0.028176 2.5851e-05
2:160266648 T C 0.043545 -3.2021e-05
2:160270858 A C 0.314835 5.6833e-07
2:160280318 T C 0.943047 3.0574e-05
2:160294842 G A 0.235898 -3.2496e-05
2:160298324 A G 0.111277 4.7192e-05
2:160300675 T C 1.176244 1.6530e-05
2:160300997 C G 0.073893 -4.5145e-05
2:160309197 T C 0.455191 -1.0264e-05
2:160310246 G A 0.241624 -3.6012e-05
2:160316099 T C 0.097859 1.3495e-05
2:160318978 A G 0.035758 4.3753e-05
2:160320883 A G 0.107379 3.5806e-05
2:160321788 G A 0.732333 -1.9700e-05
2:160323395 C T 0.085386 1.9216e-05
2:160323456 A G 1.181603 2.7370e-05
2:160323691 T C 0.897551 -2.4832e-05
2:160323884 T C 0.959629 -6.2864e-06
2:160324187 A G 0.771463 -2.7552e-05
2:160343075 C A 1.697668 -5.3018e-06
2:160353601 G C 0.049936 -8.7171e-05
2:160370073 A G 0.022217 -4.9690e-05
2:160374457 A G 1.158211 -4.5381e-05
2:160391740 C A 0.051396 -3.8135e-05
2:160397139 C T 0.114608 -5.5396e-05
2:160403400 C A 1.738438 9.5602e-06
2:160405498 T C 0.846898 -2.9110e-05
2:160406890 A C 0.547633 5.9263e-05
2:160409456 T C 0.087817 -1.1654e-04
2:160415306 G A 0.036294 -4.5062e-05
2:160418865 G T 0.027131 -1.0075e-06
2:160421154 T G 0.149769 4.9392e-05
2:160434484 C T 0.023074 2.9635e-05
2:160442065 A G 0.951343 -2.4981e-05
2:160473854 G C 0.042250 6.8926e-06
2:160477408 A G 1.001324 3.7753e-05
2:160487939 A G 0.101777 4.9292e-05
2:160520352 C T 0.089424 -1.6471e-04
2:160542967 A G 0.086795 4.5584e-05
2:160552089 A C 0.178218 5.6603e-05
2:160565391 T C 1.968029 -1.4898e-05
2:160571709 G A 0.744855 5.4382e-05
2:160575226 G A 0.625437 1.5773e-06
2:160579578 G A 0.023795 -3.4953e-05
2:160583606 G A 0.199873 -1.3596e-05
2:160596043 G A 0.044107 2.0200e-05
2:160599717 G C 0.192402 -9.3848e-05
2:160601007 G A 0.694997 1.1580e-04
2:160604372 G A 0.044636 -6.0035e-05
2:160604379 T C 0.066973 -2.4002e-05
2:160604514 T C 0.059745 3.7450e-06
2:160604541 A G 0.048375 6.5057e-06
2:160604568 G A 0.024927 -7.0070e-05
2:160604768 A G 0.066366 -2.1100e-05
2:160604936 A G 0.138623 4.0351e-05
2:160634063 C A 0.051760 -1.6390e-05
2:160646410 C T 0.811308 -3.8344e-05
2:160650456 C T 0.075194 7.8211e-07
2:160653720 T C 1.135887 -4.8012e-05
2:160660189 T C 0.065869 -2.2798e-05
2:160664907 G T 0.113459 -2.1060e-05
2:160673526 G A 0.602999 5.7851e-06
2:160675785 G A 0.079320 -3.8152e-05
2:160676350 C T 0.200153 2.8589e-05
2:160676427 A C 1.664646 -7.7306e-05
2:160677808 T C 0.735471 -3.7178e-05
2:160685529 G A 1.668502 -8.3443e-05
2:160685769 G T 0.275506 3.2326e-05
2:160686816 T C 1.044136 -2.2222e-04
2:160687794 T C 0.324189 4.8028e-05
2:160690656 A G 0.046820 3.3025e-05
2:160691494 C T 0.362593 -2.7625e-06
2:160692492 G A 0.275610 2.4703e-05
2:160697305 A C 0.023915 -1.0124e-05
2:160701172 C T 1.486782 -3.7463e-05
2:160705485 G A 1.783564 -1.3597e-05
2:160707075 T C 0.159753 5.3838e-05
2:160709785 A G 0.034781 3.2345e-05
2:160711045 C G 0.835294 1.5807e-04
2:160712119 G A 0.834879 1.4292e-04
2:160723700 T C 0.092679 -6.1175e-05
2:160729005 T C 0.157636 5.9713e-05
2:160742545 T C 0.362625 4.4986e-05
2:160770031 A G 1.588562 2.4432e-05
2:160779145 T C 0.253094 -2.4095e-05
2:160781985 A C 0.099654 5.5373e-05
2:160782196 A C 0.453454 3.2162e-04
2:160792905 C T 0.175452 -2.8770e-05
2:160793827 G A 1.930891 3.9888e-05
2:160807075 T C 0.196835 -1.2520e-04
2:160808075 T C 1.015703 -1.4363e-04
2:160832422 G A 0.072205 5.9217e-05
2:160835906 T C 0.039858 -1.8964e-08
2:160838870 G A 0.055915 3.0705e-05
2:160842396 C T 0.058875 1.3419e-05
2:160847342 T C 0.024879 6.3305e-05
2:160847401 A C 0.031448 -5.8119e-06
2:160859525 A C 0.041552 2.8914e-05
2:160861579 A G 0.686477 3.4735e-05
2:160863244 C G 0.118947 6.0423e-05
2:160868382 G A 1.607929 2.9892e-05
2:160871606 G A 1.538642 2.6542e-05
2:160875528 T C 0.048995 3.5895e-05
2:160879259 T C 0.175569 -1.2914e-05
2:160881918 C T 0.256681 -4.4330e-05
2:160882909 G A 0.026070 3.5355e-05
2:160885442 C T 1.015761 -1.2024e-04
2:160889869 G A 0.272098 3.7259e-05
2:160894871 C T 0.196767 1.3639e-04
2:160897361 T C 0.024927 -4.3572e-05
2:160913271 T C 0.249822 -6.5977e-06
2:160916083 A C 0.317314 7.7007e-05
2:160917497 G A 0.842312 -2.6321e-05
2:160935972 C T 0.165777 1.0484e-04
2:160957307 C T 0.098944 -8.0365e-05
2:160960552 C G 0.042536 3.3296e-05
2:160969145 G A 1.383570 -3.1687e-05
2:160981796 G C 0.157763 -3.2650e-06
2:160994197 T C 0.026446 3.3568e-05
2:160997746 A G 1.381451 -4.5994e-05
2:161002339 A G 0.037076 -4.6420e-05
2:161011565 T C 0.049650 4.2051e-05
2:161016477 G A 0.035051 -3.0729e-05
2:161026336 A G 0.074185 -3.9967e-05
2:161033203 C T 0.085711 -1.2763e-05
2:161034991 T C 1.058336 -1.0632e-04
2:161055315 G A 0.392402 1.8125e-05
2:161062410 T C 0.065460 -2.4448e-05
2:161065927 C T 1.568558 -3.9022e-05
2:161066996 G A 0.055548 2.5482e-05
2:161069212 A G 0.124027 -8.2133e-05
2:161070502 T C 0.070527 7.7273e-05
2:161072544 C T 0.606147 -1.5453e-04
2:161076644 T G 0.047667 -5.2635e-07
2:161077823 C T 0.151833 -4.3836e-05
2:161079873 T C 1.364225 -2.3776e-05
2:161080519 C T 0.052977 3.9589e-05
2:161088655 A G 0.147545 5.3395e-05
2:161099837 A G 0.076584 3.9832e-05
2:161109025 A G 0.058190 -4.5507e-05
2:161115813 T C 0.057216 -3.0377e-05
2:161119413 G A 0.391042 6.3131e-05
2:161122748 T C 0.044697 2.5823e-05
2:161124021 A G 0.029199 2.0905e-05
2:161136193 A G 0.067359 -8.8696e-06
2:161137417 G A 0.063873 -1.5781e-05
2:161140731 A G 0.123111 3.5081e-05
2:161144079 C T 0.229247 -6.5551e-06
2:161155688 T G 0.062588 -8.1267e-05
2:161163559 A C 1.080946 -1.2486e-05
2:161171454 C T 1.555936 3.2283e-05
2:161176377 T C 0.271806 6.5721e-05
2:161182305 A C 0.064746 -2.3101e-04
2:161182703 C T 0.190681 -7.7707e-07
2:161202071 A G 0.087038 -8.7109e-06
2:161208194 T C 0.217524 -1.2703e-05
2:161222001 C A 0.025619 7.6866e-05
2:161240218 T C 0.022944 9.6869e-05
2:161255863 C T 0.037508 6.3099e-05
2:161276989 A G 1.410351 2.5817e-05
2:161277644 C T 0.582664 -1.7034e-05
2:161285388 T C 0.400889 -5.9324e-05
2:161292830 T C 1.964342 1.7432e-05
2:161299818 T C 0.173946 3.2183e-05
2:161321241 C T 0.024070 -3.7302e-05
2:161321459 C A 0.045794 1.0545e-04
2:161326360 A G 0.067580 -2.8222e-04
2:161333557 C T 0.532037 4.7427e-05
2:161334677 C T 0.109444 4.3570e-05
2:161334789 A G 0.187429 -4.0685e-05
2:161338133 G T 0.037011 -1.6415e-05
2:161340270 G A 0.977987 -3.0541e-05
2:161350638 A G 0.078177 2.4934e-05
2:161350724 G A 0.023535 -4.0247e-05
2:161355044 C T 0.074938 -5.8380e-05
2:161360276 T C 0.240040 2.9568e-04
2:161360303 A G 0.025242 2.7704e-06
2:161365935 C T 0.024265 4.3079e-05
2:161369208 T C 0.139350 2.7121e-04
2:161373024 A G 0.102040 -2.4220e-05
2:161373267 A C 0.030789 -7.7181e-05
2:161375040 C T 1.037787 4.8189e-05
2:161386924 T G 0.408082 -3.1633e-06
2:161391569 T C 0.047654 3.8997e-05
2:161410542 A G 0.480560 3.6322e-05
2:161420604 T C 0.132995 4.7019e-05
2:161430847 T C 0.047836 1.4405e-04
2:161432244 C T 0.440367 -1.2261e-05
2:161437884 G T 0.078570 -8.3936e-05
2:161453652 G A 1.864983 -1.3518e-05
2:161453752 C T 0.050715 4.5446e-05
2:161466307 C A 0.025557 -2.1869e-05
2:161466823 A G 0.186186 9.0433e-05
2:161467513 A G 0.075305 1.7909e-05
2:161486555 T C 0.056087 -4.8390e-05
2:161500176 G A 0.556786 2.9128e-05
2:161503033 C T 0.665477 -4.9997e-05
2:161521081 A G 0.039050 1.8139e-05
2:161524149 G A 0.342664 -6.7389e-06
2:161525601 C T 0.566280 2.1204e-05
2:161540424 G A 1.538938 -3.3985e-06
2:161544617 T C 0.039988 -7.0191e-05
2:161547817 A G 0.446366 -9.4573e-05
2:161553514 T C 0.201866 -5.9495e-05
2:161553697 A C 0.028407 4.9165e-05
2:161560603 A G 0.065460 7.8627e-05
2:161572781 A G 1.073253 5.1421e-05
2:161576974 C A 0.246603 4.2417e-05
2:161589329 A G 1.907029 7.4507e-05
2:161590707 T C 0.130833 -1.8784e-05
2:161606567 A C 0.976932 1.1729e-05
2:161620408 T C 0.450877 1.0323e-05
2:161622087 A G 0.064555 -4.5565e-05
2:161631264 T G 0.452237 5.1408e-05
2:161632910 A C 0.943816 5.0430e-06
2:161639823 A G 0.033704 3.7159e-05
2:161642160 T C 0.039303 1.6746e-05
2:161650598 G T 0.080352 2.9487e-05
2:161668066 C G 0.036122 -1.4649e-06
2:161671267 C T 0.028439 5.3616e-05
2:161672615 C T 0.607738 8.4189e-05
2:161678336 C T 0.086084 6.5701e-06
2:161688053 T G 0.692436 7.8935e-05
2:161706493 T C 0.292111 2.8210e-06
2:161707007 T C 0.054379 8.4883e-05
2:161722246 A G 0.045350 -1.1825e-05
2:161726469 A G 0.690813 5.6910e-05
2:161740200 T C 0.449150 -2.5462e-04
2:161743180 G A 0.164920 4.3450e-05
2:161746996 T C 0.031812 -3.6729e-05
2:161755406 C T 1.120109 -1.4754e-05
2:161761316 T C 0.065528 -6.9493e-05
2:161766690 G A 0.077220 1.3154e-04
2:161777078 C T 0.471394 3.4828e-06
2:161777130 G A 0.031091 3.4578e-05
2:161779047 C T 1.356452 -3.2832e-05
2:161779240 C T 0.052695 -4.1381e-05
2:161781773 T C 0.469511 4.9172e-06
2:161781806 G A 0.362706 1.1487e-05
2:161785169 T C 0.340427 8.3446e-06
2:161785206 T C 1.816573 7.7588e-05
2:161788051 A G 0.037135 2.7487e-06
2:161791976 T C 1.121969 1.3083e-05
2:161795973 C T 0.080972 3.7515e-06
2:161800926 A G 0.040624 -6.4489e-05
2:161812352 T C 0.057891 2.5697e-05
2:161813579 A G 0.510550 -1.8564e-05
2:161821135 C T 1.486688 1.8726e-05
2:161821337 T C 0.027800 8.5138e-07
2:161835648 T C 0.032772 2.8335e-05
2:161837324 A G 0.032996 1.3034e-05
2:161841705 T C 0.075178 3.4622e-06
2:161845453 C T 0.068930 -9.6312e-06
2:161847642 G A 0.048316 2.7113e-05
2:161849209 T C 0.477463 -4.1334e-05
2:161861423 G A 1.476285 5.2522e-05
2:161866504 A G 0.397452 -4.9256e-05
2:161876661 C T 0.805362 6.7666e-05
2:161886984 T C 0.050020 1.6464e-04
2:161891382 G A 0.749210 2.6442e-04
2:161891736 A G 0.083624 -9.8695e-05
2:161895653 G A 0.397809 -5.1310e-05
2:161902484 A G 1.704143 -1.0019e-05
2:161909369 G A 1.325468 6.1877e-05
2:161913992 A G 1.732787 -2.7530e-05
2:161917011 A G 0.068375 8.5245e-05
2:161917268 G A 0.055220 -1.3818e-05
2:161920544 A C 0.101582 2.3023e-05
2:161927983 A G 0.404976 -2.1717e-04
2:161945115 C T 0.072903 3.3298e-05
2:161958279 G A 0.039689 -1.8856e-05
2:161988100 T C 0.087080 -2.0003e-05
2:161991197 G A 0.825690 1.9554e-05
2:162013203 A G 0.060819 -1.5803e-05
2:162022133 T C 0.078460 -5.9079e-06
2:162022657 T C 1.669008 -4.4632e-05
2:162029113 G T 0.322069 -6.6084e-05
2:162033854 C T 0.599400 -4.9138e-05
2:162039716 T C 0.061072 -2.8414e-06
2:162041674 A C 0.254882 -2.3359e-05
2:162050491 G A 0.045632 1.7656e-05
2:162080194 T C 0.062870 1.9697e-04
2:162091765 A G 0.071426 -1.8580e-05
2:162096806 A G 0.044253 1.8470e-04
2:162097714 T C 0.064844 -5.3781e-05
2:162100169 A C 0.071945 -4.8660e-05
2:162107266 C T 0.066041 1.0899e-04
2:162114482 G T 0.023298 1.0661e-05
2:162127202 G A 0.056356 -2.3792e-05
2:162149908 T C 0.053519 2.3482e-05
2:162165008 T A 1.416758 -2.0594e-05
2:162169482 A G 0.147753 -2.5567e-05
2:162200691 G A 1.767231 -3.2841e-05
2:162211269 A G 0.069073 -4.4464e-05
2:162226315 T G 0.160058 -1.2937e-04
2:162264506 C G 0.040591 -3.5273e-06
2:162283840 T G 0.112783 -4.1432e-05
2:162299709 G T 0.044515 7.7786e-05
2:162304908 T C 1.831688 -8.9801e-05
2:162312866 A G 0.054094 4.5625e-06
2:162343373 G A 0.104757 2.3107e-05
2:162361808 A G 0.057275 1.0069e-04
2:162375168 T C 0.058742 -1.4462e-06
2:162386309 A G 0.024872 9.0952e-06
2:162386784 A G 0.186650 -7.0531e-04
2:162390738 C G 0.087661 6.0033e-05
2:162403664 G A 0.029650 9.9399e-06
2:162405430 G T 0.050231 2.7202e-06
2:162407394 A G 1.869612 -1.1575e-04
2:162410296 T C 0.021490 -2.0282e-05
2:162433413 T G 0.877200 -6.9034e-05
2:162481453 A G 0.189260 -9.9014e-04
2:162481767 T G 0.076785 8.7520e-05
2:162497467 T C 0.123011 1.2798e-05
2:162504240 A G 0.128019 -2.7603e-05
2:162508817 A G 0.051981 -4.5780e-06
2:162510841 T C 1.674474 5.4591e-05
2:162517582 C T 1.861942 -1.4129e-04
2:162538297 T C 0.068518 -7.6826e-06
2:162549321 C T 0.411162 -2.7533e-05
2:162556587 T C 0.102326 1.3238e-05
2:162577680 C T 0.031997 1.9972e-05
2:162596840 T C 0.842393 -2.8568e-05
2:162622285 A G 0.300057 -1.5153e-04
2:162630193 G T 0.061384 2.9663e-05
2:162631337 G A 0.363265 1.6298e-05
2:162639279 A G 0.023775 5.0090e-06
2:162640725 G A 1.453646 2.1351e-05
2:162641009 C T 0.155971 -1.2592e-03
2:162660052 A C 0.175605 -9.2069e-05
2:162660794 A G 0.064409 5.7496e-05
2:162668812 A C 0.862886 -1.3450e-05
2:162680631 T C 0.051247 -5.7781e-06
2:162685991 G A 0.325163 -1.2458e-05
2:162720836 A G 0.149509 1.4291e-05
2:162725335 G A 0.072607 6.6080e-05
2:162751233 A G 0.039361 -1.1000e-05
2:162755829 G C 0.113660 -1.2567e-05
2:162757676 G A 1.115731 4.6757e-05
2:162758257 C T 0.038634 3.2812e-05
2:162759768 A G 0.079433 2.1867e-05
2:162760974 G A 0.676483 -1.3215e-05
2:162761686 T C 0.042360 1.2634e-05
2:162764496 G A 0.160817 -1.2843e-04
2:162800372 G A 0.789098 -2.6553e-05
2:162814187 C A 0.056359 -5.4163e-05
2:162827022 G A 1.533189 7.8039e-05
2:162830956 C G 0.035405 -3.3335e-05
2:162831847 C T 0.026872 -1.5351e-06
2:162831921 G A 0.043084 -1.1514e-05
2:162843078 C T 1.121102 3.5668e-05
2:162843236 A G 0.031516 1.6941e-05
2:162847226 G A 0.050296 -4.4059e-05
2:162864475 T C 0.030211 6.3598e-05
2:162865748 T C 0.028699 -6.5057e-06
2:162874922 T C 0.052591 -2.3257e-05
2:162875176 A G 0.063945 9.5665e-05
2:162877400 A G 0.023509 3.0996e-05
2:162889414 A G 0.040488 1.1354e-05
2:162889802 G A 0.186430 8.3709e-05
2:162891075 T C 0.616794 2.4064e-05
2:162893338 A C 0.165715 -1.1285e-04
2:162904013 C T 0.079599 -9.0137e-05
2:162906295 T G 0.032516 -7.5050e-05
2:162909242 T C 0.033473 2.5525e-05
2:162910135 T G 0.020828 2.0686e-05
2:162910223 C G 0.893484 -1.2024e-04
2:162919489 A G 0.212671 1.5804e-04
2:162920222 A G 0.075512 -5.8537e-05
2:162921135 A G 0.491439 9.0953e-06
2:162921728 C T 0.762865 -2.9493e-06
2:162929732 A G 0.706315 2.5336e-06
2:162947756 T C 0.126234 2.8244e-05
2:162953533 C T 0.079813 5.1652e-05
2:162956032 A G 0.833574 6.3017e-05
2:162964301 A G 0.122618 -2.8604e-04
2:162964753 A G 0.297093 3.4130e-05
2:162971863 C T 0.844152 -1.3299e-05
2:162975479 A G 0.031172 -4.0129e-05
2:162989968 A G 0.769263 -3.0879e-05
2:162991474 A G 0.072445 1.0502e-04
2:162996252 C T 0.069725 1.9757e-05
2:162998113 G T 0.147117 -7.7207e-05
2:163003191 C T 0.040393 -4.7033e-06
2:163010686 C T 0.046174 2.5924e-05
2:163024378 A G 0.058949 4.3500e-05
2:163026299 T C 0.020361 2.1431e-05
2:163026372 C T 0.040624 9.3668e-05
2:163030336 C T 0.400354 -2.0450e-04
2:163048971 A C 0.080488 1.5360e-05
2:163054299 C A 0.044142 -3.8815e-05
2:163056386 A G 0.043581 -1.0459e-05
2:163057846 G A 0.029559 9.8937e-05
2:163059861 A G 0.039462 -9.2502e-05
2:163063359 G A 0.105526 -4.0227e-05
2:163071726 A G 0.020559 3.3129e-05
2:163076146 C T 0.908609 5.0667e-05
2:163080982 G A 0.020033 9.7867e-06
2:163096934 A G 0.031539 8.4523e-05
2:163106935 T C 0.020844 2.9547e-05
2:163107401 A G 0.020461 1.2985e-05
2:163110536 G A 1.218676 5.6868e-05
2:163112351 A G 0.031990 2.6873e-05
2:163117185 T G 0.132216 3.9359e-06
2:163119847 C T 0.083555 -3.4060e-05
2:163119966 T C 0.128201 -1.8707e-05
2:163122862 A G 0.124173 4.9597e-05
2:163124051 T C 1.218923 4.6217e-05
2:163124637 C T 0.043230 -8.1079e-05
2:163128824 C T 1.445950 1.4852e-04
2:163130908 G A 0.040721 9.0471e-05
2:163134428 T C 0.166069 -1.2063e-05
2:163136505 G C 0.031137 -1.2832e-04
2:163137983 C T 0.021425 2.4727e-05
2:163145252 T C 0.077518 -6.0339e-05
2:163150971 A G 0.026472 1.4133e-05
2:163157385 C T 0.027946 3.7481e-05
2:163160450 A G 0.040978 8.4135e-05
2:163165574 G A 0.048680 -4.9301e-05
2:163181742 T C 0.025839 -1.9102e-05
2:163201317 T C 0.027122 6.9203e-05
2:163201407 T C 0.028150 -8.6901e-05
2:163203827 T C 0.050975 1.0687e-05
2:163207480 C T 0.333962 -4.6158e-05
2:163208893 G T 0.274049 6.3769e-05
2:163213723 C A 0.896292 -1.8299e-04
2:163230011 C T 0.021120 1.2298e-05
2:163232283 A G 0.048122 -2.6920e-05
2:163237390 G C 0.713007 -9.6181e-05
2:163241144 A C 0.059891 5.7241e-06
2:163248866 A G 0.029832 6.3017e-05
2:163250620 T C 0.036018 4.6880e-05
2:163252134 A G 0.043357 3.5807e-05
2:163260691 C T 0.272195 -2.4394e-05
2:163261454 T C 0.067768 1.9128e-05
2:163294361 A G 0.029783 3.3069e-05
2:163301694 A G 0.127922 -1.5339e-04
2:163302238 C T 0.055798 -9.5594e-06
2:163314329 G A 0.031523 -1.2328e-04
2:163314609 G A 0.111180 -6.1098e-05
2:163325824 G A 0.376754 -1.2998e-06
2:163334888 G A 0.113306 -3.8512e-05
2:163337203 G A 0.233064 1.2383e-05
2:163337589 A G 0.028011 2.3489e-05
2:163341892 C T 0.479777 2.9655e-05
2:163352720 A G 0.079992 -3.0829e-06
2:163354009 A G 0.047855 2.4113e-05
2:163355761 G A 0.084461 -8.8712e-05
2:163358537 G T 0.238783 -3.5400e-06
2:163363361 A G 0.123605 -6.4092e-05
2:163389477 T C 0.046804 -2.6102e-05
2:163403855 A G 0.123984 -5.1403e-05
2:163404883 T G 0.150483 -1.9104e-05
2:163405528 G T 0.050510 4.2912e-05
2:163407836 T G 0.041578 -6.9802e-06
2:163408252 G A 0.946568 2.4024e-05
2:163415138 T C 0.029371 8.1893e-06
2:163416447 A G 0.133731 -1.9762e-05
2:163420527 G T 0.982765 6.3081e-05
2:163424081 G A 0.035233 -1.3344e-05
2:163431870 T C 0.070037 7.1475e-05
2:163435820 T C 0.041140 5.0351e-05
2:163437291 G A 1.020166 4.5560e-05
2:163440638 T C 0.033782 6.7975e-05
2:163463089 C T 0.024690 2.4136e-05
2:163465698 T C 1.018848 9.9404e-05
2:163477186 T G 0.157458 2.3981e-06
2:163484647 C A 0.072987 4.3669e-05
2:163495326 T G 0.831020 3.5058e-05
2:163502721 T C 1.587614 -4.5229e-05
2:163506361 A C 0.206294 7.3424e-05
2:163525848 C T 1.893968 -5.1981e-07
2:163536972 T C 0.237453 6.6685e-05
2:163559760 C G 0.097405 1.1264e-05
2:163576386 T C 0.027401 -3.4422e-06
2:163579403 C T 0.028017 -1.6499e-06
2:163579757 C T 0.036145 5.0557e-05
2:163582747 C T 0.028702 8.8046e-05
2:163593285 G A 0.269018 1.2120e-04
2:163595996 T C 0.066866 -2.3489e-04
2:163600553 T C 0.437852 6.8802e-06
2:163607881 G T 0.048251 7.5231e-06
2:163612448 G T 0.023256 2.1238e-05
2:163618303 T A 0.143829 1.7418e-05
2:163618387 G T 1.912793 -4.2628e-05
2:163618572 A C 0.145893 2.6607e-05
2:163619215 C G 1.460962 -7.8733e-05
2:163621182 T C 0.040695 9.2495e-06
2:163632621 T C 0.382574 -4.0879e-05
2:163638177 G A 0.036197 1.6251e-05
2:163638249 T C 1.743177 3.4276e-05
2:163641279 A G 0.151541 3.3975e-05
2:163643407 A C 1.411279 4.4912e-05
2:163707880 T C 1.214843 -1.0351e-05
2:163734398 T C 0.030964 4.6280e-05
2:163739556 C T 0.276175 -8.0667e-06
2:163745770 G A 0.054334 4.1086e-05
2:163761889 T C 0.417508 4.6901e-06
2:163765704 A C 0.083675 -8.0010e-05
2:163766964 T C 0.142751 -2.5291e-05
2:163781563 C T 0.456018 -1.7682e-05
2:163781787 T C 1.289404 3.5032e-05
2:163789657 T G 0.034285 3.9666e-05
2:163795331 C T 0.093403 -1.1116e-05
2:163797053 C T 0.046405 -3.8439e-05
2:163797893 C T 0.176329 -3.8125e-05
2:163798127 T C 0.466574 -4.4155e-05
2:163802256 T G 0.034136 -1.8903e-06
2:163805503 C G 0.024314 2.5279e-05
2:163810657 T C 0.212694 -3.6028e-06
2:163820529 G A 1.690339 3.3064e-05
2:163821283 T G 0.058829 -6.6135e-05
2:163828036 A G 0.054662 -8.0727e-06
2:163828115 C T 1.576825 5.9130e-05
2:163828693 A C 1.695386 1.8146e-05
2:163833348 T C 0.056609 1.0812e-04
2:163834096 T C 0.099654 2.0723e-06
2:163846817 A G 0.591951 -3.9153e-05
2:163848574 G A 1.127516 -1.3030e-04
2:163854082 A C 0.533910 -4.8450e-05
2:163888320 A G 0.054970 1.6370e-05
2:163895848 A G 0.099141 -1.6132e-06
2:163896395 G T 0.167585 2.8182e-05
2:163907285 G A 0.080582 -2.2604e-05
2:163907556 C T 0.022422 -1.0108e-05
2:163918006 C T 0.532148 -4.0264e-05
2:163922808 C T 0.033194 -3.1694e-05
2:163935518 A G 0.147854 -4.5673e-05
2:163951658 G A 0.033522 -4.3352e-05
2:163981940 G C 0.044340 1.4949e-05
2:164000784 A G 0.038865 -3.6256e-05
2:164013972 T C 0.489576 1.5962e-05
2:164016653 C T 0.293731 -3.1741e-05
2:164016785 G A 0.058297 1.0611e-04
2:164017775 T C 0.382554 -1.7608e-05
2:164025651 A G 0.111579 -7.8508e-05
2:164026233 C A 0.080086 -1.4538e-05
2:164028465 T G 0.190990 -4.3317e-05
2:164046395 T C 0.117882 -6.4507e-05
2:164049282 G A 0.063308 -3.3551e-05
2:164058929 T C 0.084321 -5.0012e-06
2:164064135 T G 0.069881 6.9612e-06
2:164065076 T C 0.120067 -2.8986e-05
2:164073847 T G 1.888862 -5.0271e-06
2:164084689 A G 0.039371 -3.1368e-06
2:164087949 C T 0.029153 -2.1344e-05
2:164091548 T G 0.076379 2.5174e-05
2:164099804 T C 1.963073 -7.6073e-05
2:164105888 A T 0.210309 -2.4101e-05
2:164114775 C T 0.089567 1.7416e-05
2:164137742 G A 0.116019 -3.5684e-06
2:164145856 A G 0.075720 -2.8154e-05
2:164170003 A G 0.128038 -4.1614e-05
2:164174359 A G 0.073880 9.4612e-06
2:164187266 T C 0.404258 6.4911e-05
2:164187390 T C 0.034398 1.8250e-05
2:164192852 C T 0.032974 1.2841e-04
2:164194697 C T 0.207507 -4.2076e-05
2:164197701 C A 0.165219 1.6895e-06
2:164205548 A G 0.028105 -7.1374e-05
2:164212164 C T 0.148003 4.3004e-05
2:164222197 A G 0.075600 -3.4530e-05
2:164223538 G T 0.143099 5.2024e-05
2:164231423 C T 0.112767 -7.0087e-04
2:164236862 T C 0.065636 -6.0634e-05
2:164242687 A C 0.113069 1.6337e-05
2:164257362 C A 0.086506 4.7410e-05
2:164258374 T C 0.069375 2.0024e-06
2:164262296 G T 0.113634 -8.1647e-05
2:164264291 G A 0.131622 -1.5387e-04
2:164275935 A G 0.028725 -1.2032e-05
2:164278497 G C 0.040260 -6.0197e-05
2:164296921 T C 0.492673 -2.0888e-05
2:164298645 A G 0.022629 1.6382e-05
2:164300169 G A 1.978526 -3.2624e-05
2:164308349 C G 0.094610 -3.5186e-06
2:164309259 C T 0.248066 3.3519e-05
2:164309751 T C 0.224746 4.0919e-05
2:164310478 C T 0.073529 -1.1898e-05
2:164317876 C T 0.557289 -4.5115e-05
2:164319554 A G 0.071582 -2.9766e-05
2:164322933 T G 0.188617 2.8253e-05
2:164329588 G A 0.078499 3.6039e-05
2:164344867 A G 0.716980 -5.8930e-05
2:164347158 T C 0.599919 -7.0723e-05
2:164370435 C T 0.119223 -9.7417e-05
2:164375937 G T 0.095062 -2.1814e-05
2:164378187 T G 0.062305 -3.2517e-06
2:164388493 C T 0.027790 -3.2030e-05
2:164389002 C G 0.090761 -1.0285e-05
2:164393151 A G 0.030017 2.4977e-06
2:164395162 A G 0.061234 2.4135e-05
2:164396001 T G 0.059030 -7.1269e-06
2:164396272 G C 0.206868 1.4755e-05
2:164399671 A G 0.092267 -8.1639e-05
2:164407182 A G 0.367461 1.0036e-04
2:164412480 G A 1.583632 -1.4879e-05
2:164415595 T G 0.161768 -1.1510e-04
2:164417192 C T 0.133212 2.9561e-05
2:164417751 T C 0.294065 -2.2286e-05
2:164430933 T G 0.321106 1.2619e-05
2:164435125 A G 0.148600 -2.2419e-05
2:164436521 A G 0.082156 -2.6141e-05
2:164436645 C T 1.571327 -2.2327e-05
2:164437124 G T 0.044045 -2.1323e-05
2:164438700 A G 0.056252 -3.4744e-05
2:164440828 T C 0.042974 -1.7924e-05
2:164441947 C A 0.566510 3.3285e-06
2:164442256 A G 0.092504 5.3581e-05
2:164442441 C A 0.098301 -3.3125e-05
2:164444305 C T 1.480926 -7.9672e-05
2:164446763 A G 0.064954 2.1221e-05
2:164447058 A G 0.071020 2.6110e-05
2:164448197 A G 0.127143 6.7586e-06
2:164448331 G A 0.332696 7.9145e-05
2:164451154 T C 0.029286 4.7048e-06
2:164452829 T C 0.032860 6.8963e-06
2:164453229 T C 0.045090 1.2322e-05
2:164454604 T C 0.190811 7.8956e-05
2:164455237 C T 1.783060 -3.2900e-05
2:164456577 G T 0.157416 -3.1081e-05
2:164468328 T G 0.034869 -7.0070e-05
2:164468360 G A 0.354871 5.7984e-06
2:164468414 C T 1.243954 -2.5941e-05
2:164468827 A C 0.093435 -4.0709e-05
2:164469359 C T 0.256411 -1.4115e-06
2:164470044 T C 0.031864 1.1813e-07
2:164480379 C T 0.101566 2.1735e-05
2:164489014 C T 0.511371 -2.5648e-05
2:164506679 G T 0.098343 5.4525e-05
2:164509639 C T 0.038420 1.1927e-04
2:164514519 T C 0.135189 4.0400e-06
2:164522952 A G 0.075383 3.0242e-05
2:164529733 A G 0.227534 1.3959e-04
2:164530192 C T 0.536075 3.3211e-05
2:164544627 G A 0.101219 3.2745e-05
2:164546887 C A 0.026375 9.1169e-05
2:164561125 C G 1.898629 -2.6332e-05
2:164568301 T C 0.094507 -7.4380e-05
2:164568786 C A 0.065821 3.2454e-06
2:164570848 C A 0.083098 1.4887e-05
2:164577649 G A 0.041805 5.5308e-06
2:164579999 T C 0.028559 -3.9217e-05
2:164581241 G T 0.313150 -1.4043e-05
2:164591887 T C 1.352125 -5.9038e-05
2:164601340 A G 0.120427 3.9450e-05
2:164601929 T C 0.919025 2.2729e-07
2:164602823 A T 0.134936 2.8391e-05
2:164608519 G A 0.032178 -1.3740e-04
2:164613608 C T 0.171343 1.0243e-04
2:164614444 T G 0.028615 2.5977e-05
2:164618825 A G 0.224914 2.3149e-05
2:164621967 G A 0.060257 -1.3144e-05
2:164623436 T C 0.105049 -1.0474e-04
2:164624750 C T 0.103822 3.5518e-05
2:164637410 C T 0.874282 1.3237e-04
2:164647927 G A 1.038465 7.7528e-05
2:164658215 A C 0.033503 2.0321e-05
2:164660602 C T 0.105899 1.2422e-04
2:164662940 A G 0.262354 1.5169e-05
2:164687745 A C 1.214164 -5.0197e-05
2:164690737 A C 0.065103 -7.9687e-05
2:164715587 A G 0.627891 6.2409e-05
2:164715908 A G 1.433074 7.4347e-06
2:164716950 G T 0.094140 -3.4925e-06
2:164719829 T C 0.038540 -1.3794e-05
2:164723142 T A 0.020387 -9.1863e-06
2:164725276 C A 0.777747 -5.4202e-05
2:164730548 G A 0.790905 1.7250e-04
2:164738239 T C 0.096623 1.5722e-05
2:164750846 C T 0.078002 -8.3667e-05
2:164751901 G A 0.050082 7.0610e-05
2:164755835 C T 0.070047 3.7523e-05
2:164766091 A G 0.021542 4.3508e-05
2:164779747 G A 0.053198 8.5824e-05
2:164782713 T C 0.028790 -3.7572e-06
2:164788849 C T 0.051474 -1.1228e-04
2:164795311 A G 0.698291 6.5395e-05
2:164813549 T C 0.088379 -1.3739e-05
2:164827933 A G 0.128545 -2.8711e-05
2:164829721 A G 0.044158 1.7512e-05
2:164831444 C T 0.733170 9.3361e-05
2:164837633 G T 1.490274 1.5587e-05
2:164841013 A G 0.022032 -1.0179e-05
2:164846937 G T 0.704078 -5.4173e-05
2:164872544 A G 0.050361 -1.3968e-05
2:164876847 A G 0.029802 2.6147e-05
2:164883560 C T 0.054366 3.6646e-08
2:164883783 C A 0.103215 8.0803e-06
2:164885882 A G 0.036252 -2.7949e-07
2:164886239 T C 0.103871 -1.7009e-04
2:164889473 C T 0.079375 1.9693e-04
2:164896109 T C 0.074535 1.9328e-05
2:164906820 T C 0.481848 -5.3271e-05
2:164908312 C T 0.024337 -3.0247e-05
2:164915208 G A 0.476778 -4.9830e-05
2:164933174 C A 0.026563 -3.1562e-05
2:164933379 C T 0.505029 1.4902e-05
2:164946492 A G 0.059809 2.6271e-05
2:164950456 G T 1.142742 1.0292e-04
2:164959210 A G 0.696980 1.6060e-04
2:164966430 T C 0.111235 5.6690e-05
2:164990305 A G 0.691485 -2.4469e-05
2:164991042 C T 0.197553 -3.0969e-04
2:164999883 C A 0.899297 -2.3275e-04
2:165001188 G A 0.352781 -5.0911e-05
2:165001604 G A 0.030575 3.6479e-05
2:165007375 A G 0.029540 -6.7444e-05
2:165019188 G A 0.021240 9.4389e-06
2:165023143 G A 0.056414 3.6476e-05
2:165031125 A G 0.193762 8.7928e-05
2:165034387 C T 0.154118 -7.6229e-05
2:165043356 G A 0.348633 -2.5606e-05
2:165060444 G A 0.054866 4.5340e-05
2:165070207 C T 0.546546 -4.9624e-04
2:165077933 A C 0.021938 -1.2665e-05
2:165101518 G A 0.469628 -2.5004e-05
2:165105149 G A 0.109456 -1.2468e-04
2:165109697 C T 0.070540 2.3377e-05
2:165111514 G T 0.032373 -4.3071e-05
2:165113739 A G 0.075785 -3.0541e-04
2:165116589 T C 0.075360 4.0270e-05
2:165129299 C T 0.912540 -1.1482e-03
2:165133462 A G 0.405414 1.7317e-05
2:165140007 T C 0.095990 -1.3757e-04
2:165141175 C A 0.024496 -4.4836e-05
2:165144110 C T 0.065171 4.9931e-05
2:165144677 G A 0.046440 -6.3641e-05
2:165158355 A G 0.024551 2.3891e-05
2:165159417 T C 0.217102 1.0591e-05
2:165183257 C T 0.782106 -1.1992e-04
2:165192915 C T 0.466872 2.1480e-05
2:165219137 G A 0.348844 6.1478e-05
2:165230400 G T 0.243821 1.3975e-05
2:165235317 A G 0.091267 1.1121e-06
2:165235487 T C 0.672127 -3.8046e-06
2:165237492 G A 0.077424 -9.0884e-05
2:165238164 G A 0.060027 -5.8652e-05
2:165242531 G A 0.021461 6.6032e-06
2:165246738 C A 0.299232 -8.6858e-05
2:165246979 A G 0.059245 -6.4265e-05
2:165247268 G A 0.034752 -6.4743e-05
2:165255696 A C 0.029679 4.1258e-05
2:165272359 T C 0.025197 2.0450e-05
2:165275535 T C 0.988497 -2.5866e-06
2:165289747 A G 0.076674 1.0316e-04
2:165289750 T C 0.078103 -4.7503e-05
2:165298396 C G 0.030844 6.7662e-05
2:165302184 C T 0.648138 3.4895e-05
2:165305687 A G 0.064344 -5.1994e-05
2:165312183 G A 0.366241 -1.6178e-04
2:165320369 T A 0.232010 5.8386e-05
2:165327171 C A 0.119638 3.0102e-05
2:165328097 C G 0.169081 6.0375e-06
2:165337294 A G 0.655827 4.3750e-07
2:165338886 T C 0.298492 6.8210e-05
2:165345783 T C 1.947691 2.6870e-05
2:165346216 G T 0.042377 6.7080e-06
2:165349463 C T 0.360645 9.2648e-06
2:165349902 T C 1.327006 -1.8512e-06
2:165352667 C T 0.251208 -2.9075e-05
2:165363350 T C 0.238170 1.2805e-06
2:165365909 T C 0.034736 -2.3373e-05
2:165381542 A C 0.042243 -7.2388e-05
2:165394580 G T 1.143118 -3.2726e-05
2:165419743 C T 0.185281 9.0555e-07
2:165438473 C T 0.061699 -1.0664e-04
2:165438660 A C 0.036313 -8.1078e-05
2:165443984 A G 0.027589 -8.8140e-05
2:165444072 C T 0.538788 -4.8866e-05
2:165444252 T C 0.083107 -4.1255e-06
2:165446711 G C 0.022772 -9.7937e-05
2:165448063 A C 0.035353 -7.8964e-05
2:165449751 G A 0.300615 9.8404e-06
2:165454793 G T 0.296973 6.2350e-06
2:165458447 G A 1.538779 2.1574e-04
2:165461369 A G 0.024395 -1.8048e-05
2:165462231 A G 0.087447 2.0464e-05
2:165470213 G A 0.075503 1.6090e-06
2:165470735 C T 0.083351 -3.9960e-06
2:165476253 T A 1.344712 1.7725e-04
2:165482204 C A 0.137889 3.0114e-05
2:165487381 A G 0.197514 -3.3051e-05
2:165487916 G A 0.200461 -1.4338e-05
2:165489350 A G 1.432954 5.3866e-05
2:165501849 C A 0.719083 -2.4087e-03
2:165513091 C T 0.813467 -1.9942e-04
2:165521903 C T 0.052649 2.9384e-05
2:165528624 T G 0.787121 -1.6345e-04
2:165531477 G A 0.059336 1.6732e-04
2:165547731 A G 0.086668 -9.3504e-06
2:165547969 A G 0.042088 2.6383e-05
2:165551404 A G 0.317613 -2.0763e-04
2:165555539 G A 0.238634 -5.8532e-05
2:165559101 G A 0.095526 5.6451e-05
2:165562607 T C 0.060212 -5.0374e-05
2:165564117 G A 0.135994 -1.2295e-04
2:165569779 A G 1.747244 9.9349e-06
2:165573194 T C 0.088466 1.1033e-04
2:165577164 C G 0.225200 -3.4493e-05
2:165578602 T C 0.096357 6.2439e-06
2:165586466 C T 0.283312 1.3065e-05
2:165588135 G A 1.182116 -3.8901e-05
2:165590459 T C 0.324942 9.1586e-06
2:165595645 C T 0.086295 -4.8715e-05
2:165608653 G C 0.370606 1.6769e-05
2:165608728 T C 0.048946 -4.4027e-05
2:165612716 T C 0.084951 3.9227e-05
2:165613661 A G 0.125267 5.8621e-06
2:165632797 A G 0.050751 8.6526e-06
2:165632904 A C 0.028322 -6.5829e-05
2:165672796 A C 0.737769 -6.2930e-05
2:165682723 C T 0.392119 -5.6750e-05
2:165684182 G A 0.029306 -9.0750e-05
2:165685721 G A 0.383041 -4.7932e-05
2:165688494 C T 0.048647 -1.0234e-04
2:165692048 C T 0.197436 2.1168e-05
2:165695526 A G 0.149152 9.9169e-05
2:165711875 G A 0.350600 -1.5169e-05
2:165712301 C T 0.160843 5.9830e-05
2:165713420 A G 0.085646 -1.8529e-04
2:165721414 C A 0.090492 1.3554e-04
2:165726733 G A 0.330836 -1.0516e-05
2:165739014 C T 0.428209 2.9486e-04
2:165741509 C G 0.033142 8.8725e-06
2:165753278 G A 0.035194 -4.9034e-05
2:165761571 T C 0.245424 9.8206e-06
2:165762918 T C 0.049050 -1.1542e-05
2:165769051 G A 1.210818 2.1246e-04
2:165770591 A G 0.025476 -1.6150e-04
2:165771506 A G 0.025083 6.2892e-05
2:165778725 C T 0.053276 3.7303e-05
2:165781945 T C 1.473763 1.3068e-04
2:165789489 C T 0.145390 -8.2668e-06
2:165789942 G A 0.056233 -1.9562e-05
2:165798601 T C 0.036278 -1.0211e-04
2:165809426 C T 0.670193 -2.7434e-05
2:165818169 G A 0.799672 -2.7674e-05
2:165819977 T G 1.001980 5.0123e-05
2:165828369 A C 0.146396 -6.7446e-05
2:165828705 C T 0.054074 9.0633e-05
2:165829017 C T 0.537432 3.5059e-05
2:165832309 T C 0.165783 -5.0689e-05
2:165833463 G T 0.328159 4.5122e-05
2:165838323 T G 0.899998 -3.4465e-05
2:165842577 A G 1.928275 -1.8215e-05
2:165846592 A G 0.496529 3.8324e-05
2:165866744 C T 0.070017 -6.0470e-05
2:165871993 G T 0.270027 3.0719e-04
2:165879001 G T 0.125831 -6.7795e-05
2:165884409 C T 0.211224 -2.8447e-05
2:165889158 A G 0.086876 -1.6507e-05
2:165901099 A G 0.408036 9.5900e-06
2:165903337 C T 0.399260 3.8510e-06
2:165908236 G A 0.157088 -1.4787e-04
2:165912261 A G 0.038907 -3.0365e-05
2:165917387 C G 0.342206 2.4375e-05
2:165918615 C T 1.303815 -5.4733e-05
2:165921073 G A 1.291303 -5.3195e-05
2:165933137 A G 0.753570 -4.4922e-05
2:165933682 T C 0.468495 -2.1942e-05
2:165936568 T G 0.057976 6.9399e-05
2:165947079 A C 0.030173 -1.6411e-05
2:165949849 T C 0.189578 -4.9049e-05
2:165956508 G T 0.439154 -2.0432e-05
2:165957721 T C 0.040676 3.1990e-05
2:165966429 A G 0.437359 -2.7455e-05
2:165970612 A T 0.623515 -6.5474e-06
2:165976437 G A 0.058011 4.1245e-05
2:165980313 T C 1.446090 -3.0416e-05
2:165984284 T C 0.020299 -7.5620e-05
2:165991766 A G 0.401668 -2.3061e-05
2:166000262 A G 0.058764 6.3703e-05
2:166003573 T C 0.416612 -5.7916e-06
2:166006729 T C 0.755945 -3.1698e-05
2:166006736 A G 1.417498 -5.4625e-05
2:166018990 A C 0.215696 -7.5548e-06
2:166029538 C T 0.057911 2.6000e-05
2:166039718 A G 0.072565 -6.2658e-06
2:166045502 T A 0.258816 -1.8005e-05
2:166047299 T G 0.047255 1.7751e-05
2:166050914 T C 0.042695 -5.6550e-05
2:166058851 G A 0.059368 -9.3313e-05
2:166061033 T G 0.290005 1.9086e-05
2:166066272 T A 0.195615 1.3991e-05
2:166068283 G A 0.544076 1.0547e-05
2:166070182 C G 0.185384 3.6435e-05
2:166073463 C A 0.067025 -7.8780e-05
2:166074183 C G 0.054068 4.3285e-05
2:166079757 A G 0.184054 3.4789e-05
2:166086590 A G 0.057060 3.9776e-05
2:166087144 T G 0.631919 1.2662e-03
2:166089278 G C 0.180490 3.6128e-05
2:166091105 G C 0.340924 -1.4472e-05
2:166099688 T C 0.529704 -3.7826e-05
2:166103055 C T 0.535056 -3.6171e-05
2:166104978 A G 0.059527 -3.4283e-05
2:166113167 T C 0.140911 -3.0910e-05
2:166115336 T C 1.009312 2.4673e-04
2:166130379 T C 0.537451 -2.0838e-04
2:166136863 A G 0.176098 3.1647e-05
2:166144414 G T 0.135341 -4.8612e-05
2:166148746 G A 0.497700 -3.4080e-05
2:166152389 A G 0.151872 -3.0104e-06
2:166170127 C T 1.697444 1.9875e-05
2:166175311 T C 1.177539 2.2243e-05
2:166189640 T C 1.438446 -4.4791e-05
2:166220016 A G 0.023892 -5.5455e-06
2:166222685 G T 0.493147 -4.9747e-05
2:166224206 A G 0.826057 -1.9224e-06
2:166234915 G A 0.074428 -1.7470e-05
2:166235332 C T 0.106552 6.7033e-05
2:166236597 A G 0.026615 -5.3749e-05
2:166239645 G A 0.611172 -3.8104e-05
2:166239891 A G 0.092988 -1.5253e-04
2:166241828 G A 0.559827 3.4310e-05
2:166248047 A G 0.826495 2.5607e-06
2:166254401 G T 0.493556 -5.1850e-05
2:166273145 G A 0.539019 2.4161e-05
2:166281300 A G 0.471637 7.0858e-05
2:166287801 C G 1.028955 7.7453e-05
2:166290394 C T 1.442088 -1.0198e-05
2:166298921 C T 0.458420 6.8026e-05
2:166310641 T C 0.066074 -2.8155e-04
2:166312556 C T 0.153742 -1.1233e-04
2:166316399 A G 0.033308 1.1179e-05
2:166326888 A G 0.651221 -3.6319e-06
2:166332752 C T 0.123589 4.1652e-05
2:166333221 C T 0.175469 -1.1419e-06
2:166337134 T C 0.047924 1.0053e-04
2:166337818 C T 0.139924 -6.3383e-05
2:166348678 G C 0.471796 -6.2734e-06
2:166349482 A G 0.044876 -1.3248e-05
2:166355411 G A 0.474957 -6.0953e-06
2:166361695 T C 0.466122 -8.3898e-06
2:166365545 C T 0.472445 -7.5212e-06
2:166367780 A G 0.420942 4.1095e-04
2:166368762 A G 0.049692 2.8535e-05
2:166375703 G T 0.055142 2.0881e-04
2:166383371 T G 0.065918 3.3214e-05
2:166390873 A G 0.256635 -2.2410e-05
2:166392462 G A 0.190156 6.8779e-06
2:166395596 C T 0.028929 -6.4753e-06
2:166395881 G A 1.327058 1.0809e-04
2:166401282 C T 0.361921 -4.5187e-05
2:166401538 C G 0.175189 -1.5920e-04
2:166401589 A G 0.072653 -6.0401e-06
2:166407511 G A 0.050501 2.4968e-06
2:166410190 T C 0.185378 2.9947e-05
2:166421414 G A 0.421390 -2.8225e-05
2:166425157 C T 0.038748 -3.8254e-05
2:166434907 A G 0.080534 1.3662e-05
2:166440547 C A 0.677551 -5.0590e-05
2:166443772 A G 0.029822 -7.9641e-05
2:166453510 A C 0.030422 -8.6624e-05
2:166473516 C T 0.356646 6.2312e-05
2:166474287 T C 1.158467 -2.6034e-05
2:166482845 C T 1.684662 -8.7063e-06
2:166484801 T C 0.064376 -4.4002e-05
2:166491126 A G 0.062409 7.8225e-05
2:166500820 T C 0.144264 1.2809e-06
2:166503040 G A 0.146406 -1.5481e-05
2:166505948 G T 0.165602 -6.0591e-05
2:166512004 A G 0.651163 -3.8448e-05
2:166512155 A G 0.052059 7.0770e-05
2:166516651 A G 0.878989 2.6073e-05
2:166534206 G A 0.222561 8.1878e-05
2:166535883 C G 0.059287 4.1135e-05
2:166539042 G A 1.017475 1.5428e-05
2:166552272 T C 1.394002 1.3820e-05
2:166553284 C T 0.056700 3.0505e-05
2:166559219 C T 0.369704 4.6131e-05
2:166561497 C A 0.198179 2.1913e-05
2:166572906 C A 0.993330 9.5393e-06
2:166576342 T C 0.265188 1.7490e-05
2:166582053 C A 0.047953 -1.1086e-04
2:166583244 T C 0.985959 1.6729e-05
2:166606326 T C 0.023275 7.2994e-06
2:166637631 C T 0.073675 1.4406e-05
2:166640575 A C 1.005141 -1.2283e-05
2:166646909 C T 1.772635 -1.8197e-06
2:166648027 T C 0.051455 1.4214e-04
2:166648671 A G 0.764764 9.1746e-06
2:166654241 G A 0.058203 7.7108e-05
2:166659242 C T 0.258313 5.1016e-05
2:166664256 C T 0.212561 -4.1472e-05
2:166688892 C T 1.509830 4.1657e-05
2:166689129 C T 0.036641 5.3263e-05
2:166703927 C T 0.048423 1.3612e-05
2:166704034 C T 0.133238 -2.8672e-05
2:166724295 C T 0.028098 -7.6543e-05
2:166734340 T C 0.091141 -1.1138e-04
2:166734438 C T 0.023035 -4.7206e-05
2:166735694 G A 0.042659 9.7271e-05
2:166747445 C G 0.021454 -7.9357e-05
2:166782603 G A 0.048982 -5.3173e-05
2:166785028 T C 0.431935 -3.1490e-05
2:166788965 T C 0.959678 -5.0278e-06
2:166792402 C G 0.120804 -2.5581e-05
2:166797646 T C 1.204956 -2.7451e-05
2:166807530 C T 0.163982 1.3553e-05
2:166807600 T C 1.753268 4.9559e-05
2:166812164 C T 0.044431 1.2698e-05
2:166825691 A C 0.261679 -1.7041e-04
2:166838281 A G 0.020461 -3.8087e-05
2:166845303 A G 0.302407 1.1899e-05
2:166897864 G A 1.394145 1.0172e-05
2:166900837 A G 0.079865 4.1216e-06
2:166903445 C T 1.393934 9.8693e-06
2:166909544 T C 1.090290 2.3935e-06
2:166921776 T C 0.403181 -5.3734e-05
2:166922213 C T 0.061027 -1.3631e-04
2:166922755 C T 0.304533 4.1111e-07
2:166930969 T C 0.022243 -3.5718e-05
2:166936106 G A 0.102816 -4.4563e-05
2:166942140 T C 0.452448 -3.0167e-06
2:166943277 G T 0.543378 5.5230e-05
2:166969407 G A 0.037641 9.8921e-05
2:166969795 G T 0.536623 1.3078e-04
2:166975196 A G 1.951590 -1.8798e-04
2:166981262 T C 0.094283 -3.7696e-06
2:166981628 A G 0.147734 -4.6828e-05
2:166983003 T C 0.033344 3.0290e-05
2:166987161 G A 0.084636 -3.2682e-05
2:166988157 C T 1.766575 -2.2462e-04
2:166991983 T C 0.033620 5.0439e-05
2:166992251 G A 0.071653 6.1555e-05
2:166997841 A G 1.475600 1.3103e-05
2:167017875 G T 1.730473 -7.6808e-05
2:167030018 C T 0.948461 -9.0306e-05
2:167032371 T C 0.057703 -2.3832e-05
2:167035050 C T 0.192132 5.1991e-05
2:167040212 C T 0.173102 1.1918e-05
2:167046309 G A 1.731070 -1.3070e-04
2:167064496 T G 0.129434 -4.0520e-05
2:167076801 T C 0.097132 3.2833e-05
2:167092252 G A 0.093179 5.0197e-05
2:167094638 C T 0.020448 2.8227e-05
2:167099158 G A 1.731670 -1.3332e-04
2:167101563 G A 0.102137 7.8170e-05
2:167104711 A G 0.311141 9.1000e-06
2:167108385 T C 0.033941 6.6648e-05
2:167118042 C T 1.765027 -8.5278e-05
2:167118326 T C 0.178695 9.9539e-06
2:167120956 G A 1.546643 -1.0133e-04
2:167127707 T C 1.045171 -1.4934e-05
2:167129466 T C 0.145040 6.5872e-05
2:167135444 C A 0.791123 4.8539e-06
2:167141109 T G 0.054360 -8.5968e-05
2:167142088 G T 0.247076 4.3701e-06
2:167144871 A G 0.105510 2.0474e-05
2:167149203 G A 1.298057 4.1747e-05
2:167149693 A G 1.190639 4.0701e-05
2:167158706 T C 1.392431 8.2171e-05
2:167161598 A G 1.601568 -2.0635e-05
2:167164582 C T 1.276454 -7.8146e-05
2:167168093 T C 1.284166 -1.1317e-04
2:167176350 C A 0.621399 -1.5203e-04
2:167177359 C T 0.023019 4.0508e-06
2:167192221 C T 0.050423 -4.6117e-05
2:167192795 T C 0.033915 -4.8126e-05
2:167193076 G A 0.022311 -1.7468e-05
2:167193112 T C 0.150136 1.4495e-04
2:167194391 G A 0.291589 -5.6313e-05
2:167202410 T C 0.022097 8.3029e-06
2:167204834 C T 0.282205 1.4367e-05
2:167210004 T C 1.195586 3.6747e-05
2:167210941 T C 0.043006 -4.4625e-06
2:167211166 A G 0.911595 2.2691e-05
2:167218502 G A 0.050322 1.5153e-05
2:167222745 C T 0.620662 -1.4425e-05
2:167224823 C T 0.367663 3.1087e-05
2:167228721 C T 0.040695 5.5067e-05
2:167239857 C G 0.182019 3.2192e-05
2:167243352 A G 0.191499 -1.4434e-07
2:167245691 T C 0.115299 -4.2748e-05
2:167247922 C A 1.220951 -2.7038e-05
2:167262088 G T 0.188530 -1.8110e-04
2:167262238 T C 0.043230 2.3893e-05
2:167262353 G C 0.187764 -1.4797e-04
2:167266447 C T 0.037449 -9.8835e-05
2:167267091 G A 0.065853 1.0120e-04
2:167279182 C T 0.031685 -1.0153e-06
2:167281499 G A 0.042863 -1.0436e-05
2:167288172 A G 1.384904 -2.7092e-05
2:167290065 T C 0.047096 -2.6892e-04
2:167293032 C T 0.184226 1.2719e-05
2:167296299 A G 0.272163 -6.2702e-05
2:167301338 G A 0.090875 -7.0890e-05
2:167317013 T C 0.530307 8.3290e-06
2:167319583 T C 0.303199 -8.7092e-05
2:167321931 G A 0.128392 -6.6389e-05
2:167334085 T G 1.379685 -1.9943e-05
2:167337367 C T 1.254759 3.7049e-06
2:167341970 T C 0.039696 5.2154e-05
2:167343340 C T 0.617352 2.3402e-05
2:167343452 A C 0.043594 2.9293e-05
2:167352464 G T 0.709661 1.0296e-05
2:167353828 T G 0.128266 5.5577e-05
2:167357333 G C 0.243801 5.8810e-05
2:167358750 C A 0.029744 6.5850e-05
2:167368553 G T 0.178062 1.1564e-05
2:167369001 T C 0.037602 -1.0090e-05
2:167370019 A G 0.107032 -2.1706e-05
2:167376031 C T 0.035307 7.2135e-05
2:167376830 T G 0.881874 -7.5485e-04
2:167377978 C A 0.743255 1.1371e-04
2:167378835 A G 0.031623 -2.8171e-06
2:167386929 C T 0.053643 2.5257e-05
2:167396134 T C 0.069725 -6.3104e-05
2:167405724 A G 0.086236 -5.9466e-06
2:167411128 T C 0.065911 -1.0495e-05
2:167411578 G A 0.055736 4.0248e-05
2:167411830 G A 0.211208 -1.6904e-05
2:167416707 T C 0.162512 4.2874e-05
2:167417575 A G 0.075259 3.8033e-05
2:167430105 A G 0.064185 -8.2142e-06
2:167430664 C T 0.064438 -7.8837e-05
2:167430697 G A 0.596053 8.1029e-05
2:167445651 C A 0.063990 -2.1040e-05
2:167446673 C T 0.826018 1.7914e-04
2:167460867 C A 0.067716 2.4575e-05
2:167463931 T C 0.021104 -3.5791e-05
2:167464526 T G 0.061793 1.2427e-04
2:167470714 G A 0.031565 -3.2986e-06
2:167484876 A G 0.232432 6.5195e-05
2:167488315 C T 0.872153 -8.2898e-05
2:167488590 G A 0.070530 2.0338e-05
2:167490384 A G 1.805226 -7.9246e-05
2:167496478 G A 1.520667 6.6405e-06
2:167506219 G A 0.239731 -1.3033e-04
2:167508482 C G 0.052984 -2.6830e-05
2:167509845 G C 0.072533 -1.1739e-05
2:167518533 T C 0.032227 -1.3261e-04
2:167528918 C T 0.035291 -1.2738e-05
2:167529190 T C 0.231111 2.7852e-05
2:167572968 T C 1.505747 8.0810e-06
2:167575025 A G 1.738879 4.2305e-05
2:167577374 A G 0.070358 5.1995e-05
2:167578278 G A 0.259878 -4.0747e-05
2:167581121 T C 0.057774 5.7972e-05
2:167585459 A G 0.034648 -9.8024e-06
2:167587967 C A 1.971184 2.4559e-05
2:167589808 C A 0.055064 -1.6657e-04
2:167590721 T C 0.109067 -1.0882e-04
2:167605984 T G 0.539061 -4.5961e-05
2:167611781 A G 0.115039 -1.8882e-05
2:167618409 C T 0.118863 1.7236e-05
2:167635342 T C 0.166371 -1.2178e-04
2:167645016 T C 0.043373 -3.3982e-06
2:167651131 A G 0.039751 -6.1180e-06
2:167653801 C A 0.077414 -1.6257e-04
2:167657688 T C 0.788429 -1.8983e-05
2:167666021 T C 0.075941 3.2758e-05
2:167670577 T C 0.034142 -1.0497e-04
2:167671779 T C 0.313949 -2.2964e-06
2:167675356 G A 0.188435 -7.4047e-06
2:167686574 T C 0.060192 -3.5824e-04
2:167694348 T C 0.346085 -4.1237e-06
2:167696634 T C 0.191408 5.5708e-06
2:167720786 C A 0.537983 -1.1170e-04
2:167725445 C A 0.246943 1.6878e-04
2:167725706 T C 0.034830 -3.0017e-05
2:167730727 T G 0.031792 5.2257e-05
2:167733963 A C 0.227680 -3.5182e-05
2:167752265 A G 0.083309 3.2445e-06
2:167759948 T C 0.880245 -1.8009e-05
2:167770086 A G 0.087457 -2.6351e-05
2:167775134 T C 0.570256 -2.4630e-06
2:167782184 A G 0.234395 -5.2539e-05
2:167789317 G A 0.022058 -3.2255e-06
2:167789451 C T 0.055908 5.2850e-06
2:167791135 A C 0.687028 1.4523e-05
2:167801176 A G 0.232188 5.9681e-05
2:167806871 A G 0.044454 6.0070e-05
2:167813314 T C 0.246297 -4.4849e-05
2:167813566 A G 0.056392 3.4530e-05
2:167824055 G A 0.092011 -1.7550e-04
2:167829938 T C 0.033834 1.0744e-04
2:167841574 G A 0.794687 -1.3484e-05
2:167851722 G T 0.640948 8.5965e-06
2:167852266 C T 0.566342 1.9445e-06
2:167869912 T G 0.085237 -1.0945e-04
2:167872932 T C 0.061215 4.2456e-05
2:167875589 C A 0.076775 3.4745e-05
2:167903317 C A 0.029189 -3.6195e-05
2:167906591 A C 0.052266 -2.1255e-05
2:167911963 G A 0.408806 -4.9921e-07
2:167928824 C T 0.049936 -1.1451e-05
2:167932844 G T 0.313114 -2.8970e-05
2:167936707 C T 0.145442 2.3364e-04
2:167948981 T C 0.067460 -1.2531e-05
2:167949663 A C 0.030556 2.6261e-05
2:167960497 T G 0.063591 -1.2516e-04
2:167979295 G A 0.028851 4.3591e-05
2:167979638 T C 0.042604 -1.3462e-04
2:167982461 T C 0.056440 -5.4662e-06
2:167982519 T C 0.031380 -5.0319e-05
2:167983329 G A 0.286457 -2.0562e-05
2:167984892 C A 0.146354 1.6171e-04
2:167992482 A G 0.038095 2.8383e-05
2:167997309 C T 0.166010 8.9325e-06
2:168005566 G A 0.046710 8.8823e-06
2:168039013 T C 0.059758 -9.5803e-05
2:168041152 C T 0.166682 1.1412e-05
2:168051650 C T 0.112251 1.0925e-05
2:168052972 T C 0.068122 -2.9006e-06
2:168067447 T C 0.090858 -3.2772e-05
2:168076582 T G 0.132238 2.0936e-05
2:168077569 C T 0.313079 -4.2045e-05
2:168091490 C T 0.056908 1.9949e-05
2:168091819 G A 0.088830 -1.2684e-05
2:168101386 A G 0.056612 -1.7584e-04
2:168102774 T G 0.127574 -7.3757e-06
2:168106246 A G 0.214947 2.2833e-06
2:168107491 G A 0.214291 6.2595e-06
2:168108032 A G 0.024025 -3.2240e-05
2:168108357 G A 0.312170 -3.7752e-05
2:168113473 A G 0.204145 9.6554e-05
2:168115325 G A 0.097463 -1.2430e-04
2:168115797 C G 0.152615 1.8380e-05
2:168116187 A C 0.190432 2.0271e-05
2:168122378 G A 0.027595 2.3050e-05
2:168130411 C A 0.138951 -6.4061e-05
2:168146704 C T 0.030283 -1.8026e-05
2:168154673 G C 0.176485 -2.4975e-05
2:168156088 T G 0.280199 -2.6225e-05
2:168169067 A G 0.095617 -1.0741e-04
2:168171049 A G 0.050910 -5.3611e-05
2:168186755 G A 0.067690 -2.2718e-05
2:168195703 T C 0.041896 1.0241e-05
2:168198323 A T 0.025499 -4.9020e-05
2:168217421 G A 1.261001 2.5458e-05
2:168218175 A G 1.826135 -1.9242e-05
2:168241540 G A 0.176825 -8.2807e-06
2:168255670 T C 0.162554 9.7371e-06
2:168296386 G A 0.101923 -6.7309e-06
2:168312525 A G 0.056028 -2.6103e-05
2:168325497 C T 0.064227 -2.7523e-05
2:168353127 G A 0.048430 -7.2490e-05
2:168356442 G T 0.651202 -2.9016e-07
2:168356738 T A 0.089547 3.0543e-05
2:168363165 A G 0.026829 -4.6552e-05
2:168369743 A T 0.073003 -7.1118e-06
2:168378644 T C 0.314315 7.5391e-05
2:168380918 A C 0.035132 -1.6994e-04
2:168385904 G A 0.127840 2.8456e-05
2:168385956 T G 0.102118 -1.2264e-04
2:168387100 C A 0.039429 -3.6058e-05
2:168390668 T C 0.747941 -1.0682e-05
2:168400304 T G 0.101933 1.7086e-05
2:168402224 T C 0.200286 -3.5084e-05
2:168403292 T C 0.065506 6.8742e-05
2:168404537 T A 0.046466 -4.5555e-05
2:168405153 G A 0.040867 -1.8138e-04
2:168408438 G T 0.118522 -8.7261e-05
2:168412798 A G 0.645564 -2.0710e-05
2:168424716 C A 0.030254 1.1034e-06
2:168426623 T C 1.035976 -1.5453e-05
2:168431583 C A 0.651594 -2.9182e-05
2:168433785 G A 0.051491 4.4609e-05
2:168434845 T C 0.071491 -1.2914e-05
2:168437472 A G 0.022801 -1.0784e-04
2:168437907 T G 0.525471 -6.7053e-05
2:168438360 C T 0.226521 -5.5459e-05
2:168438605 T C 0.294016 -1.3819e-05
2:168440052 C T 0.327360 -3.4019e-05
2:168440179 G A 0.027751 -4.7476e-06
2:168442147 T C 0.031776 1.0517e-04
2:168444288 C T 0.376621 -9.9846e-05
2:168449499 C T 0.056849 4.0391e-05
2:168451556 A G 1.502001 3.4510e-05
2:168463255 C T 1.627543 1.1421e-04
2:168467682 T C 0.036391 4.0476e-05
2:168474646 G A 0.029624 9.1949e-05
2:168480738 G C 1.760071 5.1203e-05
2:168482177 A G 0.021626 -7.8254e-06
2:168485267 A G 0.027826 -2.5726e-05
2:168485988 T C 1.542076 1.5224e-04
2:168488134 A C 0.063029 -4.8015e-05
2:168494513 C A 0.026258 1.6453e-04
2:168494963 A G 0.052734 7.8729e-05
2:168496720 G A 0.054272 -1.4918e-05
2:168497503 G A 0.067674 -1.3147e-04
2:168497880 C T 0.040861 3.5630e-05
2:168499547 C T 1.516234 5.4973e-05
2:168502550 G A 0.029721 -8.6858e-06
2:168508395 C A 0.029530 -1.2447e-05
2:168508639 A G 0.056797 -2.3620e-05
2:168509170 A G 1.907220 -9.9276e-05
2:168510313 G A 0.025784 -1.0895e-05
2:168512486 T C 0.067466 -3.7664e-05
2:168513985 A G 0.048732 5.1827e-04
2:168516924 C A 1.401694 -4.7622e-05
2:168517628 T C 0.081199 5.4089e-05
2:168518206 G T 1.921638 3.5227e-05
2:168518916 A C 0.092566 -5.4981e-05
2:168530575 A G 0.113699 2.7102e-05
2:168531581 A G 0.253837 -4.0358e-05
2:168538351 G T 0.553397 -3.1626e-05
2:168538925 A G 0.027625 -6.7054e-05
2:168543306 G C 1.798718 -1.9635e-05
2:168543873 A G 0.587212 -2.6808e-05
2:168548945 G A 0.115312 -8.7993e-06
2:168555645 A G 0.248118 -5.8574e-05
2:168558645 C A 0.061118 4.7458e-05
2:168562598 G A 0.025645 4.4163e-06
2:168563180 C A 0.260543 -5.0859e-06
2:168567440 A G 0.050501 2.2854e-05
2:168574906 T C 0.593599 -2.8091e-06
2:168576763 G T 0.045937 -4.9689e-06
2:168581320 A G 1.663954 9.4847e-05
2:168582062 G A 0.093442 4.4010e-05
2:168583240 T G 0.036703 1.6330e-06
2:168588395 G A 0.327409 -1.1770e-05
2:168590290 C T 0.098437 3.5191e-05
2:168594142 G A 0.383099 -8.2114e-06
2:168595402 G A 0.162291 -2.3904e-05
2:168596749 C A 0.416998 4.5588e-05
2:168598340 G A 0.031146 -3.9756e-05
2:168604426 G A 0.454483 -1.2387e-05
2:168614112 G T 0.435982 -1.3164e-04
2:168615022 G A 0.285282 8.7405e-06
2:168616417 T G 0.092283 -5.4838e-05
2:168629336 G A 0.094685 2.5338e-05
2:168641637 G A 0.089310 -1.7174e-04
2:168647197 T C 0.070030 3.9638e-05
2:168655533 T C 1.453347 -5.7782e-05
2:168656072 A G 0.347623 -8.1080e-05
2:168658670 G A 0.235057 -2.9234e-05
2:168659727 G A 0.222568 -2.0564e-05
2:168667101 C T 0.042808 2.3692e-05
2:168668189 A G 0.030345 -7.9085e-05
2:168668886 T G 0.035681 7.5087e-05
2:168670364 C A 0.078362 -1.7655e-04
2:168676915 C T 0.438397 -5.4654e-05
2:168678443 A G 0.068291 2.9652e-05
2:168682052 T C 0.065856 -6.3410e-06
2:168689537 G C 0.540031 -1.5959e-05
2:168698913 T C 0.022847 -4.5818e-05
2:168700489 C T 0.039089 -8.6368e-06
2:168710172 G A 0.245061 4.5955e-05
2:168714075 A G 0.092582 -1.8113e-04
2:168718003 A G 0.054185 -1.6440e-05
2:168718049 T C 0.126863 3.4647e-05
2:168727833 T C 0.052020 1.7578e-05
2:168729982 A G 0.523322 -6.2505e-05
2:168736146 T G 0.028858 2.9931e-05
2:168737237 G A 0.024924 -5.5245e-05
2:168740220 A G 0.078184 -2.4218e-04
2:168740416 C G 0.289385 2.1145e-05
2:168747895 G A 0.201487 -1.5490e-04
2:168748508 T C 0.085847 1.1697e-05
2:168750611 C T 0.034074 7.2311e-06
2:168752310 G A 0.041971 -5.2297e-05
2:168754745 T C 0.505042 -1.3060e-05
2:168762451 T C 0.022922 3.0385e-06
2:168770441 A G 0.091378 4.9709e-05
2:168772574 C T 0.647975 6.6918e-05
2:168781757 A C 0.209387 4.8979e-05
2:168786418 C T 0.207598 4.8883e-05
2:168794060 T C 0.059923 5.9165e-05
2:168799430 G T 0.071001 2.9487e-05
2:168801355 T G 0.101884 -2.3178e-06
2:168809569 C T 0.047803 -1.1221e-06
2:168810137 A G 0.276577 -1.0912e-04
2:168816390 A G 0.116720 1.2989e-05
2:168821469 C T 0.052065 7.3173e-05
2:168824251 T C 0.032513 -3.5321e-04
2:168838264 A G 1.115240 -4.7955e-05
2:168850312 T C 0.093818 -5.7569e-05
2:168851961 C A 0.122589 8.2597e-06
2:168856372 C T 0.495837 6.5361e-05
2:168869664 T C 0.133134 -2.2109e-05
2:168871546 T C 0.362693 -8.1269e-06
2:168875696 A G 0.032324 1.2493e-04
2:168878482 T C 1.472783 -1.2595e-05
2:168888556 A C 0.556455 4.9285e-05
2:168890247 A G 0.022474 9.8780e-05
2:168897564 T C 0.042406 -3.3517e-05
2:168900135 T C 1.109788 -1.6401e-06
2:168906315 A C 1.121784 -3.2063e-06
2:168919016 G T 0.073909 9.7702e-06
2:168924313 T G 0.279407 1.3533e-04
2:168924785 C T 0.840234 -5.7175e-05
2:168931636 T C 0.026797 -1.0020e-04
2:168948114 T C 0.197936 -4.8981e-06
2:168950334 A G 0.026768 9.2592e-05
2:168950792 T C 0.033610 5.4361e-06
2:168954776 T C 0.968098 3.3520e-05
2:168956022 G A 0.644084 -2.4378e-05
2:168970094 T C 0.055710 -1.1443e-05
2:168974787 A G 0.021393 -9.9730e-05
2:168975304 G T 0.051046 5.2584e-05
2:168979699 A G 0.038611 1.4352e-04
2:168982130 T C 0.025872 6.9138e-06
2:168984168 T C 1.606300 1.2247e-05
2:168986633 A C 0.027355 9.2744e-05
2:168988865 T C 0.158691 -1.9408e-04
2:168990506 A G 1.974462 -1.9390e-05
2:168992397 C A 0.986459 5.2814e-05
2:168997006 T C 0.023272 -1.0124e-05
2:169006217 T C 0.102858 1.0421e-04
2:169006325 T G 0.210234 -2.0736e-05
2:169012923 C G 0.063734 2.1710e-05
2:169015118 C T 1.022626 1.2844e-07
2:169021260 C T 0.052961 -9.8670e-05
2:169021315 C T 0.032113 5.2892e-05
2:169025122 G A 0.057508 1.2192e-04
2:169027555 A G 0.188205 -6.3861e-05
2:169041386 G T 0.513257 -4.0408e-05
2:169041453 T G 0.318356 -4.2625e-06
2:169047798 T C 0.060537 3.5779e-05
2:169068930 T C 0.056999 -1.0298e-04
2:169072213 A G 0.027378 2.4085e-05
2:169084043 T C 0.143530 -1.7884e-05
2:169084773 T C 0.972992 -1.9693e-06
2:169084859 C T 1.609711 7.9769e-06
2:169090562 C T 0.848660 2.5344e-05
2:169108342 G A 0.031896 4.8128e-05
2:169109230 T C 0.245431 -4.3274e-05
2:169119516 T C 0.143517 -1.4566e-05
2:169133796 G A 0.237485 7.9719e-06
2:169138567 T C 0.074487 1.2837e-06
2:169140909 A C 0.236099 -1.5335e-06
2:169141130 C T 0.021354 1.5629e-05
2:169143035 A G 0.237031 4.1015e-05
2:169143262 A C 0.159263 -6.1843e-06
2:169148212 T C 0.043071 -3.8538e-05
2:169148282 G A 0.994317 3.3764e-05
2:169149328 T G 0.035700 5.5091e-06
2:169166374 T C 0.051043 -1.9478e-05
2:169166499 T C 0.037745 -1.0918e-04
2:169167458 A G 0.122196 -2.3461e-05
2:169171337 T C 0.057956 -1.9904e-05
2:169171760 A G 0.101008 3.2638e-05
2:169173650 C T 0.277249 9.0466e-06
2:169174189 G A 1.414788 3.7252e-05
2:169176766 C T 0.179678 8.0974e-05
2:169179275 G C 0.086405 -1.1726e-04
2:169180579 G A 0.044191 1.8003e-04
2:169184350 G A 0.059774 2.5217e-05
2:169185199 G A 1.709362 1.1832e-04
2:169189677 C T 0.436667 2.0219e-05
2:169193032 A G 1.577218 1.1952e-04
2:169196340 C A 0.808637 5.3601e-05
2:169204819 C T 0.089398 -1.0679e-04
2:169205451 A G 0.615849 3.9418e-05
2:169207207 A G 0.022659 7.4546e-05
2:169211068 A G 1.225528 1.9953e-05
2:169214239 A C 0.047972 -4.1463e-05
2:169215747 C T 0.044253 1.4231e-04
2:169216980 T C 0.059443 4.9862e-05
2:169220672 C T 0.477262 -9.2494e-06
2:169240303 A C 0.064558 -3.5246e-05
2:169244775 T G 1.540236 4.1093e-07
2:169249968 G C 0.116844 -6.7552e-06
2:169251341 A G 0.052211 -8.7501e-06
2:169252269 A C 1.250553 2.5659e-05
2:169252637 T C 0.020458 2.9140e-05
2:169252694 A G 0.137214 -9.9091e-05
2:169272210 C G 0.071773 4.1300e-05
2:169274248 T G 1.866353 -1.0981e-04
2:169276028 C T 0.087372 4.0847e-07
2:169289223 G A 0.071410 -2.5073e-05
2:169290783 A G 0.021367 1.3979e-05
2:169291389 A C 0.187540 -8.4607e-07
2:169295151 G A 1.044986 1.8230e-03
2:169302067 T G 0.039455 -4.2449e-05
2:169309758 C A 0.384755 -1.6678e-05
2:169321441 A G 0.027063 1.3995e-04
2:169322842 G A 0.053425 -9.5556e-06
2:169332209 C T 0.037927 3.9643e-05
2:169340129 C T 0.137432 -1.2039e-04
2:169352458 C G 0.068855 -1.0116e-05
2:169355957 T C 0.082176 1.5156e-05
2:169356333 A G 0.090978 1.7989e-05
2:169357139 A G 0.947042 2.1470e-05
2:169361130 A C 0.034661 -9.4327e-05
2:169375439 T C 0.051374 1.7966e-05
2:169377410 T C 0.573732 -9.1953e-06
2:169383337 G A 0.050803 1.1164e-04
2:169385588 C T 0.501053 2.5859e-05
2:169387208 A C 0.026359 -3.8881e-05
2:169389091 A G 0.462971 1.1385e-05
2:169394436 T G 0.084776 -1.0424e-05
2:169403721 T C 0.218053 3.0561e-05
2:169404334 A G 0.029598 2.9584e-05
2:169406453 T C 0.024333 6.5183e-05
2:169410465 T C 0.087515 4.7011e-05
2:169425919 T G 1.799588 -1.4995e-05
2:169439848 G A 1.670108 1.3345e-05
2:169451776 C T 1.860897 2.9888e-05
2:169452397 G A 0.072754 1.6593e-05
2:169471633 G C 0.506220 -2.2352e-05
2:169479995 A G 0.477171 1.6741e-05
2:169483341 A G 0.036696 -1.4646e-04
2:169497833 A G 0.024139 8.0191e-05
2:169498067 A G 1.900661 -3.0310e-05
2:169498084 T G 0.346211 -2.1783e-05
2:169498189 G A 0.394417 -2.4732e-05
2:169501290 G A 0.397092 -9.3328e-05
2:169516830 T G 1.510576 -4.3628e-05
2:169518098 T C 0.068722 3.0139e-05
2:169523313 T G 0.178906 4.1149e-05
2:169524567 G A 0.082582 -2.0077e-05
2:169528361 G A 1.037404 -1.7514e-05
2:169530040 C A 0.035512 -8.8865e-06
2:169530546 A G 1.831065 6.4761e-05
2:169535107 G A 0.102851 -1.0525e-05
2:169536056 C A 0.068534 5.4407e-05
2:169537590 C T 0.956247 2.0098e-05
2:169541169 C A 0.045223 3.1628e-05
2:169543919 T C 0.064775 -9.7115e-05
2:169546710 G A 1.633736 8.2652e-05
2:169548984 A G 0.045742 -3.7146e-05
2:169551748 G T 0.075448 -2.4820e-06
2:169562840 C T 0.689729 9.0491e-06
2:169563584 C A 0.029157 1.9019e-04
2:169566948 G A 0.098596 -6.3744e-05
2:169567508 G A 0.023051 -1.2175e-04
2:169570414 G A 0.040179 -6.6097e-06
2:169570511 T A 0.090712 3.8260e-05
2:169572201 C A 0.177806 -1.6504e-06
2:169579845 G T 0.025882 -4.4832e-05
2:169580370 T C 1.019449 -5.8064e-06
2:169585580 A G 0.155377 -1.5572e-05
2:169587361 C T 1.960240 9.7538e-06
2:169589698 A G 1.853860 2.8632e-05
2:169590205 T G 0.075798 2.3479e-05
2:169591247 A G 0.113241 -4.9418e-05
2:169591997 G T 0.097132 7.9064e-05
2:169593147 A G 0.052464 -1.5179e-05
2:169593563 A G 0.022415 4.5946e-05
2:169594704 C A 0.183408 1.7655e-05
2:169597421 C T 0.133796 1.0241e-05
2:169597524 G T 0.206024 4.1031e-05
2:169597668 T C 1.069589 2.0809e-05
2:169600983 T C 0.058673 3.3344e-05
2:169620959 G A 0.220205 8.3699e-05
2:169621716 T C 0.150213 -6.4983e-06
2:169623309 T C 0.107483 2.7191e-05
2:169629155 A G 0.085711 -6.5721e-05
2:169630483 A G 1.367935 3.9209e-05
2:169631621 G A 0.034600 -3.5396e-05
2:169631749 G A 0.021993 3.0075e-05
2:169634258 T C 0.083890 -4.2739e-05
2:169645346 G A 0.031039 -7.5571e-05
2:169646299 G A 0.042974 2.1105e-04
2:169647484 G A 0.760467 -8.7020e-05
2:169649841 T G 0.245356 1.4260e-05
2:169654055 G A 0.777591 -8.8067e-05
2:169659620 C A 0.055129 1.1342e-04
2:169660985 A G 0.197355 5.4886e-05
2:169663297 C T 0.052286 2.7389e-04
2:169667454 T C 0.063571 -5.3464e-07
2:169673979 G A 1.147201 -2.8744e-05
2:169680122 T C 1.477165 -5.6698e-04
2:169681151 T C 0.066515 3.0701e-05
2:169689532 C T 0.345517 3.1451e-05
2:169690089 T C 1.692465 -3.2156e-05
2:169694294 T C 0.064808 2.1618e-05
2:169695196 A G 1.059258 -6.3864e-05
2:169702635 C T 0.102063 2.3393e-05
2:169704487 C T 0.664759 -1.4672e-04
2:169707428 T C 0.936692 -5.5386e-05
2:169710158 T C 0.042529 -4.3712e-05
2:169711695 T C 0.022211 8.2650e-05
2:169717541 C T 1.004901 -2.9887e-05
2:169721377 A G 1.666768 -2.1344e-05
2:169737851 G A 1.001646 -1.8750e-05
2:169738386 C A 1.667327 -1.7474e-05
2:169738644 A G 0.032662 1.0467e-04
2:169738739 C T 0.046492 3.4641e-05
2:169747216 C T 0.041867 -4.0853e-05
2:169748833 A C 0.040608 9.8920e-06
2:169752512 C T 0.668748 6.0076e-06
2:169752890 T G 0.026826 -4.4867e-06
2:169754613 C T 0.048031 2.9812e-05
2:169757354 T C 0.461101 2.5515e-06
2:169757432 A G 0.038595 -3.4812e-05
2:169763148 C T 1.400844 4.6389e-05
2:169764176 C G 0.897441 2.5622e-05
2:169764546 G C 0.196034 -1.8416e-05
2:169768891 C A 0.091420 2.6262e-05
2:169773338 G T 0.048375 -2.4030e-05
2:169774071 A C 1.305993 8.8309e-05
2:169777773 A G 0.026748 6.1836e-05
2:169779896 C T 1.100833 1.1051e-04
2:169782880 T A 1.286950 1.3367e-04
2:169784413 T C 0.027112 -2.5166e-05
2:169788429 G A 0.076996 -5.3834e-05
2:169789016 C T 1.067158 1.4066e-04
2:169807362 C T 0.443788 3.3082e-05
2:169815248 G A 0.104127 5.5424e-05
2:169816670 A G 0.084062 -5.8247e-06
2:169817403 T C 0.728097 -1.1060e-05
2:169818623 A G 0.084737 1.0763e-05
2:169819199 C T 0.051543 -2.9931e-05
2:169819824 A G 0.793723 -5.1681e-07
2:169820618 G A 0.506318 2.4079e-05
2:169822147 T C 0.026122 -1.7729e-05
2:169824983 C T 0.034188 2.7879e-05
2:169825505 C T 0.032961 5.6186e-05
2:169826469 T C 0.093173 3.6888e-05
2:169826989 T G 0.210510 -1.4029e-05
2:169830328 G A 1.207043 -9.9778e-06
2:169837328 T C 1.100787 -3.5172e-05
2:169840574 G T 0.072137 1.0143e-05
2:169842746 C T 0.038190 4.7469e-05
2:169849841 T C 0.072140 1.0409e-05
2:169857728 T A 0.031614 -6.1758e-05
2:169870882 G A 0.109518 5.6972e-05
2:169872462 G A 0.112520 4.4993e-05
2:169875245 T G 0.072241 1.1883e-05
2:169879777 T G 0.058618 -7.8915e-07
2:169880178 G A 1.343404 -7.0962e-05
2:169882084 G A 0.037878 9.3667e-05
2:169883218 T C 0.162366 -1.8545e-05
2:169884648 C T 1.386608 -5.7161e-05
2:169887154 A G 0.161703 -1.2163e-05
2:169888670 C T 0.035869 7.2916e-06
2:169889072 T C 0.602746 3.6728e-05
2:169889579 T C 0.154965 2.4200e-06
2:169890891 G A 1.844717 -1.0505e-05
2:169909025 C G 0.154926 1.6243e-05
2:169923927 A G 0.348561 2.7344e-05
2:169924328 A G 0.028290 -7.5130e-05
2:169925861 G A 0.250786 -7.1682e-05
2:169933741 A G 1.079099 -2.6329e-06
2:169938208 A G 0.032467 -4.9614e-05
2:169955004 A G 0.126867 -1.2863e-05
2:169959311 C T 0.062922 -8.4281e-07
2:169961897 C T 0.976819 -2.0895e-05
2:169963351 T C 0.020117 5.6811e-06
2:169966512 T C 0.137344 1.8667e-05
2:169967174 G C 0.394070 -2.8994e-06
2:169969223 C T 0.498320 -5.9329e-05
2:169970125 C T 0.028154 -1.0001e-05
2:169970958 G A 1.934588 -7.0259e-05
2:169971141 A G 1.345715 -1.1048e-04
2:169975314 C T 1.411902 -1.9895e-04
2:169976564 C T 0.197059 5.7229e-06
2:169977955 C A 0.052029 5.4308e-05
2:169985418 C T 0.124731 4.0025e-05
2:169996070 T C 0.035833 -4.5975e-07
2:170000748 A C 1.558899 -6.7739e-05
2:170003432 G T 1.578575 2.2882e-05
2:170008835 C T 0.020393 8.2028e-05
2:170010985 C T 1.511852 -3.3955e-05
2:170011405 A G 0.086363 -4.6552e-06
2:170013904 C A 0.027443 5.3206e-06
2:170017863 A G 1.014460 -1.0773e-05
2:170019473 A C 0.039287 4.4946e-05
2:170025340 T C 1.783625 7.2552e-06
2:170029534 A C 0.026966 5.1144e-06
2:170029800 C T 0.372112 1.5162e-06
2:170038571 T C 0.278336 3.0533e-04
2:170039828 T C 0.029186 5.4402e-05
2:170049604 T C 0.542553 3.6662e-05
2:170053505 T C 0.541615 4.4287e-05
2:170054083 G C 0.641805 6.1475e-05
2:170060603 C T 0.085785 1.7222e-04
2:170063471 G A 0.033798 -1.0556e-05
2:170064499 G C 0.491245 2.1458e-05
2:170067106 G A 0.100602 -2.7992e-05
2:170067947 G C 0.488629 -4.7056e-05
2:170070815 G A 0.039712 -2.1642e-05
2:170073989 C T 0.816693 -1.7389e-05
2:170078803 T C 0.108661 -6.1132e-05
2:170079711 T C 0.050247 1.3166e-04
2:170080596 C T 0.163540 2.4192e-05
2:170084964 A G 0.148451 -6.5957e-05
2:170085774 G A 0.073552 1.3695e-05
2:170085840 C T 0.113803 7.1787e-05
2:170088351 A G 0.205362 3.0953e-05
2:170090331 T C 0.891861 1.1057e-06
2:170093517 G A 0.030757 -2.6650e-04
2:170097234 C T 0.062442 2.3365e-05
2:170097707 G T 0.033396 -1.5257e-05
2:170113034 T G 1.778279 -3.9737e-05
2:170117811 T C 0.557993 -1.0641e-04
2:170121734 C T 0.096714 4.4234e-06
2:170128337 G A 1.832802 -5.5083e-05
2:170128392 C A 0.036632 8.7837e-05
2:170129547 T C 0.077473 1.3327e-04
2:170129877 C G 0.496438 3.4610e-05
2:170132232 A C 0.105756 3.5051e-07
2:170133086 C A 1.590779 1.4758e-04
2:170135680 G A 0.373862 1.6131e-04
2:170136696 G C 0.104877 4.7460e-05
2:170137037 T C 0.029942 -4.0867e-05
2:170139629 G A 0.070822 4.8049e-05
2:170139639 G A 1.528055 1.6673e-05
2:170140047 G A 0.207089 -1.9915e-05
2:170140333 G T 1.689034 7.4105e-05
2:170141066 T C 0.047106 1.0432e-05
2:170141921 C A 0.098622 1.3482e-04
2:170142105 T C 0.060348 -3.1011e-05
2:170145426 A G 0.772233 1.5594e-05
2:170147502 G C 0.126782 1.3661e-05
2:170147723 G A 1.742440 3.8826e-05
2:170147903 C T 0.129577 2.1890e-05
2:170149589 A G 0.762940 -2.0054e-06
2:170150671 A G 0.524205 5.7167e-05
2:170153526 T C 1.456924 -3.9236e-05
2:170153975 G A 0.056570 -6.4962e-05
2:170154277 C T 1.888557 -8.4419e-06
2:170154663 A C 1.259164 -4.1467e-06
2:170156031 T C 0.437576 4.8667e-05
2:170158456 T C 1.149301 2.9258e-05
2:170162400 A G 0.927292 6.9969e-05
2:170163970 G T 0.078791 5.7688e-06
2:170164420 C G 0.531872 2.5399e-06
2:170171178 T C 0.098333 -5.8315e-06
2:170175334 C T 0.592022 -8.5493e-06
2:170179820 A G 0.050001 2.8436e-05
2:170187621 T C 0.118973 4.7267e-05
2:170196990 C T 0.405145 5.1795e-05
2:170202833 G T 0.025583 -5.2768e-05
2:170205992 A G 0.091037 4.9911e-05
2:170208668 G A 0.654250 2.8251e-05
2:170209601 A G 0.020757 -1.0445e-04
2:170211005 T G 0.062299 2.1130e-05
2:170212169 A G 0.039877 1.8735e-07
2:170216267 T C 1.005927 -1.8342e-05
2:170221910 A C 1.159973 1.5086e-05
2:170223699 C A 1.312848 5.7430e-05
2:170228677 C T 0.435687 1.7176e-05
2:170230702 C T 0.857508 9.9767e-06
2:170231136 C T 0.048167 8.7322e-05
2:170237910 A C 0.021081 9.2026e-06
2:170243069 G A 0.037466 -1.1813e-04
2:170244840 A G 1.903802 -2.4610e-06
2:170244946 A G 1.593823 4.5498e-05
2:170247336 G A 0.267826 -3.2035e-05
2:170248911 A G 0.057421 1.1105e-05
2:170254530 G A 0.050455 -1.7341e-04
2:170267086 G C 0.600711 1.4704e-05
2:170271013 A G 1.651831 9.0933e-05
2:170271626 A G 1.803856 -5.9570e-05
2:170273127 A G 0.937292 1.8098e-05
2:170273670 G A 0.049676 7.3828e-05
2:170273962 G A 1.248878 7.7815e-06
2:170276170 A G 0.293854 2.2050e-06
2:170278905 T C 0.039764 5.0515e-06
2:170283781 C T 1.833256 -1.2462e-05
2:170295503 T C 0.547072 5.8742e-06
2:170295958 T C 0.055298 2.7902e-05
2:170303309 G A 0.258219 -6.9578e-06
2:170303507 T C 1.436758 2.2287e-05
2:170304276 G T 0.160525 9.4368e-05
2:170317008 T G 1.583797 1.4891e-07
2:170325866 T C 0.125513 2.7772e-05
2:170336797 A G 0.160298 6.7869e-05
2:170348603 A G 0.062007 -6.7992e-05
2:170354496 T C 0.039196 -2.6681e-05
2:170355654 G A 0.029494 -2.3666e-05
2:170364630 T C 0.081407 -1.2840e-05
2:170366296 T C 0.035093 -2.7350e-06
2:170367099 A G 0.225486 -1.4450e-05
2:170367151 G T 0.020312 1.6412e-05
2:170368438 T C 0.269125 -5.9712e-05
2:170381508 G C 0.088986 -3.3900e-05
2:170382714 A G 0.082309 3.5612e-05
2:170385540 G C 0.065899 -1.3155e-04
2:170387483 C G 0.079277 1.1784e-04
2:170387886 C G 0.036774 -9.0929e-05
2:170390189 A C 0.172963 2.0124e-04
2:170402033 G A 0.027323 2.4701e-06
2:170403030 C T 1.160830 -1.4088e-04
2:170414371 C G 0.113819 -7.0865e-05
2:170421260 T G 0.355124 1.8956e-05
2:170441001 A G 0.260595 8.7209e-05
2:170456217 G A 1.974524 8.8162e-06
2:170487170 T G 0.054084 -1.9481e-05
2:170488866 G T 0.607780 5.6744e-05
2:170493103 A T 1.136578 5.6246e-05
2:170493863 G A 0.533245 1.8809e-05
2:170502401 A G 0.177374 -1.5843e-05
2:170502415 C T 0.027222 4.4734e-06
2:170525757 T C 0.607329 5.9414e-05
2:170529468 T G 0.260978 8.5465e-05
2:170551132 A G 0.150295 -1.7177e-05
2:170558231 C T 0.613739 4.6217e-05
2:170578701 A G 1.235255 1.1406e-05
2:170582010 A G 0.361249 9.2554e-05
2:170593234 A G 0.317684 -5.2770e-05
2:170594091 G A 0.523283 5.2530e-05
2:170597835 T G 0.212895 -1.7852e-05
2:170598725 T C 0.049089 8.4341e-05
2:170610449 T C 0.360859 3.2103e-05
2:170610511 G A 0.545260 2.2428e-06
2:170614417 A G 0.036115 -1.1288e-04
2:170618196 A G 0.192441 -6.7293e-05
2:170623100 C T 0.795310 6.5562e-05
2:170623132 T C 0.978591 -3.9028e-05
2:170623760 G A 0.044275 2.3728e-05
2:170624543 G A 0.160720 4.4021e-05
2:170630974 T C 0.041520 1.4433e-05
2:170638106 C T 0.586595 7.2099e-05
2:170657874 G A 0.034197 -1.7809e-05
2:170661912 C T 0.163235 -1.0011e-04
2:170669274 A G 0.079154 5.5086e-05
2:170675765 T C 1.345033 2.9431e-05
2:170700420 G A 0.286957 -2.9146e-06
2:170715484 A G 0.144287 -1.0571e-04
2:170725562 T C 0.111511 2.8108e-05
2:170728872 T C 0.054662 2.3553e-05
2:170737105 T C 0.027832 6.8998e-05
2:170741625 G T 0.313238 4.8447e-05
2:170745952 G C 0.045038 -8.9812e-05
2:170748186 A G 0.100631 3.3964e-05
2:170748613 A G 0.079914 -5.6012e-06
2:170771022 A G 0.334955 7.1141e-06
2:170778065 A G 0.061832 -1.3652e-06
2:170781169 A C 1.665960 1.7877e-05
2:170789182 A G 0.171915 -9.3952e-05
2:170792177 C G 0.045898 -1.0246e-04
2:170802300 C T 0.058268 -4.4787e-05
2:170819967 G A 0.288758 1.5961e-06
2:170835828 A G 0.312358 -2.6714e-05
2:170840619 A G 0.067953 2.9075e-06
2:170848668 A G 1.710115 -5.2370e-06
2:170855548 C T 0.113332 1.5994e-05
2:170855709 A G 0.057888 9.3260e-05
2:170859879 T C 0.150629 -1.4114e-05
2:170862449 A C 0.111115 2.8299e-05
2:170865442 C T 0.065204 3.4717e-05
2:170881395 T C 0.036411 7.9818e-05
2:170882995 G A 0.087064 1.1937e-05
2:170884408 A G 0.037131 -6.6734e-05
2:170885930 A C 0.045700 -3.9168e-05
2:170911398 T C 0.242893 1.8207e-05
2:170918754 T C 0.050429 -1.0373e-05
2:170921295 T C 0.102699 2.5239e-06
2:170941748 C G 0.411808 3.2946e-05
2:170946581 G A 0.250037 -3.2212e-06
2:170951409 G C 0.407478 3.2523e-05
2:170963260 C T 1.090926 6.5990e-05
2:170969465 C T 0.039842 -1.7256e-04
2:170970994 G A 0.266824 -6.6660e-06
2:170974626 A G 0.064678 -2.2787e-05
2:170974721 G A 0.320495 -1.1871e-05
2:170976581 G A 0.057032 -1.6602e-05
2:170989164 T C 1.101209 -3.3502e-05
2:170994567 C T 0.086129 7.5022e-05
2:170995535 G A 0.616677 1.2433e-05
2:170997061 C T 0.593229 2.4908e-05
2:170998316 A C 0.409228 -1.8522e-05
2:171000799 T C 1.921703 -8.9708e-05
2:171003409 A G 0.456982 6.5961e-05
2:171003851 A C 0.489667 -2.1616e-05
2:171005093 A G 0.050173 -1.1913e-04
2:171012952 T C 0.059508 -8.0954e-05
2:171015216 T C 0.041886 -4.8326e-05
2:171016017 G C 0.148227 -1.5655e-05
2:171017207 T C 0.787436 3.5080e-04
2:171019999 T C 0.048615 3.0718e-05
2:171021887 T C 0.057456 9.9411e-05
2:171024086 T C 0.139051 -6.6203e-06
2:171029691 T C 0.245496 -3.7574e-07
2:171038286 C A 0.967114 1.1513e-04
2:171046985 C T 0.065360 1.4238e-05
2:171056232 A G 0.074659 1.8947e-05
2:171057173 G A 0.805281 -5.2520e-05
2:171058901 G C 1.782395 3.5509e-06
2:171061494 A C 0.066999 -1.2365e-04
2:171062234 G A 0.043756 1.0625e-04
2:171070810 T G 0.974336 8.9878e-05
2:171070912 C T 0.812723 -1.2244e-04
2:171073887 A G 1.101868 -1.3448e-04
2:171075730 T C 0.028264 5.1513e-05
2:171077310 T C 0.511203 1.1906e-04
2:171079608 A G 0.042802 -9.3771e-06
2:171082370 A G 0.053571 -3.3057e-05
2:171085498 C A 0.288083 -1.1476e-04
2:171087718 A G 0.120813 -3.6472e-04
2:171088286 T C 1.267778 -2.5262e-05
2:171090206 C T 1.873179 9.8381e-06
2:171091961 C T 0.054266 2.0135e-05
2:171092865 C A 0.376397 -5.9699e-06
2:171093133 C G 0.027261 6.7587e-05
2:171095583 G A 0.063562 -1.3119e-04
2:171096766 G T 0.094773 3.6014e-05
2:171100562 T C 1.088489 -1.7989e-05
2:171102202 C G 0.205914 9.1319e-05
2:171105513 A G 1.969032 -9.0770e-06
2:171105788 G A 0.085561 -8.8500e-06
2:171105908 G C 0.080706 4.6151e-05
2:171109104 C T 0.855379 1.1510e-06
2:171117137 G A 0.172486 -8.6604e-05
2:171120854 C T 1.952586 -1.4191e-04
2:171124423 A G 0.028942 -1.0792e-04
2:171125881 T C 0.076700 -9.1292e-05
2:171129618 C T 1.865697 -9.7081e-05
2:171135616 T C 0.107506 2.8915e-05
2:171140891 A G 1.746857 5.0179e-05
2:171141660 G A 0.063224 1.1552e-05
2:171142820 T C 0.682744 2.1673e-05
2:171152779 T C 0.034843 6.5218e-05
2:171155631 G A 0.107266 3.1194e-05
2:171157787 A G 0.072033 -4.4004e-05
2:171159229 T C 0.341450 -4.1639e-05
2:171168484 T C 0.134024 2.1901e-05
2:171172632 G A 1.091533 5.9958e-06
2:171175122 A G 0.093371 -1.3533e-06
2:171176267 T G 0.061533 5.9695e-05
2:171179150 T A 0.039498 -3.4516e-05
2:171188539 G T 1.211006 1.2336e-04
2:171189496 G A 0.290479 -2.9143e-05
2:171193917 C T 1.261932 7.1877e-05
2:171195544 T G 0.042604 -6.1838e-05
2:171196032 T G 0.030974 -1.0858e-05
2:171206403 A G 1.217579 1.1697e-04
2:171207796 G A 0.078722 3.5231e-05
2:171207868 C T 0.300193 4.0126e-04
2:171208136 T C 0.699505 1.8278e-05
2:171208242 C A 0.875529 1.3074e-05
2:171208441 T C 0.207907 -1.0597e-06
2:171210640 A G 0.207443 -1.5051e-04
2:171210842 C T 0.052542 -1.4350e-05
2:171215230 C A 0.460952 1.4325e-05
2:171225841 G A 0.822045 -4.4429e-05
2:171226245 C T 0.048913 7.2554e-05
2:171226982 A C 0.455398 -2.7773e-06
2:171229016 G A 0.809374 2.5910e-05
2:171230392 C T 0.147987 -6.4950e-07
2:171233735 T C 0.438326 -9.5406e-06
2:171236345 C T 1.435226 1.9909e-05
2:171241026 G A 1.827959 1.8108e-05
2:171242037 G A 0.090985 -3.7061e-05
2:171242761 A G 0.374832 -1.0932e-05
2:171242804 A G 0.050975 -2.1907e-05
2:171243489 G A 0.045856 4.2390e-05
2:171243601 G C 0.045074 7.6287e-05
2:171245882 T C 0.064081 -1.7988e-04
2:171256597 C A 1.131862 -3.9763e-05
2:171258505 T C 0.153644 -4.4431e-05
2:171258837 C T 0.251296 8.0539e-06
2:171260787 A G 1.794382 -1.4478e-06
2:171260797 G A 0.699976 1.4013e-06
2:171264541 A C 0.660624 -1.0105e-05
2:171267902 T C 0.355423 3.5380e-08
2:171272376 G T 0.064727 -1.2131e-04
2:171273968 T G 0.155984 -4.7881e-06
2:171283728 T C 0.223402 1.3831e-06
2:171286715 T C 0.255889 -6.2816e-05
2:171287276 C A 0.217962 -4.6207e-05
2:171287677 C T 0.616300 1.3299e-05
2:171288607 T C 0.034158 7.5545e-05
2:171290192 A C 0.071689 1.8699e-05
2:171291870 C T 0.033516 -4.0461e-05
2:171300575 A C 0.578094 -6.0793e-06
2:171307693 C A 0.214690 2.9695e-05
2:171309907 G A 0.185183 -1.8783e-05
2:171311344 A G 0.125361 -4.1518e-05
2:171318627 G C 0.423723 7.0424e-05
2:171318947 G A 0.060747 -8.0841e-05
2:171320285 T C 0.036041 7.3443e-05
2:171320948 G A 1.223525 4.8668e-05
2:171323416 C A 0.674484 3.3274e-04
2:171326321 C T 0.803807 -6.9998e-05
2:171330593 A G 0.108590 3.1452e-05
2:171330668 A G 0.030474 -5.3670e-05
2:171332206 T C 0.577549 -1.9634e-05
2:171344289 C T 0.158594 2.7591e-05
2:171345915 A G 0.269384 -5.2164e-05
2:171346963 T C 0.034700 3.4481e-05
2:171353842 A C 0.596965 3.4264e-04
2:171362903 G A 0.206943 -2.0842e-06
2:171365588 A C 0.399341 -3.7242e-05
2:171368383 G A 0.032461 -9.1658e-05
2:171370372 G A 0.998445 2.8590e-06
2:171370935 A T 1.572765 3.7200e-05
2:171373446 G A 0.142089 5.4248e-05
2:171374201 T C 0.269018 -2.0024e-05
2:171382362 T C 0.083429 4.9914e-06
2:171385679 A G 1.420984 4.8964e-06
2:171386223 C T 0.065402 -2.9910e-04
2:171396494 T C 1.454168 1.5998e-05
2:171397319 G A 0.082637 -1.5136e-05
2:171398459 T C 1.838722 -5.6968e-07
2:171400449 C T 0.066077 7.2433e-05
2:171400879 T C 0.063422 6.1936e-07
2:171406503 A G 1.543345 3.5602e-05
2:171412003 G A 1.614492 6.5379e-05
2:171415792 A G 0.125299 2.0573e-04
2:171416966 G A 0.061160 -1.5703e-05
2:171417829 A G 0.076373 6.4748e-06
2:171421606 T C 0.541677 5.3090e-05
2:171424479 T G 1.476463 -2.4291e-06
2:171424631 C T 0.032925 2.0158e-05
2:171425505 T C 0.033723 5.8473e-06
2:171425800 C G 0.130401 -6.2882e-05
2:171425854 T C 0.038965 -5.1164e-05
2:171427745 G A 0.856346 9.7909e-06
2:171427880 T G 0.037128 -8.6579e-06
2:171432123 A G 0.042698 -4.5746e-05
2:171433152 C T 1.381392 3.9862e-05
2:171433825 T C 0.917263 5.1962e-05
2:171437649 T C 0.054678 -2.2526e-05
2:171438522 G A 1.164517 8.7715e-05
2:171439224 G A 0.023064 1.0183e-04
2:171439648 G A 0.081235 -1.0475e-04
2:171440524 T C 0.372268 -2.0135e-04
2:171441202 G A 0.072831 -4.9867e-06
2:171445068 A G 0.029734 3.0492e-05
2:171447495 C T 0.054801 1.2648e-05
2:171448720 G A 0.462364 -1.8416e-04
2:171450313 C A 0.271893 -2.8949e-05
2:171453248 A G 0.058667 1.3357e-06
2:171460338 A G 0.182002 -5.4940e-05
2:171461132 C T 0.231912 -8.6957e-05
2:171461437 G C 0.048508 1.1547e-04
2:171461637 G A 0.304377 -5.0776e-05
2:171464712 T C 0.091459 4.3062e-05
2:171465483 G A 0.112942 4.4842e-05
2:171467223 G A 0.270391 4.3527e-05
2:171469234 C T 0.609624 1.5351e-04
2:171469883 T C 0.103848 2.2538e-05
2:171469988 T C 1.025038 -3.0019e-05
2:171470617 A C 0.077119 -5.9753e-06
2:171474954 A C 0.991201 2.2609e-05
2:171478520 A G 0.028102 -3.3562e-05
2:171478879 T C 1.323722 1.4757e-04
2:171479051 C T 0.231500 3.3930e-06
2:171495421 T G 1.066937 6.4683e-05
2:171499304 G A 0.085824 -4.2117e-05
2:171500167 T C 0.268839 2.7619e-05
2:171503202 G A 0.254642 5.2317e-06
2:171516972 G C 0.579195 -3.7869e-07
2:171519727 C G 0.251351 2.8814e-05
2:171520992 A G 1.963381 1.6410e-06
2:171521760 G T 0.302793 1.7544e-05
2:171522576 T C 1.403996 1.7859e-05
2:171524901 C T 1.394521 1.5517e-05
2:171525272 A C 0.963385 -3.6969e-05
2:171527245 C T 0.301345 5.4875e-06
2:171527897 T C 0.038024 -1.2094e-04
2:171529313 A G 0.124825 1.8226e-04
2:171540823 C A 0.734660 4.7437e-05
2:171541367 G A 0.039131 6.4925e-05
2:171542573 C G 0.844970 1.1426e-04
2:171545865 A G 0.108470 1.0010e-04
2:171547500 C A 0.518872 4.2207e-05
2:171548493 T C 0.783800 9.0878e-05
2:171559804 T C 0.117496 4.0454e-05
2:171566968 A G 1.579120 1.9561e-05
2:171567411 G C 0.122813 -1.0380e-06
2:171567637 C A 0.127889 3.5915e-05
2:171568093 G T 0.804976 2.6348e-06
2:171572940 A G 0.649017 -3.6884e-05
2:171579290 A G 0.135017 4.6822e-05
2:171593075 C T 0.049004 -5.4410e-05
2:171593668 A G 1.303877 -2.0590e-04
2:171595040 A G 0.688258 -5.3602e-05
2:171596147 T C 0.112754 1.1241e-04
2:171600980 A G 0.659310 2.2449e-04
2:171604426 T C 0.042695 -9.8772e-06
2:171642892 A G 0.143404 9.2128e-07
2:171644790 T C 0.044941 -8.7089e-06
2:171654663 C A 1.349347 7.7859e-05
2:171662571 G A 0.174531 -2.8556e-05
2:171665709 G A 1.854522 -3.4241e-06
2:171668618 G C 0.097782 1.9569e-05
2:171668946 T C 0.664084 -7.8013e-05
2:171671490 A G 0.110950 6.9042e-05
2:171671671 T G 0.021889 -2.1524e-05
2:171675381 G A 1.537198 2.4203e-05
2:171676765 T C 0.027706 3.6918e-05
2:171676799 C A 0.048212 -2.2115e-05
2:171677223 A C 0.848135 4.1780e-04
2:171684287 T C 0.035892 4.7713e-06
2:171690121 C T 0.460202 -4.2606e-05
2:171694165 G T 0.075678 -2.8469e-05
2:171695070 G A 0.051484 -2.7340e-05
2:171696472 C T 0.582372 -1.3770e-04
2:171697564 T C 0.043071 -1.7857e-05
2:171707886 A C 0.044704 2.0273e-06
2:171709521 A G 0.119252 -1.3169e-05
2:171719102 G A 0.225703 -6.6225e-05
2:171725503 T C 0.367637 -2.4343e-05
2:171727200 G C 0.689479 1.5139e-05
2:171734722 A G 1.570000 -1.8714e-05
2:171745416 G A 0.063604 9.9360e-05
2:171755731 G A 1.058235 5.7815e-06
2:171760496 C T 0.166316 1.1921e-04
2:171780631 C T 0.035255 3.8412e-05
2:171782500 A G 0.047138 -5.7366e-06
2:171794561 T C 0.073656 1.1062e-05
2:171794631 G A 1.285444 -5.5992e-05
2:171800796 G T 0.053740 7.5447e-06
2:171810107 A G 0.070079 -5.5918e-05
2:171810861 G A 0.127253 -6.8292e-05
2:171822576 T C 0.035311 4.1663e-05
2:171827337 A G 0.145913 3.7510e-05
2:171841182 C A 0.093448 3.4629e-05
2:171842339 G A 0.087720 2.5178e-05
2:171858623 C T 0.093539 4.6837e-05
2:171876212 A G 0.722764 3.1710e-05
2:171878145 C T 0.068024 1.4073e-04
2:171898678 G A 0.035534 3.1170e-05
2:171899597 G A 0.060014 8.5989e-05
2:171907818 G A 0.042422 7.0014e-05
2:171910256 C T 0.177147 6.9739e-06
2:171922537 T C 0.705007 -1.2746e-05
2:171945691 G A 0.218868 4.0239e-05
2:171945776 A G 0.050630 -8.2300e-05
2:171948092 A G 0.140450 6.1079e-05
2:171952172 G A 0.045658 -6.7801e-05
2:171958363 A G 0.720385 6.0605e-05
2:171963550 T C 0.571243 7.6216e-06
2:171984464 T C 0.040634 2.0003e-05
2:171990971 T C 0.746909 3.2616e-05
2:172023659 G A 0.107597 -5.0783e-06
2:172033204 T C 0.048573 -9.2204e-07
2:172046582 G A 0.035048 2.8744e-05
2:172049344 A C 0.144751 6.1797e-05
2:172056351 A G 1.109992 -2.8756e-05
2:172060198 G A 1.332904 9.9036e-06
2:172077855 A C 0.144488 2.1397e-05
2:172078289 C A 0.184057 -1.1172e-04
2:172078723 A C 0.375134 3.6581e-05
2:172086675 A C 0.036434 8.7401e-05
2:172092823 C T 0.257700 2.6383e-04
2:172101805 C A 0.126919 -6.3571e-05
2:172105844 G A 1.607141 -1.9905e-05
2:172110323 A G 0.045703 5.5969e-05
2:172114617 A G 0.053854 -6.5807e-06
2:172117094 T G 0.151609 -4.3580e-05
2:172120203 T G 0.883812 6.7942e-05
2:172127920 T C 0.322852 -2.8790e-05
2:172128105 A C 0.029046 -1.4419e-05
2:172129661 C G 0.300037 2.2577e-05
2:172136340 T C 0.994651 5.7688e-05
2:172139458 T G 0.024723 -3.7494e-05
2:172141858 G T 0.081530 -6.3531e-05
2:172146647 A G 0.238160 8.1701e-05
2:172174150 G A 1.516782 1.2242e-05
2:172175189 G A 0.052825 1.0483e-04
2:172178940 C T 0.048323 4.7745e-05
2:172185927 T C 0.055041 -4.0956e-05
2:172195421 C T 0.703173 3.5713e-05
2:172226721 C T 0.520180 -7.9871e-06
2:172228743 T G 0.482929 -8.0744e-06
2:172237612 G C 0.037865 4.8564e-05
2:172242130 G A 0.058592 2.3321e-05
2:172251044 C T 0.479771 2.0527e-05
2:172271793 A G 0.076278 -5.4071e-05
2:172283712 C A 0.024548 1.1692e-04
2:172287568 A G 0.151262 9.1276e-05
2:172295104 G T 0.097824 5.9763e-05
2:172338194 A G 0.390152 -1.9847e-05
2:172349484 T C 0.056908 1.5361e-05
2:172353544 C T 1.751846 1.4426e-04
2:172366810 T G 0.111446 3.3900e-05
2:172369538 T C 0.299229 2.8398e-05
2:172374395 C T 1.506107 -2.6132e-05
2:172375786 T C 0.379146 2.0145e-05
2:172378657 G T 0.304809 5.1558e-05
2:172381244 T C 0.031964 -6.0838e-06
2:172383988 A G 0.709408 4.3221e-05
2:172394062 A G 0.230215 -2.0947e-05
2:172395221 T C 0.881631 5.1433e-05
2:172397677 A G 1.475139 2.9385e-04
2:172411273 A G 1.351379 4.7116e-05
2:172416376 C A 0.502215 -2.9643e-05
2:172418755 T C 0.776004 1.8127e-05
2:172424963 T C 1.061027 4.8642e-05
2:172425464 G A 0.226054 -4.4270e-05
2:172426444 G A 0.030575 -1.1174e-05
2:172442665 G T 0.120015 1.3140e-04
2:172442904 A C 0.592749 -4.1313e-05
2:172459886 A G 0.035518 4.1602e-05
2:172468776 T G 1.657096 -3.4136e-05
2:172473329 T C 0.031094 -4.6973e-05
2:172484733 A G 0.439264 9.6105e-06
2:172487551 A G 0.116032 -5.9027e-04
2:172509982 G A 0.111521 5.6691e-05
2:172510158 G A 1.674844 -3.8715e-06
2:172510689 G A 1.064590 -9.8313e-06
2:172512177 G A 0.150921 4.9887e-06
2:172521425 C T 0.641166 1.5491e-05
2:172525144 T C 0.226037 -1.2746e-05
2:172530158 T C 0.037550 -1.8506e-06
2:172540401 G A 0.381376 7.5436e-05
2:172551909 A C 0.096340 -1.2559e-05
2:172552585 G A 0.037102 -3.5117e-05
2:172567120 T C 0.196319 -4.1562e-05
2:172586067 G A 0.209124 -4.5403e-05
2:172586567 A G 1.837612 2.9812e-05
2:172605399 A G 0.561343 -2.8869e-05
2:172607201 A G 0.105678 -1.6085e-05
2:172620937 C T 0.108577 8.9606e-05
2:172646528 A G 0.640802 2.0107e-05
2:172650165 T C 0.086606 -4.1528e-05
2:172657553 G C 0.242315 -1.3064e-05
2:172670853 C T 0.053837 1.3651e-04
2:172675009 G T 1.731401 3.7237e-05
2:172683481 C A 0.494558 4.4706e-05
2:172691260 T C 0.041104 2.1771e-05
2:172702113 C T 0.081361 -5.0881e-05
2:172715286 C T 0.054902 4.1722e-05
2:172729044 G A 0.036469 3.8792e-06
2:172733842 T C 0.105503 -6.1126e-05
2:172748162 G A 0.389435 5.6617e-05
2:172748690 G A 0.486749 3.6871e-05
2:172753721 C G 1.838173 3.3123e-05
2:172765182 G A 0.354465 -8.0565e-06
2:172770582 C T 0.041409 1.8894e-05
2:172772533 T C 0.257946 -5.3890e-05
2:172780132 C T 0.629445 -2.2421e-05
2:172781502 A C 0.060147 -2.0971e-05
2:172799575 A G 0.057372 -1.6597e-05
2:172812293 T C 0.038099 -6.7933e-08
2:172820315 T C 0.585926 -2.8233e-05
2:172828330 T C 1.743829 2.8631e-05
2:172830231 A C 0.095854 -3.0496e-05
2:172838074 C A 1.105227 3.8254e-05
2:172847995 T G 0.153995 -6.2531e-06
2:172857928 C G 0.036846 -2.9686e-05
2:172874512 C T 0.134728 -3.2133e-05
2:172874781 A G 0.094085 -1.6901e-05
2:172886148 C T 0.481715 3.2557e-05
2:172889355 G A 0.110171 4.7558e-05
2:172889613 T C 0.697629 1.5327e-05
2:172892551 A G 0.069849 2.2424e-04
2:172896842 A G 0.039848 5.4225e-05
2:172904031 T C 0.037748 7.9370e-06
2:172904520 T G 1.251556 7.7378e-05
2:172912052 A G 0.045171 -1.5531e-05
2:172918738 G T 0.056327 8.3327e-06
2:172919562 G A 0.098658 1.3440e-06
2:172921454 T C 0.157484 -2.9506e-05
2:172925252 T C 0.366780 8.1657e-05
2:172926710 C A 0.079602 9.9490e-05
2:172929968 A G 0.037216 1.0283e-05
2:172931623 G C 0.027294 1.0097e-04
2:172943320 C T 0.178318 6.0592e-05
2:172944480 A C 0.381655 -2.3303e-05
2:172945931 G C 1.104490 1.7103e-05
2:172949041 T C 0.034756 3.4827e-05
2:172952270 G A 0.063081 -9.6442e-07
2:172953438 A G 0.650988 -3.2197e-06
2:172955360 A C 1.621938 1.4403e-05
2:172957643 T G 0.409114 1.1030e-05
2:172968180 A G 0.070641 -7.7688e-05
2:172970153 C G 0.038089 -2.1051e-05
2:172973372 C G 0.607637 2.4764e-05
2:172974566 G C 0.960090 -3.7874e-05
2:172974749 T C 0.317470 4.6277e-05
2:172980260 T C 0.397166 -1.1694e-06
2:172984362 C T 0.365488 -3.1289e-05
2:172985859 G T 1.144946 4.3293e-05
2:172992016 C T 0.342537 -2.4883e-05
2:172996984 T G 0.033454 7.1682e-06
2:172998127 A G 0.312748 -7.7261e-05
2:172999014 A G 0.232578 -2.8225e-05
2:173008793 G A 0.888969 -1.8581e-04
2:173009154 T C 0.049504 -1.0857e-05
2:173021646 A C 0.320041 9.9003e-06
2:173025872 A G 0.039287 8.6816e-06
2:173026728 A G 0.048358 5.3572e-05
2:173028656 C T 0.450478 -7.3295e-05
2:173028677 C A 0.143842 -6.9027e-05
2:173033895 C T 0.234678 -3.7850e-06
2:173045811 T C 0.079531 -1.3581e-05
2:173047098 A G 0.279518 2.9853e-05
2:173063212 G A 0.377867 1.8645e-05
2:173071162 C T 1.571350 1.3715e-05
2:173077655 C T 1.656707 -1.2374e-05
2:173085382 A G 0.108174 -5.2782e-05
2:173088653 A G 0.294539 -6.2384e-05
2:173095562 A G 1.145361 -1.4898e-04
2:173096424 A C 0.074130 -9.7532e-07
2:173096515 T C 0.038465 -1.9252e-05
2:173104539 T C 0.519911 1.6930e-04
2:173107486 G T 1.022243 -1.0069e-04
2:173107854 C T 0.031283 -2.2591e-06
2:173110756 G A 0.167526 -3.1793e-05
2:173114355 C G 0.052941 -2.6644e-05
2:173115597 G A 1.326331 -2.3785e-05
2:173116924 C T 0.404177 7.4970e-05
2:173116963 G A 0.102313 8.4047e-05
2:173123744 A G 1.628550 5.3554e-05
2:173123984 T G 0.338613 -3.1556e-05
2:173124183 T C 1.288382 6.8796e-05
2:173125108 C T 0.901962 3.5631e-05
2:173126894 A G 0.650277 1.7246e-06
2:173140231 G C 0.037037 -1.1729e-04
2:173140255 C G 1.227530 -4.5667e-07
2:173142303 G A 0.139220 -4.6475e-05
2:173149363 A G 1.465567 -4.0185e-05
2:173156011 C T 1.042334 -9.8280e-06
2:173163684 C T 1.366686 -1.5025e-06
2:173166436 G A 0.031539 -3.1810e-05
2:173166555 C A 1.102761 -1.2347e-05
2:173168238 A G 0.051296 2.1115e-05
2:173168624 T C 0.266720 7.2295e-06
2:173168867 A G 0.026362 -4.2008e-05
2:173170965 G A 1.090362 -1.3653e-05
2:173171635 T C 0.024937 -5.5980e-05
2:173172018 T G 0.232305 2.7783e-05
2:173191427 G T 0.124640 5.6635e-06
2:173194290 T C 0.100394 2.4664e-05
2:173194549 T C 0.024340 -2.8324e-05
2:173195703 A C 0.052023 5.5494e-06
2:173196413 T C 0.109846 -6.1969e-05
2:173197867 C A 0.508382 1.8335e-05
2:173203198 G A 0.039634 2.7160e-05
2:173203427 A G 0.880105 5.0938e-05
2:173214029 A G 0.051384 -7.4411e-05
2:173214847 A G 1.503806 1.8162e-05
2:173216405 T C 0.180068 4.3234e-06
2:173216560 G A 0.028929 4.8096e-06
2:173216949 A G 0.043659 1.5692e-05
2:173220939 G A 0.212230 -2.9744e-05
2:173221247 T C 0.867405 4.1133e-05
2:173224734 G A 0.054013 7.6226e-05
2:173226962 C T 0.626317 -1.8005e-06
2:173236958 C T 0.341375 -6.5240e-05
2:173240147 G A 1.560343 -1.0217e-05
2:173240998 T C 0.188844 4.2655e-05
2:173241753 C A 1.027362 2.1029e-05
2:173246125 T C 0.063889 1.3494e-04
2:173249676 A G 0.381801 -1.7209e-05
2:173256273 C A 0.199796 5.0343e-05
2:173256383 G A 0.964631 2.8137e-05
2:173265462 C T 1.630244 9.3934e-06
2:173265750 A C 0.060173 -1.2816e-04
2:173266692 C T 0.070702 1.0827e-04
2:173270194 T C 0.235398 -3.9001e-04
2:173275164 G A 1.710745 3.6011e-05
2:173275293 T C 0.231536 -1.2558e-04
2:173278984 A G 0.805852 2.7279e-05
2:173279182 A G 0.164930 -6.0150e-06
2:173279296 G A 1.569818 2.5894e-05
2:173285129 G A 0.028241 -4.1342e-05
2:173288337 A T 0.111112 2.7802e-05
2:173290395 C T 1.665230 6.7539e-05
2:173290774 A G 0.079015 2.5341e-05
2:173294690 T G 0.138970 -1.4136e-04
2:173296164 G A 0.634483 -3.5546e-05
2:173301286 G A 0.062903 6.4137e-05
2:173301871 A G 0.043211 5.1229e-05
2:173311089 G A 0.096603 -3.7130e-05
2:173311392 C A 0.107201 -1.7999e-05
2:173311553 G A 0.125020 -7.1906e-05
2:173312681 T C 0.069592 -3.8910e-05
2:173314080 T C 0.123913 1.4677e-05
2:173317864 T C 0.367020 -9.4924e-05
2:173320956 T C 0.255509 -8.1174e-05
2:173321106 T C 0.036498 -3.6189e-05
2:173321628 T C 0.030273 1.8105e-04
2:173322741 C T 0.035479 -1.8071e-05
2:173324817 A G 0.520330 -8.1447e-04
2:173329094 A G 0.036424 2.9772e-05
2:173330665 G A 0.052964 7.7015e-06
2:173332725 T C 0.260128 -1.7975e-04
2:173335568 T C 0.109009 1.0727e-05
2:173339808 A G 0.611318 -2.3476e-05
2:173345989 C T 0.226209 -4.6780e-05
2:173346067 G A 0.078154 -1.6490e-05
2:173358225 A G 0.792885 -6.1660e-05
2:173363880 G A 0.063250 1.7918e-05
2:173373045 A G 0.034058 8.0447e-05
2:173376554 T C 0.081072 -1.0473e-07
2:173382300 T C 0.777371 1.7836e-05
2:173385946 T C 0.081673 -9.0145e-06
2:173388962 C T 0.269904 3.7327e-05
2:173408993 C T 0.329765 -7.8226e-05
2:173415896 G A 1.176572 4.5513e-06
2:173423360 T C 0.044262 -8.2413e-05
2:173444669 T C 0.030192 4.3973e-05
2:173446286 T C 0.670624 3.9099e-06
2:173452380 T C 0.054256 -6.2357e-05
2:173454364 T C 0.063331 7.3430e-06
2:173459471 G T 0.325604 2.3367e-05
2:173466788 G A 0.045791 4.1983e-05
2:173467755 T C 0.036583 2.8778e-05
2:173468565 G A 0.043068 -4.9139e-05
2:173471364 G A 0.322751 1.4658e-05
2:173490435 T C 0.061377 5.5259e-06
2:173491155 G A 0.307915 7.3482e-05
2:173493078 G A 1.602236 2.5708e-06
2:173493327 A G 0.050501 -4.8539e-05
2:173494422 A G 1.519801 -1.2169e-05
2:173497147 T C 1.518603 -1.4901e-05
2:173498212 G A 0.463477 6.7132e-05
2:173504674 A G 0.179944 9.3610e-06
2:173506589 G C 1.461935 -3.4806e-06
2:173509233 G A 0.030802 5.0612e-05
2:173509949 T C 0.176803 5.0939e-05
2:173519683 G A 0.065713 -7.1687e-06
2:173538547 G A 0.356968 2.2230e-05
2:173549272 G T 0.301433 5.1072e-05
2:173557523 T C 0.193486 8.1165e-04
2:173562641 T A 0.540298 -1.1154e-05
2:173569663 T C 0.089492 2.3768e-05
2:173574752 T C 0.177757 1.7632e-04
2:173575017 C T 0.039501 -6.5605e-05
2:173582810 A G 1.160087 -1.5071e-04
2:173589876 C T 0.780496 -6.3674e-05
2:173593678 C T 0.369652 2.4316e-05
2:173609286 A G 0.180383 -5.7742e-05
2:173609994 G T 0.306964 4.3448e-05
2:173617201 A G 0.247352 2.2280e-05
2:173621686 A G 0.161499 1.9471e-05
2:173627063 T A 0.135426 7.1029e-05
2:173638804 A G 0.029819 1.9940e-05
2:173640689 C G 0.248508 8.6293e-06
2:173648177 A G 0.041718 9.4057e-05
2:173654531 A G 0.597653 -1.2805e-04
2:173656040 T G 0.320362 -3.3875e-05
2:173676075 T C 0.129272 -9.6682e-06
2:173680085 A C 0.193840 -3.8634e-06
2:173680183 C T 0.030624 -5.1028e-05
2:173681764 A G 0.231156 4.9501e-05
2:173694502 G T 0.044993 6.2320e-05
2:173703518 G T 1.474918 4.6318e-05
2:173716545 A G 0.521946 -4.4991e-05
2:173724233 T G 0.419150 1.9042e-05
2:173729696 C T 0.167971 5.5183e-04
2:173738049 G A 0.128295 -1.2957e-05
2:173742379 A C 0.027404 -1.4487e-05
2:173744658 C T 0.147325 -3.9891e-05
2:173745324 G A 0.033788 1.2545e-05
2:173754162 T G 0.040075 -7.2618e-06
2:173763265 A C 0.044090 -4.9150e-05
2:173763474 A G 0.071598 -5.4502e-05
2:173769125 G A 0.545650 -3.0758e-05
2:173769917 A G 0.057252 5.0089e-05
2:173770886 A G 0.997368 -1.6902e-05
2:173771183 C A 0.153936 -2.8751e-05
2:173782917 A G 0.308113 -3.1978e-05
2:173784960 C A 0.362908 -7.7613e-05
2:173785000 T C 0.049196 2.5024e-05
2:173785274 C G 0.038459 7.4525e-05
2:173789551 A G 0.152917 -4.6232e-05
2:173792437 T C 0.028631 3.4202e-05
2:173802495 C G 1.824356 -1.2343e-05
2:173806585 A G 0.044042 -9.6570e-05
2:173808062 C G 0.085019 -7.2688e-05
2:173809446 T C 0.876431 -7.3738e-05
2:173820521 T C 0.086376 -2.3482e-05
2:173830012 T C 0.075970 2.4093e-05
2:173832366 G A 0.066090 -7.8261e-05
2:173835127 A G 0.672088 -3.4999e-05
2:173837065 A G 0.030069 7.9575e-06
2:173837551 G A 0.050183 1.6846e-05
2:173838776 G A 0.032967 -4.8140e-05
2:173840087 T G 0.067603 7.4606e-05
2:173843088 G A 0.564371 -9.5213e-07
2:173843708 A G 0.046086 -4.2318e-06
2:173845561 T C 0.110943 -5.1589e-05
2:173847492 G A 1.189919 2.0783e-05
2:173849809 G A 1.612071 -7.1010e-06
2:173862650 G C 1.315766 2.7352e-06
2:173867808 T C 1.487548 3.7201e-05
2:173868391 A G 0.043782 -5.8154e-05
2:173868556 C A 0.416251 3.3753e-05
2:173870046 T C 0.793379 -4.2994e-06
2:173874587 C T 0.072792 4.7539e-05
2:173881682 G A 0.138655 5.0954e-05
2:173883523 T C 0.102033 -1.4865e-05
2:173884111 T C 0.106457 4.6225e-05
2:173884290 G T 0.913708 -1.7157e-05
2:173884620 C T 0.127120 -2.5957e-05
2:173885650 A G 0.027540 9.9580e-06
2:173887019 C A 1.632506 9.3755e-05
2:173888073 T G 1.886830 1.3669e-05
2:173888671 T C 0.182541 5.7177e-05
2:173890703 G A 0.179195 -3.2449e-05
2:173891112 C T 0.063698 -5.2596e-05
2:173895386 T C 0.117425 6.0175e-06
2:173895841 A G 0.067499 -6.8754e-07
2:173896868 G A 1.018024 2.1195e-04
2:173900873 A G 0.023068 -1.0478e-04
2:173901863 T C 0.868635 -1.4594e-05
2:173906041 G C 0.096769 1.5318e-06
2:173910258 T C 0.467797 -1.8285e-06
2:173912832 C A 0.104909 -3.5737e-05
2:173914884 G A 0.072614 2.0574e-05
2:173919541 G A 0.166546 7.5593e-05
2:173923807 C T 0.894795 2.0889e-05
2:173924090 G A 0.076554 -4.7467e-06
2:173931887 G A 0.042523 -9.5278e-06
2:173934668 A G 0.078820 -3.4213e-05
2:173946570 T C 0.698551 -3.6976e-05
2:173953158 T C 0.079803 -3.0544e-05
2:173967959 T C 0.092861 3.0979e-05
2:173990842 G A 0.029819 1.7192e-05
2:173992534 C T 0.067184 2.2096e-05
2:173999330 A G 0.751508 -7.5368e-06
2:174006511 G T 0.070456 -7.3364e-05
2:174013499 G A 1.121953 3.6851e-05
2:174017040 G A 0.186855 2.3598e-05
2:174018935 A G 0.060410 1.1301e-04
2:174019940 A G 0.097197 3.5188e-05
2:174021883 G A 0.274114 1.8962e-05
2:174030735 G A 0.069988 -7.9753e-05
2:174038771 G A 0.390578 -2.6922e-06
2:174040123 A G 0.175628 -3.9976e-05
2:174053207 T C 0.038793 1.2538e-05
2:174055646 C T 0.178731 -4.4853e-05
2:174055731 G A 0.895062 8.0499e-05
2:174056241 G A 0.432438 -2.3300e-05
2:174060526 T C 0.032247 3.4179e-05
2:174070111 A C 0.407488 -9.7090e-06
2:174079884 T C 0.031124 9.1571e-05
2:174080581 G A 0.156974 -2.5878e-05
2:174081534 C T 1.349944 5.1106e-05
2:174091964 C A 1.767861 3.0083e-05
2:174100301 A G 0.055720 -1.7127e-05
2:174104508 G A 0.077350 -5.4830e-05
2:174111079 G A 0.087103 9.0902e-06
2:174113733 G T 0.142067 -2.0483e-06
2:174114139 T C 0.142450 3.1203e-05
2:174116069 A G 0.284354 1.5645e-05
2:174121082 T G 0.050286 -1.0214e-05
2:174124391 C A 0.153131 6.8605e-05
2:174128513 T C 1.027128 2.8631e-06
2:174129409 C G 0.282215 -8.6063e-06
2:174129804 C T 0.218562 2.1606e-06
2:174134529 T C 0.620847 -2.2761e-06
2:174138905 T C 0.021425 -5.1428e-05
2:174139401 G A 0.542537 -1.5443e-06
2:174141956 A G 0.237712 -2.8185e-05
2:174146732 C A 0.064156 -1.7861e-05
2:174150370 A G 0.122410 1.4994e-04
2:174152426 G A 0.478609 1.2145e-05
2:174155986 G T 0.513449 -2.3707e-05
2:174161438 T C 0.144614 -7.7367e-05
2:174162329 A G 0.028456 1.4597e-05
2:174163505 C G 0.211438 1.1699e-04
2:174169821 C T 0.063188 1.8279e-05
2:174170566 C T 0.693039 -3.8892e-05
2:174173272 T C 0.094526 1.9960e-05
2:174175282 A G 0.864642 1.2864e-05
2:174175967 C G 0.078878 2.6470e-05
2:174178924 C T 0.082014 6.7438e-06
2:174182985 A G 0.222707 2.6522e-05
2:174184821 C T 0.072380 -1.1821e-04
2:174184967 G A 0.149584 5.7954e-06
2:174189325 G A 0.407968 7.9540e-06
2:174191318 G C 0.994378 -3.4056e-06
2:174194217 T G 0.148763 7.5669e-05
2:174200056 G T 0.093539 1.0803e-05
2:174201665 C T 0.111083 5.0719e-06
2:174201924 T C 0.046804 -2.0652e-05
2:174203684 A G 1.172048 8.7037e-07
2:174206919 G A 0.047696 -2.7966e-05
2:174218187 C T 0.408926 1.2523e-04
2:174218857 G A 0.050387 7.6652e-07
2:174219135 A G 0.106175 -2.3213e-05
2:174221887 A G 1.683458 1.9372e-04
2:174229731 G A 0.083799 1.0664e-04
2:174234547 C T 0.963894 -1.1135e-04
2:174235452 G T 0.064801 2.0059e-06
2:174235813 G A 0.120723 3.3704e-05
2:174237275 C G 1.677778 2.1448e-04
2:174239837 T C 0.866061 -1.6200e-04
2:174247919 G A 0.912637 -2.9223e-05
2:174250607 A G 0.070582 -1.6851e-05
2:174251869 C T 0.437605 -2.3856e-05
2:174254247 T G 1.344728 1.5530e-05
2:174255379 A G 0.030903 -1.9805e-04
2:174255928 C T 0.676869 1.2255e-05
2:174259471 T C 0.043928 1.4516e-04
2:174261889 C G 0.428673 1.3548e-05
2:174265330 C T 1.361882 3.3819e-05
2:174265520 T G 0.189906 -2.6143e-05
2:174265690 T G 0.158201 5.5183e-06
2:174267348 A G 1.619286 -2.1784e-05
2:174267408 C G 0.250241 4.2181e-05
2:174272639 T C 0.557890 -1.8135e-06
2:174274693 A G 0.091826 8.4664e-05
2:174276685 T C 0.244506 -4.2004e-05
2:174278692 G A 1.324147 3.0000e-05
2:174280172 A G 0.036502 -1.2551e-05
2:174283773 A G 0.407696 -7.3946e-05
2:174284450 T C 0.031146 -1.3735e-05
2:174284769 C A 1.774398 1.8005e-05
2:174284881 G A 0.880732 6.4417e-05
2:174287715 T C 0.027466 -1.3702e-05
2:174292442 G A 0.740849 -1.3095e-05
2:174292922 A C 0.046940 -6.1871e-05
2:174295678 G C 0.277129 1.2686e-05
2:174296283 A G 0.047002 -9.9945e-05
2:174302989 G T 0.271147 -8.4169e-06
2:174303767 A G 0.098963 6.5639e-05
2:174305346 T C 0.538847 -1.1880e-05
2:174306514 A G 0.113420 1.0268e-04
2:174307600 G A 0.910557 5.3256e-06
2:174307725 T C 0.173417 -5.5299e-06
2:174310422 T C 1.114851 -9.4033e-05
2:174314089 A G 1.794372 -2.3685e-05
2:174314161 A C 1.743982 -7.1905e-06
2:174317510 G A 0.098979 -7.0764e-05
2:174318612 A C 0.035671 2.3397e-05
2:174319411 A G 1.841831 -5.0470e-05
2:174321573 T C 0.049024 -5.5556e-05
2:174321840 G T 1.362833 1.1592e-04
2:174330144 C T 0.502426 -1.6129e-04
2:174331936 G A 0.142070 -4.7972e-07
2:174332958 T C 0.206099 6.5053e-06
2:174338087 A G 0.176085 -2.7108e-04
2:174341158 T C 0.917039 8.1322e-04
2:174342268 C G 0.082897 -8.8213e-05
2:174344080 C A 1.752440 1.1733e-04
2:174344748 C A 0.043341 2.2108e-05
2:174346381 C T 0.081936 6.4090e-05
2:174348843 A G 1.197033 2.6956e-05
2:174357287 T C 0.650588 4.5907e-06
2:174357984 A G 0.041727 5.2427e-05
2:174362349 C T 0.131940 -8.6597e-05
2:174367023 T C 0.039212 5.8890e-05
2:174371890 G A 0.615482 4.9691e-06
2:174376593 T C 0.023402 -5.5232e-05
2:174377174 T C 1.942329 2.3623e-05
2:174381005 C T 0.233233 -8.4741e-05
2:174389644 A G 1.341271 8.3091e-06
2:174430825 T G 1.263412 5.8668e-06
2:174431645 A G 0.129311 -4.5855e-05
2:174431781 T C 0.054233 -4.5043e-05
2:174432091 T C 0.060825 1.6523e-04
2:174432648 T A 0.038751 -7.7649e-05
2:174443223 C T 0.041270 1.6944e-06
2:174443347 T C 1.030211 -1.0161e-04
2:174448488 A G 0.063256 1.7033e-05
2:174450397 C T 1.852218 -2.3398e-05
2:174454010 C G 1.690719 -1.2923e-05
2:174455978 G A 0.329733 -4.3756e-05
2:174462809 A G 0.079784 -2.3975e-05
2:174468419 T C 0.771051 2.4660e-06
2:174472265 A G 0.293565 -5.1838e-05
2:174472810 G A 0.252513 1.2212e-05
2:174475891 T C 0.021484 2.2519e-06
2:174476627 T C 0.175089 2.0576e-05
2:174478729 T C 1.016310 1.9252e-05
2:174478911 T C 1.736770 5.5811e-06
2:174480641 G A 1.198549 -2.8745e-05
2:174480881 C T 1.695107 -1.4026e-04
2:174482931 A G 1.645927 8.6273e-06
2:174490415 A G 0.156754 -2.2158e-05
2:174490580 C T 0.092351 6.1735e-06
2:174502451 A G 0.202665 -8.1766e-05
2:174511073 A G 0.140535 5.2730e-04
2:174512001 A G 0.029368 -1.2219e-04
2:174514837 A G 0.050007 2.2646e-05
2:174521516 C T 1.328366 -1.5878e-04
2:174524847 T C 0.053143 -9.4049e-06
2:174526459 A G 0.121365 2.9012e-05
2:174532277 C T 0.547208 -1.3568e-04
2:174533845 T G 0.200708 1.3295e-04
2:174548054 G A 0.027800 -1.0874e-06
2:174551768 G A 0.277168 1.6042e-05
2:174552473 T A 0.192392 1.6925e-04
2:174553435 C A 0.255376 -2.4884e-06
2:174553633 T C 0.102890 4.6158e-06
2:174554047 A G 0.038375 7.5700e-05
2:174554115 A G 0.264130 3.0172e-05
2:174554992 G A 0.173823 -6.7320e-06
2:174561099 G A 0.240445 6.3524e-05
2:174578522 A G 0.331917 1.9026e-05
2:174584791 T C 0.883354 5.8533e-06
2:174587552 G T 0.044171 -2.4995e-05
2:174597932 G A 0.044386 2.3779e-06
2:174599623 T C 0.076415 -4.9918e-05
2:174600231 T C 0.236002 3.2081e-06
2:174601275 A G 0.113595 1.7832e-05
2:174605352 T C 0.089083 2.0422e-05
2:174605359 C A 0.095883 9.2705e-06
2:174607506 C G 0.040059 3.7084e-05
2:174622525 A G 0.448670 1.5417e-06
2:174625457 A G 0.151330 -5.2106e-05
2:174629287 G A 1.494133 -2.4813e-06
2:174631638 A G 0.070410 -8.0930e-05
2:174634915 T C 0.024590 6.2404e-05
2:174640621 C T 0.049209 1.2233e-05
2:174643896 T C 0.059524 1.1365e-04
2:174649373 A G 0.055152 1.1676e-04
2:174654783 G A 0.276424 -2.0930e-05
2:174655393 A G 0.104383 4.6777e-05
2:174665117 G A 0.092660 -2.5450e-05
2:174665635 G T 0.054077 -4.8325e-05
2:174666821 A G 0.289930 -2.3789e-05
2:174675084 G A 1.226790 -2.1750e-06
2:174680163 A G 0.304676 3.4575e-05
2:174683516 C T 0.690417 -6.4181e-06
2:174684363 C T 0.459822 6.7965e-06
2:174688832 T C 0.080848 5.2646e-05
2:174689500 C T 0.286811 -1.4222e-05
2:174698705 A G 0.245853 -3.9207e-05
2:174703719 C T 0.654064 4.6436e-05
2:174705545 T G 0.931901 -2.9463e-06
2:174709983 T G 0.041611 6.8647e-06
2:174710364 T C 0.433918 2.6172e-05
2:174712414 G A 1.882179 -2.6475e-05
2:174713425 A G 0.737000 -4.3746e-05
2:174718092 A G 1.044493 -3.2928e-06
2:174724368 A G 1.781665 2.0880e-04
2:174726878 C T 0.035986 2.2704e-05
2:174755423 A G 0.720219 9.1265e-05
2:174762184 A G 0.065613 -1.6999e-04
2:174768077 G T 0.073987 -6.7006e-06
2:174772660 A G 0.452721 -3.3263e-05
2:174781463 A G 0.078145 -9.2413e-05
2:174786109 G C 0.023915 1.3733e-06
2:174794206 G A 0.114728 2.4532e-05
2:174805967 G A 0.162466 3.3160e-06
2:174809425 A G 0.041925 -1.0045e-05
2:174814678 A G 0.038712 -9.6244e-05
2:174819713 C A 0.035833 1.9706e-05
2:174820750 C T 0.253763 4.1234e-05
2:174839351 G A 1.215430 7.7570e-05
2:174854758 T C 0.992398 1.5035e-04
2:174861246 T C 0.207108 4.8787e-05
2:174865256 G A 0.263743 3.9156e-05
2:174869889 C T 0.102900 1.0015e-04
2:174872861 C T 0.067482 -8.3723e-05
2:174873885 C T 1.964141 1.1632e-04
2:174879174 G T 0.766072 -9.5677e-06
2:174885026 G A 0.215693 1.9614e-04
2:174885683 C G 0.109797 1.4133e-04
2:174887104 T C 0.983453 -1.6554e-04
2:174893344 T C 0.235009 2.4343e-05
2:174896455 G A 1.113280 -5.0115e-05
2:174896733 C T 0.043428 7.0332e-05
2:174899129 C T 0.168273 -4.6725e-05
2:174899908 T C 0.027985 -7.2521e-06
2:174900283 G A 0.043029 -8.4446e-05
2:174902997 G A 1.204025 -2.5053e-05
2:174903697 C T 0.164472 8.0263e-05
2:174910929 A G 0.036424 -7.7255e-05
2:174911756 C T 0.040205 -5.5841e-05
2:174916052 C A 0.119810 4.2687e-05
2:174917529 T C 0.629049 5.9027e-06
2:174917948 A G 0.022870 4.7298e-05
2:174919189 T C 0.532310 5.5586e-05
2:174920606 A G 0.045635 6.6947e-05
2:174922916 T C 0.032269 1.1177e-04
2:174924021 T C 0.090787 2.0102e-05
2:174924658 G A 0.458829 1.4030e-05
2:174925823 G A 0.105042 1.2185e-05
2:174926572 C T 0.061036 5.8863e-05
2:174926751 T C 0.301774 1.5312e-07
2:174927503 A G 0.038014 9.3968e-06
2:174935094 C T 0.147782 -3.7416e-05
2:174973825 C T 0.206625 -1.0254e-04
2:174976833 C T 0.394005 5.9659e-06
2:174989264 G C 0.069329 -4.6309e-06
2:174989315 A G 0.065655 1.1863e-04
2:175004250 T C 0.025937 6.6855e-05
2:175020309 A G 0.094140 5.7621e-05
2:175032629 G A 0.930625 2.6479e-05
2:175035125 G C 0.446508 1.3487e-05
2:175048140 T G 0.216677 -7.1476e-05
2:175069724 C T 0.050121 1.4238e-05
2:175083597 A G 0.057391 3.3069e-05
2:175086699 G A 0.302403 3.3800e-05
2:175104996 G T 0.098525 3.0850e-05
2:175108663 C T 0.036830 4.6301e-05
2:175117134 T C 0.437644 3.1715e-07
2:175117192 A G 0.405846 -1.3435e-06
2:175119534 A C 0.879437 1.7879e-05
2:175123107 C A 0.877499 1.2462e-05
2:175126009 G A 0.031435 -7.8378e-05
2:175127403 A G 0.436326 -7.2448e-06
2:175133375 T C 1.290784 2.0923e-05
2:175141352 A G 0.456528 2.5522e-05
2:175146842 C T 0.094961 -5.2883e-07
2:175147837 G C 0.198611 1.8906e-05
2:175163335 A G 0.301592 2.4662e-05
2:175169161 A G 0.210636 -6.1698e-05
2:175172197 C T 0.508853 2.3337e-05
2:175176288 C T 0.232285 -6.4572e-04
2:175180226 A G 0.371665 1.3281e-04
2:175192326 T C 0.506607 -1.0231e-03
2:175193863 T C 0.107480 7.3038e-05
2:175195390 G A 0.107652 -7.5036e-06
2:175197771 T C 0.084088 2.8282e-05
2:175199895 A G 0.356335 1.0555e-04
2:175200903 C G 0.588887 1.1758e-04
2:175201299 G C 0.417585 -2.5851e-05
2:175202698 A G 0.335802 3.1585e-05
2:175203755 G A 0.040358 6.6231e-05
2:175217842 A G 0.035132 -2.9860e-05
2:175239185 C A 1.137772 1.9845e-05
2:175242641 T G 0.458985 4.9757e-05
2:175260355 T G 0.192583 -2.3035e-05
2:175263063 A G 0.450965 5.2172e-05
2:175279871 C T 0.087113 -8.2793e-05
2:175285477 A G 0.081157 -4.0225e-05
2:175285983 G A 0.478012 5.6139e-05
2:175289259 T G 0.099317 4.7841e-05
2:175294068 T C 0.027881 1.7904e-05
2:175304621 G C 0.065382 1.3327e-05
2:175307237 T C 0.461802 -1.2265e-05
2:175309792 C T 0.646489 1.1120e-04
2:175329213 A G 0.153183 -6.4105e-06
2:175333426 C G 1.657615 -4.4391e-05
2:175333632 A G 0.044626 7.5637e-06
2:175339504 G T 0.613863 -9.5917e-06
2:175347650 C G 0.630487 -9.4874e-06
2:175349076 T C 0.023652 8.6851e-05
2:175352590 C T 0.266999 7.9707e-05
2:175360801 G A 0.740957 -3.1786e-05
2:175361556 T C 0.082900 -2.7109e-05
2:175366040 C T 0.321261 -2.6077e-06
2:175368330 T C 0.063844 -2.2399e-05
2:175368606 C G 0.238407 -1.1049e-04
2:175384529 A C 0.036148 1.1847e-05
2:175386708 A G 0.077694 -5.0218e-05
2:175390744 A G 0.110193 -6.8773e-05
2:175393104 C T 0.692751 1.4186e-05
2:175394111 G A 0.078158 8.0588e-05
2:175410140 A G 0.089813 -4.5653e-05
2:175410447 A C 0.420503 8.4381e-05
2:175412112 C G 0.971924 5.5287e-05
2:175416611 A G 0.084815 -1.0415e-04
2:175424958 T G 0.052464 -5.7700e-05
2:175436940 A G 1.918486 -2.4282e-05
2:175439512 C T 1.950207 -1.0554e-05
2:175449657 G A 0.199796 -8.7744e-05
2:175459021 T G 1.917636 -1.3333e-05
2:175463356 A G 0.743462 -6.1485e-05
2:175472500 T C 0.068813 -4.4997e-05
2:175475851 G A 0.586800 -1.3996e-04
2:175478878 A G 0.040241 -1.3622e-05
2:175483189 G A 1.586030 -4.8823e-05
2:175496630 T C 0.049400 -8.7001e-06
2:175497679 T C 0.059011 1.5979e-04
2:175508607 G C 0.056223 -5.0192e-05
2:175513995 C T 1.518658 -1.7160e-05
2:175515852 T C 0.188734 -5.1307e-05
2:175523794 A G 0.025372 4.6168e-05
2:175525412 A G 0.041130 2.4447e-05
2:175529967 G C 0.364300 2.4312e-05
2:175533753 G A 0.574696 -4.9452e-05
2:175537195 A G 0.146338 -1.2665e-04
2:175542474 C T 0.627638 -4.4400e-05
2:175549605 G T 0.561661 -8.1486e-07
2:175550678 C A 1.689878 -3.6606e-05
2:175552237 G A 0.031948 -4.4880e-05
2:175559897 T C 0.493153 2.9494e-05
2:175560494 C T 0.240510 8.7264e-06
2:175563353 T G 0.037683 -1.4660e-05
2:175564052 G A 1.179730 -4.5205e-05
2:175568719 T C 0.330489 3.9248e-06
2:175572035 A G 0.048427 -8.8043e-05
2:175578860 A T 1.903111 -5.5501e-05
2:175578929 A G 0.221117 -3.2271e-05
2:175580999 G A 0.437612 -7.2553e-05
2:175583016 G A 1.972651 4.5678e-05
2:175584162 G T 1.113657 2.3787e-05
2:175587622 C T 0.303679 -4.7215e-05
2:175590459 T C 1.711729 -1.2201e-04
2:175591073 A G 0.677330 -4.3629e-05
2:175594387 C A 0.036716 7.6812e-05
2:175596832 A G 1.198264 -1.2887e-05
2:175601741 G T 0.141921 -2.1746e-05
2:175605417 T C 0.121463 5.1054e-05
2:175615590 A G 0.960165 3.2198e-04
2:175620935 T C 1.758620 3.1776e-04
2:175622220 T C 0.028832 1.3744e-04
2:175624479 T C 0.097041 -1.4761e-04
2:175629960 T C 0.034681 1.1252e-04
2:175636235 T C 0.035528 -3.7803e-05
2:175636428 T C 0.073984 -8.0328e-05
2:175637578 A G 0.642620 -1.5670e-05
2:175641575 T C 0.800766 6.4209e-05
2:175643121 T C 0.386141 2.3906e-05
2:175644000 T C 0.080628 -5.4564e-05
2:175646722 A G 0.043269 1.5442e-04
2:175650021 T C 1.665801 4.7582e-08
2:175650669 A G 0.743242 1.7787e-05
2:175654305 G A 0.041120 -3.4879e-05
2:175655003 C T 0.691173 -1.9258e-05
2:175661601 A G 0.135887 -2.2322e-05
2:175662517 T C 0.898677 2.5254e-05
2:175666865 T C 0.787893 -1.4467e-05
2:175678961 C T 0.050536 -2.2273e-05
2:175681100 A G 0.181863 -2.2703e-05
2:175687437 A C 0.039790 -3.6778e-05
2:175691596 G A 0.051900 -3.6251e-05
2:175691715 G T 0.041383 -7.3560e-06
2:175695056 C A 0.036265 8.6745e-06
2:175705800 C T 0.350123 2.2488e-05
2:175726227 C T 0.041169 1.3037e-05
2:175730982 G A 0.056557 3.6541e-05
2:175745318 C T 0.772518 -1.9232e-05
2:175754232 G T 0.041367 -1.1794e-05
2:175760344 C T 0.034960 -3.3336e-05
2:175775813 C G 0.044499 5.3274e-04
2:175811222 A G 0.030354 -1.5626e-05
2:175815326 C T 0.040121 -1.0006e-05
2:175817062 T C 0.089138 7.3913e-07
2:175822270 G A 0.267125 -2.3172e-06
2:175824689 C A 0.056700 3.9540e-05
2:175836843 C T 0.743404 -1.7921e-05
2:175861220 C A 0.074117 -4.9779e-06
2:175872318 A G 0.025025 1.0598e-04
2:175876826 G C 0.077898 -9.4522e-05
2:175893068 T C 0.610416 3.4218e-05
2:175893279 A C 0.709521 -1.1119e-05
2:175894710 A G 0.029952 -7.6749e-06
2:175899933 A G 0.121768 2.6106e-06
2:175902084 T C 0.030656 -2.7530e-05
2:175904320 A G 0.235973 -5.3470e-05
2:175913423 T C 1.618163 4.8000e-05
2:175916669 A G 0.181645 1.3487e-06
2:175917382 A G 0.697782 -9.6572e-05
2:175917753 G A 0.060657 6.5657e-05
2:175917880 A G 0.119080 -4.2142e-05
2:175918836 A C 0.061040 -5.5257e-05
2:175922691 G C 0.974453 -8.3271e-06
2:175924216 A G 0.027862 1.0432e-04
2:175941263 T C 0.079871 -1.0850e-04
2:175943254 T C 1.757253 1.1854e-04
2:175946905 A G 0.021133 -5.9853e-05
2:175958785 T C 0.028868 6.9076e-05
2:175960739 T C 0.153183 -2.1930e-04
2:175974284 G A 0.047502 7.8373e-05
2:175979684 G A 0.083724 6.4597e-06
2:176012424 T C 0.032282 -3.1151e-05
2:176012621 T C 0.373846 3.9850e-05
2:176014723 C T 0.108833 1.3321e-05
2:176021479 G C 0.055324 1.9983e-05
2:176027092 A C 1.823457 -4.1436e-06
2:176032376 A G 0.039916 1.6966e-06
2:176041634 C G 0.048001 8.8558e-05
2:176043097 G A 0.150713 -1.8834e-04
2:176044008 T G 0.290203 2.4163e-05
2:176047906 G T 1.351236 2.0944e-05
2:176048790 C T 0.089820 2.8274e-04
2:176050048 C T 1.639141 -2.4527e-05
2:176068143 T C 0.024045 -1.2137e-04
2:176068442 T C 0.074509 5.1794e-06
2:176071579 G C 0.042682 4.6606e-05
2:176079679 G A 0.035697 -9.5997e-05
2:176081698 G A 0.118236 -3.7571e-05
2:176084790 G T 0.457012 4.6229e-05
2:176086631 C T 0.042045 -3.2280e-05
2:176092715 G T 0.035849 -1.6041e-04
2:176093292 G A 1.606394 -2.1325e-05
2:176094729 G A 0.040546 2.1156e-05
2:176096490 T G 0.170425 2.0769e-04
2:176097891 A G 0.127204 -8.5125e-05
2:176101662 T G 0.174761 4.2961e-05
2:176112421 G A 1.831133 -1.2700e-05
2:176118199 T C 0.150794 2.3771e-04
2:176118780 A G 0.078239 -3.0337e-05
2:176130854 A G 0.065876 9.1041e-06
2:176135125 A G 0.360678 1.1702e-04
2:176136064 T C 0.045866 1.2693e-04
2:176137592 C T 0.854642 2.0683e-06
2:176140636 C T 0.066135 -5.2235e-05
2:176145982 T G 0.052792 -6.6693e-05
2:176147515 C T 0.225612 6.6537e-05
2:176159694 T C 0.027057 -3.6466e-05
2:176169125 T C 0.024515 2.0337e-05
2:176171243 A G 0.191837 -1.4378e-06
2:176171415 C T 0.201383 -2.6793e-05
2:176173673 G A 0.055236 8.3575e-05
2:176176220 G A 0.110696 -5.5569e-05
2:176193228 G T 0.165738 1.9944e-04
2:176207832 G A 0.103494 -6.5472e-05
2:176209964 A G 0.037810 -4.9590e-06
2:176215483 C T 0.027553 -2.4657e-05
2:176217018 A C 0.046411 -2.5406e-06
2:176226835 A G 0.030134 -1.2189e-05
2:176229735 A G 0.184605 1.2515e-04
2:176231340 G A 0.050241 7.9707e-05
2:176233465 T C 0.084052 1.4504e-04
2:176239374 A G 0.216475 7.8193e-05
2:176239849 A G 0.424820 3.8618e-05
2:176241645 G A 0.021808 -3.9138e-05
2:176267828 G A 0.079151 -5.9165e-05
2:176271521 A C 0.030539 -9.4058e-05
2:176283694 C T 0.040835 -6.0937e-05
2:176286542 C T 0.040877 1.4249e-04
2:176289319 A G 0.299463 2.7055e-05
2:176296596 T C 0.455054 -2.9245e-05
2:176303890 G A 0.029592 -9.1200e-06
2:176305855 T C 0.022084 8.1103e-05
2:176308374 G A 0.308931 3.2955e-05
2:176310259 G A 0.032519 3.9527e-06
2:176318017 A G 0.548951 1.5711e-05
2:176327863 A G 0.044100 5.5980e-05
2:176328452 A C 0.086655 -8.1492e-06
2:176336479 G A 0.028790 -1.1052e-05
2:176338593 T G 0.035752 -1.1750e-05
2:176339774 G C 0.089719 -3.9705e-05
2:176346170 A G 0.525925 -1.4434e-05
2:176375394 T C 0.071420 7.5584e-05
2:176376660 A G 0.071462 1.0339e-04
2:176376733 A G 0.020968 8.3819e-05
2:176386128 A G 0.032389 -1.7546e-04
2:176391797 T C 0.230039 3.3804e-05
2:176399416 T C 0.254477 1.3623e-06
2:176422005 C T 0.734536 -1.2935e-04
2:176425521 G T 0.023347 -4.0578e-06
2:176425781 T G 0.070777 -2.2657e-05
2:176435942 G A 0.603048 -1.1026e-04
2:176440521 T C 0.129863 2.8342e-05
2:176444034 A C 0.037527 9.8373e-05
2:176450739 C G 0.064853 -1.0410e-04
2:176450802 T C 0.046122 -1.1236e-04
2:176451806 T C 0.048358 -2.7028e-05
2:176462997 A G 0.078713 6.7455e-05
2:176473895 A G 0.527052 -9.7243e-05
2:176475087 G A 0.048939 2.9021e-05
2:176488774 G A 0.393301 3.5267e-05
2:176494071 C T 0.086415 5.3397e-05
2:176495825 T C 0.049631 -6.5502e-06
2:176499752 A G 0.460287 -5.8387e-05
2:176499788 G A 0.811010 6.6520e-05
2:176524379 C T 1.881663 1.0822e-05
2:176534018 T C 0.031458 -2.6716e-05
2:176540543 C A 0.051510 4.0300e-05
2:176542288 A G 0.048410 6.7523e-05
2:176548621 G A 0.043782 -7.7291e-05
2:176552192 T G 1.088398 -1.2120e-05
2:176552298 T C 0.423402 -5.5088e-05
2:176555311 A G 0.058829 -6.7091e-05
2:176572110 T C 0.467229 -1.1837e-04
2:176572204 T C 0.125056 2.6916e-05
2:176573118 T C 0.024294 -1.9257e-05
2:176592554 C A 0.581119 1.1791e-04
2:176594257 T G 0.477135 -1.6798e-04
2:176603080 C T 0.335461 -8.9898e-06
2:176608949 C T 0.160386 5.0273e-05
2:176610239 T C 0.058277 3.7921e-05
2:176610864 T C 0.041234 -5.1431e-05
2:176619619 T C 0.717181 -1.7378e-05
2:176621400 A G 1.026615 -1.7221e-05
2:176635268 G T 1.752791 -7.4039e-05
2:176639254 A G 0.029802 4.3554e-05
2:176645394 C T 0.030124 4.1787e-05
2:176650562 A G 0.116964 5.6376e-05
2:176651117 T C 0.724195 -4.1267e-05
2:176654738 G A 1.347630 -3.7572e-05
2:176654894 G A 0.665778 8.6920e-05
2:176657079 T C 0.047596 -3.4360e-05
2:176669621 A G 0.037521 2.0740e-06
2:176671712 T C 0.220150 1.9272e-05
2:176674719 C T 0.399260 1.0799e-05
2:176674848 T C 0.043435 9.9201e-06
2:176674976 C T 0.922504 -3.1741e-05
2:176676345 A C 1.327808 -3.3373e-05
2:176680156 T C 0.101894 4.1123e-05
2:176680246 T C 1.132667 1.9449e-05
2:176680522 C T 0.028322 -2.5676e-06
2:176680647 A G 0.020189 -1.8021e-05
2:176682065 G C 0.056207 -8.3356e-05
2:176683806 C T 0.050991 8.0784e-05
2:176697742 G A 0.218043 -2.3023e-04
2:176705518 G A 0.490651 -1.4385e-05
2:176706675 T C 0.062322 -4.5915e-05
2:176707034 T C 0.104445 1.9618e-05
2:176707666 C T 0.038748 7.7135e-06
2:176709173 T C 0.035943 8.4473e-05
2:176711739 C T 0.346224 2.0227e-05
2:176712713 C A 0.562576 -7.4487e-06
2:176717216 T C 0.060511 3.9895e-05
2:176717741 C T 1.010085 -4.4053e-05
2:176722941 G A 0.122586 -9.4983e-05
2:176723641 A G 0.878031 -3.1041e-06
2:176731732 A G 0.024924 1.5776e-04
2:176732229 C T 0.156695 -8.4446e-05
2:176734802 C T 0.601470 -2.5846e-05
2:176736304 A C 0.463247 2.9620e-06
2:176737233 C T 0.419916 -1.0621e-05
2:176737657 C A 0.357555 5.5895e-05
2:176738510 G C 0.757734 -1.2357e-05
2:176738540 A C 1.540281 -3.0198e-05
2:176741128 C T 0.048748 -1.7450e-05
2:176742753 G A 0.310203 8.0857e-05
2:176745074 A G 0.145449 6.5303e-06
2:176745775 C T 0.194823 -2.4474e-06
2:176746065 T C 0.397861 -3.2987e-05
2:176746115 C T 0.270741 -4.2052e-05
2:176750331 G A 0.736584 8.9340e-06
2:176752831 C T 0.464133 -8.3535e-05
2:176753752 T C 0.099787 -1.6063e-04
2:176757235 A T 0.144796 -3.5759e-05
2:176762750 T C 0.400779 -5.1507e-06
2:176763267 A G 0.135896 -1.0699e-04
2:176765307 T C 0.032107 7.6035e-05
2:176767868 C A 0.024226 6.8990e-05
2:176776145 A C 0.274149 7.5855e-06
2:176792147 A G 0.050686 -1.9269e-05
2:176792357 G A 0.152924 -4.0524e-05
2:176795907 T C 0.038329 -1.1646e-05
2:176796800 T C 0.033181 -1.0290e-05
2:176800936 C T 0.130284 1.2783e-04
2:176815865 C T 0.066726 5.6795e-05
2:176829117 C G 0.124176 6.0586e-05
2:176838145 C A 1.172629 1.1725e-04
2:176843078 C A 0.023772 2.6422e-05
2:176865835 A C 0.045314 -2.0793e-05
2:176869004 T C 0.429118 2.1230e-05
2:176876766 G A 0.099103 2.7525e-05
2:176881892 G T 0.343829 -1.6266e-05
2:176885146 G A 0.064964 -4.6758e-05
2:176889040 G T 0.283721 1.6049e-05
2:176896411 G A 0.272052 3.5481e-05
2:176898797 G A 0.044194 8.6266e-06
2:176902169 C A 0.138116 1.6389e-04
2:176903987 C T 0.426803 1.8833e-05
2:176914965 C T 0.576371 1.1387e-06
2:176926132 T G 0.023558 -1.4410e-05
2:176928699 A G 0.337860 2.8209e-05
2:176929979 C T 0.051140 -4.2584e-05
2:176931248 T G 0.212804 8.1203e-05
2:176950367 T C 0.045772 2.9352e-05
2:176962989 A G 0.691628 1.8433e-05
2:176964947 A G 0.032672 7.2868e-05
2:176965086 A G 0.281137 -8.9633e-06
2:176968585 T G 0.239488 1.7326e-05
2:176978833 G A 0.529830 1.0096e-04
2:176980276 A G 0.061260 -4.0309e-06
2:176981338 A C 0.075311 -3.9881e-05
2:176984006 T G 0.040705 3.2051e-05
2:176984544 T C 0.049998 3.5114e-05
2:176988059 A C 0.031763 -6.7474e-05
2:176990573 A G 0.038394 2.7403e-05
2:176991779 G A 1.405060 2.8278e-05
2:176992220 C T 0.092381 3.2416e-04
2:176992443 C T 1.317775 -1.1531e-05
2:177010072 C T 0.127668 1.0367e-04
2:177016728 C T 0.637248 4.8652e-05
2:177042633 C A 1.361827 4.6115e-05
2:177043971 A G 0.627229 4.4659e-05
2:177047172 A C 0.073838 -4.7733e-06
2:177054769 A G 0.470144 4.0123e-05
2:177068638 G T 0.594083 4.5378e-05
2:177069838 A G 0.023717 2.0799e-05
2:177070172 C T 0.689982 3.6460e-05
2:177073448 G C 1.223548 3.6255e-05
2:177076041 C T 0.844561 2.8431e-05
2:177076890 G T 1.131080 6.6324e-06
2:177078976 G A 0.817397 3.2718e-05
2:177080965 C T 0.873016 3.3651e-05
2:177090896 A G 0.301118 -8.2679e-06
2:177091804 T C 0.214892 1.3087e-05
2:177095736 C T 0.695876 1.7826e-05
2:177096796 T C 0.475448 7.9321e-05
2:177113607 T C 0.096042 -7.4044e-05
2:177115852 T C 0.552226 9.6692e-05
2:177118918 C T 0.853961 1.9716e-05
2:177119342 G A 1.429452 1.2380e-05
2:177124224 C T 1.699953 -7.3062e-06
2:177129392 C T 0.104958 -5.8021e-05
2:177141545 T C 0.166903 -1.0799e-04
2:177146548 C G 0.097489 3.2077e-05
2:177146616 G A 0.036570 9.6033e-05
2:177149658 C A 0.102468 -6.3948e-05
2:177152343 A G 1.412019 1.9673e-05
2:177169918 A G 0.313254 -1.5826e-05
2:177176917 C T 0.480534 -7.7426e-05
2:177182934 T C 0.083241 1.3916e-05
2:177183733 T C 0.063971 -1.8231e-05
2:177190468 A G 1.130164 1.5103e-05
2:177200018 G A 0.083273 -5.1791e-06
2:177210511 C T 1.370191 1.9688e-05
2:177232845 C A 0.037213 4.0419e-05
2:177247120 C A 1.480365 5.3589e-05
2:177258204 G A 0.458641 -5.3966e-07
2:177259539 T C 0.408332 8.7021e-06
2:177262290 A G 0.034194 4.2305e-05
2:177272468 C T 0.385732 -1.1329e-05
2:177273659 A G 0.027456 2.0554e-05
2:177276239 G A 0.058018 1.3674e-05
2:177280717 T C 0.090274 2.9262e-06
2:177288531 A G 0.032912 -6.0343e-08
2:177290336 A G 0.479703 7.2775e-05
2:177294230 A G 0.040559 6.1754e-05
2:177300040 G T 0.593106 2.3972e-05
2:177310442 T G 0.039874 1.5390e-05
2:177314676 A G 0.632626 4.6454e-05
2:177316066 G A 0.258329 -5.8735e-05
2:177320270 A C 0.032136 -5.5076e-05
2:177326198 A G 0.081059 -2.5627e-05
2:177327202 C T 0.771947 4.1211e-05
2:177329466 C T 0.047622 -3.2836e-05
2:177329803 G A 1.940152 -7.5590e-06
2:177330638 G A 0.169698 1.1006e-04
2:177331710 G A 0.672137 2.0899e-06
2:177332193 G T 0.907778 5.2729e-05
2:177333395 A G 0.093033 9.2677e-06
2:177334980 A G 0.225645 -4.7643e-07
2:177335291 G A 0.332706 3.8432e-05
2:177340813 C T 0.139353 5.9727e-05
2:177347148 T C 0.022130 4.2115e-05
2:177348025 T C 0.161249 -3.6433e-05
2:177348389 T C 1.070585 -2.6082e-05
2:177348423 T C 0.515331 2.5181e-05
2:177348686 G A 0.043289 9.8439e-05
2:177348909 T C 1.712667 -8.2541e-06
2:177357666 A G 1.403879 -8.3847e-05
2:177358580 G C 0.135633 4.0209e-05
2:177358710 T C 0.087564 -2.8658e-05
2:177362096 G A 1.240526 -1.9008e-04
2:177363159 T C 1.121563 -2.0430e-04
2:177363636 T C 1.959152 1.4162e-04
2:177364954 C T 0.865726 -6.8373e-05
2:177370607 G T 1.733365 -4.5500e-05
2:177370744 T C 0.515185 4.3238e-05
2:177377529 G A 0.082001 2.7699e-04
2:177379051 T C 0.303835 3.3742e-05
2:177381772 T C 0.048297 -4.5092e-06
2:177383591 C T 1.069294 7.5664e-07
2:177383756 G T 0.069975 -3.1676e-05
2:177387091 A G 0.984008 2.3666e-05
2:177388651 G A 0.414758 2.7853e-05
2:177389867 G A 0.300021 -3.3825e-04
2:177394132 T C 0.072234 4.2135e-05
2:177395405 A C 0.368448 7.5443e-06
2:177395522 A G 1.094997 -1.1398e-04
2:177396517 A G 0.029566 3.0774e-05
2:177398283 C G 0.145666 -1.1529e-04
2:177401438 A G 1.934913 -4.9863e-05
2:177407821 C T 0.796930 -2.6607e-04
2:177407888 C A 0.035324 1.0198e-04
2:177412015 T C 0.031334 -1.4688e-04
2:177412667 A C 1.722099 -1.2362e-05
2:177414157 A C 0.050488 7.7958e-05
2:177419055 C T 0.099524 7.8456e-05
2:177424990 C T 0.053620 3.2516e-05
2:177428852 C T 0.259540 -5.2078e-05
2:177435220 G A 0.051844 4.5075e-05
2:177444409 A G 0.079015 -4.1022e-05
2:177453279 A G 1.757244 -2.7700e-05
2:177453365 G A 0.126932 2.5128e-06
2:177456444 A G 0.835645 -2.1011e-05
2:177476555 T G 0.047190 2.9991e-05
2:177476649 G A 0.526961 3.2769e-05
2:177477756 A C 0.037430 2.7294e-05
2:177484385 T C 1.283812 3.3428e-05
2:177484744 A G 0.066470 -6.7778e-05
2:177485851 C A 0.187488 -7.2069e-05
2:177493377 A G 0.153631 -1.5943e-05
2:177507377 G A 1.978279 -1.0713e-04
2:177509484 A G 1.803486 2.3562e-05
2:177509629 A G 0.162787 -1.1218e-05
2:177527111 G T 0.109820 3.3336e-06
2:177530617 G A 0.065752 6.1610e-06
2:177535849 T C 1.133981 4.6732e-05
2:177542940 G C 0.091897 -1.6332e-05
2:177547017 T C 0.175245 -6.1317e-05
2:177552048 T C 1.718171 -6.9411e-05
2:177556469 G A 0.654256 -6.7575e-05
2:177561789 G A 1.694961 4.2552e-05
2:177561988 T C 0.623626 2.7016e-05
2:177575147 T A 0.022896 7.6857e-06
2:177579691 G A 0.023373 -1.1354e-05
2:177584292 G A 0.053088 1.4171e-05
2:177586748 G A 0.658985 -4.8121e-05
2:177594256 C T 0.047683 -1.1012e-05
2:177597074 T C 0.149925 6.7185e-05
2:177605388 C T 0.742823 -5.9908e-06
2:177611643 T G 1.638968 -9.7097e-05
2:177612065 A G 0.047469 -3.7263e-05
2:177612308 G A 0.204297 -1.5372e-05
2:177613022 T C 0.037634 -6.9778e-05
2:177614864 G A 0.174212 -4.6650e-06
2:177616216 G A 0.394758 7.2348e-06
2:177617646 T G 0.558626 1.1274e-05
2:177619604 A G 1.928191 7.9747e-05
2:177624488 C A 0.094328 3.3374e-05
2:177628345 T C 0.079897 2.4612e-04
2:177630608 G T 0.467593 3.4454e-05
2:177631350 T C 0.595729 1.0418e-03
2:177634957 C T 0.262192 -6.8302e-05
2:177640044 C G 0.041932 -1.7875e-04
2:177641753 T C 0.044723 -1.2837e-05
2:177653757 G A 0.283581 -3.2200e-06
2:177655353 G A 0.147653 -5.4030e-05
2:177657814 C T 0.968026 7.3273e-05
2:177669182 G A 1.004771 9.5084e-05
2:177671899 A G 0.052909 -1.6466e-04
2:177674992 T C 0.090164 -8.8278e-05
2:177675686 C T 0.048686 -1.2261e-04
2:177677487 T C 1.883503 -6.2882e-05
2:177681130 T C 0.097084 1.0231e-04
2:177681915 T C 0.052049 -9.1113e-05
2:177685169 C T 0.073941 -7.1243e-05
2:177689907 G A 0.169354 -2.2018e-05
2:177690630 C T 0.048160 5.4624e-06
2:177691130 A G 0.301540 -2.9873e-04
2:177691222 G A 0.035843 -4.5356e-05
2:177697407 G A 0.020997 5.8486e-05
2:177698980 C G 0.126873 1.6217e-04
2:177702199 C A 1.275944 -7.7908e-05
2:177710563 G T 0.108035 -2.6535e-05
2:177710924 G A 0.807806 -1.3936e-04
2:177718813 C T 0.065055 5.0869e-05
2:177730335 T A 0.068998 -1.1933e-05
2:177736333 T C 1.098074 -8.6737e-05
2:177749795 T C 0.061156 -7.3969e-06
2:177761266 A G 0.048819 -5.0836e-05
2:177770346 G A 0.064169 9.2843e-08
2:177779606 G A 0.105841 -3.6230e-05
2:177785550 C A 0.261971 1.9914e-05
2:177787845 T C 0.730207 -5.0185e-05
2:177792094 T C 0.042195 -1.0343e-05
2:177797478 A G 0.029653 -1.2766e-06
2:177804702 G A 1.052958 -5.0257e-05
2:177823384 C T 0.271114 -2.5730e-05
2:177823515 C A 0.071420 7.4619e-05
2:177830364 A G 0.030374 -7.2025e-05
2:177837463 G T 0.136559 1.7387e-06
2:177839977 C T 0.041968 1.2055e-05
2:177840193 G T 0.584787 2.4810e-05
2:177844200 G C 0.099648 9.4332e-05
2:177845423 A C 0.065889 3.5464e-05
2:177853357 T C 0.077038 5.0536e-05
2:177859825 C T 0.041198 3.7708e-05
2:177873818 T C 0.053503 2.4896e-05
2:177880646 A G 0.085418 1.1092e-05
2:177883327 G C 0.048053 -1.8472e-05
2:177887115 A C 1.149236 -4.5553e-06
2:177891144 A G 0.190250 -3.6124e-05
2:177892307 G A 0.048878 3.1865e-05
2:177894870 G A 0.231834 -9.5308e-05
2:177895374 T C 0.028462 -7.5931e-05
2:177898254 C T 0.051624 6.6884e-05
2:177900301 A G 0.430815 2.7393e-05
2:177903423 C A 1.876584 -7.4131e-05
2:177907140 A G 0.089605 3.1800e-05
2:177909595 C T 1.170652 -2.2288e-05
2:177924358 A G 0.410701 2.8027e-05
2:177924490 T C 0.247797 -2.5004e-05
2:177932237 C T 1.829286 -4.0055e-05
2:177933775 T C 0.056674 1.8595e-05
2:177935594 G A 1.733524 2.0335e-05
2:177936325 T C 0.877174 9.1109e-06
2:177936515 C T 0.021948 1.5462e-05
2:177939143 T C 0.046226 -8.5603e-05
2:177939162 A G 0.034428 5.0597e-06
2:177939787 T C 0.111625 7.4472e-05
2:177943893 A G 1.231847 9.8605e-05
2:177950448 C T 1.844126 3.3284e-05
2:177954925 A G 0.065308 6.7518e-05
2:177958542 T C 0.100466 8.2774e-05
2:177969724 T C 0.036956 2.9435e-05
2:177972747 A C 1.648858 2.9851e-05
2:177987024 C T 0.390373 -6.2770e-05
2:177993569 T G 0.055288 -9.3821e-06
2:177993707 T C 0.057362 -7.5839e-05
2:178005801 G A 0.027797 -1.3875e-05
2:178025962 C T 1.683893 4.8899e-05
2:178026025 G A 0.268612 -9.4607e-06
2:178036218 A G 0.056496 -6.5856e-06
2:178051659 A G 0.065772 1.7140e-05
2:178051987 A G 0.225349 -3.9887e-05
2:178066334 A G 1.621010 3.2118e-05
2:178068159 G A 1.848761 1.6384e-05
2:178087851 G A 0.224262 -4.2771e-05
2:178090070 A G 0.104958 4.3463e-05
2:178094564 T C 0.031000 1.1612e-05
2:178112111 T C 0.027453 -2.8125e-05
2:178123129 C T 0.125770 -3.9085e-05
2:178126127 T C 0.398669 6.2982e-05
2:178135069 A G 0.183512 9.9971e-06
2:178136077 T C 0.752865 -1.4931e-04
2:178143371 C T 0.620841 4.8506e-05
2:178147543 A C 1.045752 1.6095e-04
2:178149364 A G 0.903345 -2.5145e-06
2:178155121 A G 1.583771 9.3768e-06
2:178160397 G A 0.114098 -6.5467e-05
2:178167086 T C 0.191519 -3.1643e-05
2:178172574 C T 0.023795 1.6698e-05
2:178173294 A G 0.078038 -7.0925e-05
2:178185098 G A 0.399698 3.0495e-05
2:178197358 T C 1.561194 6.4146e-06
2:178197807 A G 0.040919 -1.8452e-05
2:178198362 A G 0.026037 -3.5689e-05
2:178198540 A T 1.144206 1.2392e-06
2:178202996 A G 0.052669 -3.2009e-05
2:178206818 C G 0.055752 7.1718e-06
2:178221989 T C 0.190701 4.7871e-05
2:178225934 T G 1.337276 -1.3518e-05
2:178257664 T C 0.032432 2.4784e-05
2:178265417 T C 0.027193 4.8844e-06
2:178280517 A G 0.132836 5.7720e-05
2:178292403 T C 0.232350 3.5605e-05
2:178303897 C G 0.125280 -7.1948e-05
2:178313618 G A 1.738792 -3.9298e-06
2:178320733 A G 0.057486 9.1078e-05
2:178327559 A G 0.204353 -1.5142e-05
2:178344070 A G 0.038342 -3.8710e-05
2:178368343 A G 0.451056 1.7806e-05
2:178387615 C G 0.177192 1.8109e-05
2:178398691 G T 0.028348 -4.5771e-05
2:178407176 A C 1.677090 -9.8950e-06
2:178410261 T C 0.075814 -9.3970e-05
2:178417142 T C 1.692050 -2.2620e-05
2:178422774 G A 1.752382 -1.1315e-05
2:178428420 C T 0.112258 -3.6918e-05
2:178433642 G A 0.076782 -1.6967e-06
2:178434116 A G 0.058157 2.9247e-05
2:178444130 C T 1.649556 -2.7559e-05
2:178460634 C T 0.096999 -3.7189e-05
2:178463776 A G 0.032019 1.2525e-05
2:178468008 A G 1.493059 -3.6942e-05
2:178470138 C T 1.499937 -5.6650e-05
2:178475599 T C 0.073445 4.3499e-05
2:178481818 T G 1.733780 -4.4000e-05
2:178482560 T C 0.157091 1.6963e-06
2:178482594 T G 0.468732 2.7368e-07
2:178482698 G A 0.127798 2.1094e-05
2:178482771 T C 0.024311 -2.7111e-06
2:178482780 T C 0.031717 4.2758e-05
2:178483576 T G 0.073711 -5.8193e-05
2:178484763 A G 0.050588 -5.6646e-05
2:178487206 A G 0.102176 2.3434e-05
2:178494701 T C 0.059485 -5.5290e-05
2:178501051 C T 0.153599 3.2443e-06
2:178501632 G A 1.481053 -4.6695e-05
2:178505857 A G 1.504750 -5.4161e-05
2:178514761 T C 0.162758 -2.2299e-05
2:178518958 C A 0.141836 1.2408e-05
2:178528351 C T 1.627566 -3.6750e-05
2:178528608 C T 0.029673 -5.7994e-05
2:178528641 C G 0.024479 -1.6166e-05
2:178528728 G C 0.110398 -3.4829e-06
2:178530780 T C 0.105581 -3.4339e-05
2:178537384 C T 0.064685 -6.1389e-05
2:178539625 A C 1.451487 -8.8838e-05
2:178540293 G A 1.636245 -1.9990e-05
2:178544804 T C 0.042367 -6.7139e-05
2:178545192 C T 0.037738 -4.3642e-05
2:178545566 T C 0.040494 9.2970e-05
2:178548054 T C 0.146552 5.2082e-05
2:178550624 G A 0.054386 1.3162e-05
2:178552788 G A 0.193473 1.6947e-05
2:178553183 G T 0.067187 3.4533e-05
2:178556067 T C 1.644798 -1.3595e-06
2:178561985 A C 0.036722 5.9363e-05
2:178565913 C T 0.082371 6.4941e-05
2:178571523 T C 0.096649 -8.5654e-05
2:178575326 T C 1.934436 2.1783e-05
2:178575611 G C 0.224155 -4.3541e-05
2:178582150 T C 0.212869 -2.0126e-06
2:178582353 A G 0.320959 1.1496e-07
2:178585190 C T 0.358763 -4.6297e-06
2:178607461 T G 0.095266 5.3904e-05
2:178611242 C A 1.624593 1.9976e-05
2:178627758 A G 0.048384 -1.0160e-05
2:178640344 T C 0.098411 -6.1945e-05
2:178658045 T C 0.621996 -9.6184e-06
2:178670553 A G 0.497233 -2.7190e-05
2:178674687 T C 0.113566 -2.0596e-05
2:178680467 A G 0.065561 -6.7009e-05
2:178689031 T G 0.072799 -4.8782e-05
2:178690786 C T 1.636943 -6.1302e-05
2:178695730 T C 0.661968 -2.4343e-05
2:178695849 A C 0.035619 -1.1390e-05
2:178719668 G A 0.486136 -2.8157e-05
2:178720296 A G 0.034590 3.5751e-05
2:178727783 A G 0.205677 -1.2034e-04
2:178753799 A G 0.060300 2.9316e-05
2:178756065 C T 0.092212 7.0851e-06
2:178772370 G T 0.065804 4.0129e-05
2:178776181 G A 0.132112 1.4160e-05
2:178781124 A C 0.777984 -9.3166e-06
2:178783055 G A 1.516305 3.5162e-05
2:178787741 T C 0.082669 -2.4589e-05
2:178801193 A G 0.094276 -2.4913e-05
2:178818812 C T 0.274156 5.3696e-05
2:178823407 T G 0.146692 -4.1108e-06
2:178825586 T C 0.296629 3.6238e-05
2:178853886 G A 0.109706 6.1880e-05
2:178871202 G A 1.503922 4.9015e-05
2:178877989 A G 0.079683 1.9560e-04
2:178881409 T C 1.818348 4.0199e-05
2:178892195 A G 1.046921 2.0094e-05
2:178892779 T C 0.083481 -2.4238e-05
2:178953409 C T 1.014262 -7.5405e-05
2:178953816 T C 0.387553 1.3850e-05
2:178954426 A T 0.022986 -6.9708e-05
2:178966370 A G 0.033288 2.2768e-05
2:178969039 A G 0.231519 6.0422e-05
2:178971765 A C 0.199821 5.9724e-06
2:178983605 A G 0.033386 2.1312e-05
2:178986459 T C 0.533352 -9.7693e-05
2:179001515 A G 0.199659 1.2884e-05
2:179008396 G T 1.846093 -2.1786e-05
2:179018614 G A 0.184813 -3.7541e-05
2:179026118 G C 0.131544 6.4598e-06
2:179032309 T G 1.087126 -3.7089e-05
2:179041430 A G 0.146906 -3.3705e-05
2:179069061 T C 0.119687 4.4771e-05
2:179075673 G A 0.164816 2.4376e-05
2:179079282 T C 0.222587 7.0801e-05
2:179082166 T C 0.034210 1.3922e-04
2:179084407 T G 0.752560 3.6934e-05
2:179090118 T C 0.067090 -2.3110e-05
2:179091073 G A 0.033545 -3.7424e-05
2:179099946 T C 0.431156 -3.3729e-05
2:179102550 T A 0.072358 9.2837e-05
2:179109260 G A 0.198010 2.0258e-05
2:179110697 T C 0.076710 9.4802e-06
2:179129455 C T 0.860050 -1.9249e-05
2:179136143 T G 0.309580 2.2361e-05
2:179149494 C T 0.033827 7.8488e-05
2:179156556 C T 0.842403 -4.2073e-05
2:179160392 G A 1.903351 -2.8051e-05
2:179167707 G A 0.059086 1.7222e-05
2:179179430 T C 0.210211 -3.3638e-05
2:179183598 C T 1.954689 8.7821e-06
2:179188959 A G 0.079242 -5.2580e-05
2:179199019 C T 0.392762 3.6606e-05
2:179201048 T G 0.079271 -7.3553e-05
2:179201920 A C 0.110745 -3.4143e-05
2:179203797 A G 1.820260 -7.6925e-05
2:179207059 A G 0.079612 -8.4668e-05
2:179212323 G A 0.475126 -8.9121e-09
2:179227607 A G 0.060595 -3.7124e-06
2:179228379 C T 1.445486 -2.2023e-05
2:179232560 G A 0.371230 -4.4011e-07
2:179233363 C T 0.084951 -1.9421e-04
2:179234114 T C 0.227560 -1.1202e-03
2:179239068 G A 1.016826 -2.2906e-06
2:179241052 G A 0.455022 -4.9966e-05
2:179242959 T C 0.040653 1.1168e-04
2:179243332 T G 0.025499 -9.2117e-06
2:179244560 A C 0.162690 -2.0830e-05
2:179246594 T C 0.057080 -2.0346e-05
2:179253796 C G 0.020912 -2.8189e-05
2:179260653 G A 0.687976 -1.3979e-04
2:179274829 A G 0.566880 1.1320e-05
2:179284663 G A 0.386874 8.9893e-05
2:179287834 C T 0.528671 4.9051e-05
2:179296971 A G 0.023204 -5.9345e-05
2:179307004 G T 0.045687 -5.7030e-05
2:179311360 C G 0.160571 4.9359e-05
2:179325816 A G 0.050364 -1.7115e-05
2:179326233 G A 0.040046 -8.6226e-05
2:179330027 G A 0.064889 -1.1106e-05
2:179333450 C T 0.327996 1.0526e-04
2:179335256 C T 0.045710 7.1354e-05
2:179343912 A G 0.089343 7.5320e-05
2:179349227 G T 0.287369 4.1869e-05
2:179358524 G A 0.029468 2.5901e-05
2:179367729 G T 0.052740 2.3417e-06
2:179383730 G C 0.373193 3.3926e-05
2:179385555 T C 0.041578 -7.3404e-05
2:179395067 G C 0.178237 9.1644e-05
2:179395554 A G 0.032234 -1.6723e-05
2:179395573 T C 0.041951 -2.5264e-05
2:179396162 G C 0.096568 5.9459e-06
2:179396766 T C 0.030007 -3.0628e-08
2:179398509 A C 0.038949 2.9601e-05
2:179399576 G C 0.024866 -3.5613e-05
2:179400130 A G 0.022866 -4.7140e-05
2:179400895 T C 0.037141 1.3019e-05
2:179401742 T C 0.047258 2.8748e-05
2:179404197 C T 0.036963 -2.5332e-06
2:179404628 A T 0.036917 1.2000e-05
2:179408713 G A 0.067275 6.2395e-05
2:179410282 G A 0.037028 4.5892e-06
2:179412966 A G 0.057424 4.2215e-05
2:179413110 A G 0.272380 9.6912e-06
2:179413452 A G 0.061027 -7.2600e-05
2:179414318 T C 0.062783 5.0224e-05
2:179416556 C A 0.068297 6.9524e-05
2:179421294 T C 0.359688 1.6346e-05
2:179421609 T C 0.061679 5.0989e-05
2:179424558 T C 0.020744 -4.2039e-05
2:179431076 G C 0.039968 -3.5048e-05
2:179431797 T A 0.039809 2.4931e-05
2:179432185 G A 0.631740 -1.3439e-04
2:179434139 G A 0.045320 -5.3413e-07
2:179434516 T C 0.039549 2.1667e-05
2:179438866 T C 0.061900 5.0961e-05
2:179440029 A G 0.621948 -1.0791e-04
2:179441386 A G 0.027216 -1.3780e-05
2:179443540 G A 0.068167 7.2912e-05
2:179444137 G A 0.313988 1.7405e-05
2:179444289 G A 0.046716 -1.3151e-06
2:179444939 T C 0.329525 3.1889e-05
2:179446381 T C 0.045749 2.4977e-05
2:179449131 A G 0.096461 -2.2669e-04
2:179451420 A G 0.422675 3.0587e-05
2:179453429 A G 0.029699 1.8079e-04
2:179458591 T C 0.272666 5.0772e-06
2:179461221 A C 1.431127 1.5334e-05
2:179462494 G A 0.630309 -1.1368e-04
2:179464527 C T 0.429783 3.1771e-05
2:179470837 G A 0.032402 -8.7201e-06
2:179474668 A G 0.020948 6.3307e-05
2:179477267 G T 0.043850 -1.5262e-04
2:179497133 T C 0.060592 2.0569e-05
2:179498042 C T 0.220734 3.9153e-05
2:179499530 C T 0.044645 1.5957e-05
2:179545859 T C 0.633357 -7.9899e-05
2:179547455 C T 0.022253 -2.9391e-05
2:179549131 T C 0.039939 -1.0208e-04
2:179553917 A G 0.110356 4.8196e-05
2:179554305 T C 0.745332 -3.8846e-05
2:179558366 C T 0.442415 1.9589e-06
2:179566038 T C 0.168915 1.6324e-04
2:179568682 T C 0.098720 2.6473e-05
2:179568708 A G 0.105302 1.1284e-05
2:179569387 A T 0.047719 -6.5847e-05
2:179571448 G A 0.051776 4.4810e-05
2:179574384 T C 0.046534 1.0008e-05
2:179575511 T C 0.126474 -1.8521e-06
2:179578159 G A 0.039585 5.0512e-05
2:179578704 A G 0.050682 3.6509e-05
2:179579977 A G 0.041387 -6.6711e-05
2:179581835 A C 0.044470 1.1565e-06
2:179582537 T G 0.403421 -1.5651e-07
2:179586604 G C 0.075600 2.1493e-04
2:179587130 G C 0.306334 -1.8141e-05
2:179589241 A G 0.038774 6.2690e-05
2:179590329 T C 0.038131 -2.8980e-05
2:179593352 T C 0.050939 3.9782e-05
2:179595372 C T 0.026365 -2.9216e-05
2:179600648 T C 0.094825 2.9751e-05
2:179605725 C T 0.042990 -1.0127e-04
2:179605991 A G 0.027553 -8.0800e-05
2:179606538 A G 0.146319 5.1842e-05
2:179611711 A C 0.092465 3.5936e-05
2:179612383 T C 0.125257 1.5298e-05
2:179620021 C T 0.032782 -1.8261e-05
2:179621503 T C 0.041649 -1.9220e-05
2:179628918 T C 0.037021 9.3013e-05
2:179629461 T C 1.862318 -6.7063e-05
2:179631214 C T 0.136828 6.2140e-05
2:179632496 C T 0.044295 6.2496e-05
2:179634936 T C 0.093276 4.9503e-05
2:179634961 A C 0.044327 3.6576e-05
2:179638721 T C 0.044642 5.8987e-05
2:179641975 T C 0.091446 3.6229e-05
2:179643566 G A 0.022775 5.5314e-05
2:179644855 C T 1.744339 -2.8123e-05
2:179650408 A G 0.484211 -2.4721e-05
2:179650701 T C 0.813054 -3.2774e-05
2:179657246 G A 0.025375 5.3538e-07
2:179658175 T C 0.056424 1.5636e-05
2:179659912 A G 0.103377 -5.6067e-05
2:179667090 T C 1.075188 -1.8085e-05
2:179667615 G A 0.042562 -1.0656e-04
2:179673364 T C 1.336231 -3.8631e-05
2:179674929 A G 0.133900 1.2404e-05
2:179675319 G A 0.108775 8.6101e-06
2:179675890 C T 0.038839 7.1963e-05
2:179680221 C T 0.228556 3.4188e-05
2:179688455 T C 1.584849 -6.5741e-05
2:179692967 T C 1.060699 -1.2423e-05
2:179693167 C T 0.038125 -7.5588e-05
2:179693712 T G 0.573326 -2.1403e-05
2:179693775 T C 0.942372 -3.6619e-05
2:179695835 C T 0.025580 8.3183e-05
2:179702437 C T 0.058946 1.9843e-04
2:179704604 A G 0.037336 -2.8433e-05
2:179704704 T C 0.077236 2.4602e-05
2:179706787 C T 1.537341 -2.4081e-05
2:179708547 C A 0.949262 5.3816e-06
2:179710973 G T 0.460650 -4.5455e-05
2:179711588 T C 0.098301 1.6147e-05
2:179713073 G T 1.818176 -1.7481e-05
2:179717115 G A 0.041400 -3.0332e-05
2:179721046 A G 0.176420 3.7582e-05
2:179724162 G C 0.032957 -9.6834e-06
2:179724735 C T 0.781240 -1.6026e-05
2:179728556 G A 0.620662 -3.7952e-05
2:179732845 A G 0.131781 -2.1954e-05
2:179734520 C T 0.111647 1.1937e-05
2:179735946 G A 1.722254 -1.3630e-05
2:179736574 G A 0.131852 -2.3844e-05
2:179737144 A C 1.397209 1.0053e-05
2:179737610 A G 0.917490 -9.3769e-06
2:179739483 G A 0.605297 -8.5472e-06
2:179741105 T C 0.111920 1.1742e-05
2:179744913 C A 0.754641 -9.1749e-06
2:179747430 C T 0.459956 7.6869e-06
2:179749389 A G 0.140525 -2.4657e-05
2:179750087 C T 0.316497 -2.6004e-05
2:179750450 A G 0.329015 5.0745e-05
2:179752945 T C 0.176338 2.9828e-05
2:179755937 G A 0.286068 -4.1658e-05
2:179761908 A G 0.131109 1.9552e-05
2:179761990 A G 0.975858 2.2695e-05
2:179768615 C T 0.814496 -1.4674e-05
2:179770175 A C 0.284370 -4.1017e-05
2:179780624 T G 0.241234 9.0263e-05
2:179780664 A G 0.042107 -6.9377e-05
2:179786068 C T 0.173716 1.2163e-04
2:179794447 G A 0.740109 2.2779e-05
2:179807302 G A 0.433697 -2.6841e-05
2:179828128 A G 0.047735 7.4936e-05
2:179829881 G A 0.071387 1.6817e-04
2:179837050 G A 0.757747 3.5516e-05
2:179839888 A G 0.075272 -4.7757e-05
2:179845676 A C 0.064889 -1.3228e-04
2:179854411 T C 0.026180 7.4793e-05
2:179855462 T G 0.134783 3.4610e-05
2:179857422 T G 0.056366 -5.3753e-05
2:179857798 G A 1.872328 -2.3444e-05
2:179861861 A C 0.239738 -8.0939e-05
2:179862628 A C 0.167208 2.0428e-04
2:179869110 T C 0.315260 -4.6424e-05
2:179873383 A G 0.034515 -2.9696e-05
2:179893859 C T 0.050738 -1.1678e-04
2:179899954 C A 1.556812 -2.4315e-05
2:179912976 T C 0.040754 7.9313e-05
2:179913370 T C 0.112381 2.0098e-05
2:179914204 C T 0.102884 8.0343e-05
2:179914640 A G 0.196436 5.6100e-05
2:179914649 A G 0.035853 1.5688e-05
2:179915121 C G 1.756001 -6.5144e-05
2:179916172 C G 1.275149 -3.8784e-05
2:179925008 T C 0.049481 -1.0188e-04
2:179934609 A G 0.203739 6.5787e-05
2:179934703 A G 0.075879 -7.0015e-05
2:179939493 A G 0.208702 -3.2714e-05
2:179963180 G A 0.677966 2.9404e-05
2:179980070 A G 0.954212 8.7341e-05
2:179992766 G C 0.505925 -1.3465e-05
2:180007111 C T 0.024165 -5.4032e-05
2:180009998 A C 0.040455 7.2671e-06
2:180027924 C A 0.098437 3.7768e-05
2:180029653 A G 0.664055 7.5273e-06
2:180030486 T C 0.155663 4.9575e-05
2:180031875 G A 0.093289 -2.9018e-04
2:180040551 A G 1.310898 -6.9421e-06
2:180040659 T G 1.383369 -3.0735e-05
2:180096589 C A 0.088246 1.1679e-04
2:180100878 C T 0.031578 -4.3347e-05
2:180122517 A G 0.089216 -2.3953e-04
2:180128579 T C 0.499778 -8.8999e-06
2:180131559 T C 0.129908 3.5064e-06
2:180138313 C T 0.148860 5.9984e-05
2:180139219 T C 0.141664 2.2167e-05
2:180139502 G C 0.048501 -8.1786e-05
2:180139783 A C 1.164852 2.6691e-05
2:180139951 G A 0.683474 -6.3806e-06
2:180140077 C A 0.350778 -1.9866e-05
2:180140151 C T 0.407199 -6.2108e-05
2:180141160 T C 0.035418 -1.5926e-05
2:180141624 A G 0.115607 2.6801e-05
2:180148946 A C 0.266574 -1.9690e-05
2:180149544 C G 1.287045 -3.5532e-05
2:180149658 A G 1.552557 -9.2696e-05
2:180151555 G A 0.668093 1.9682e-05
2:180156989 C T 0.518515 -1.5911e-04
2:180158510 A G 0.668349 1.3222e-05
2:180161535 C T 0.043000 5.2713e-05
2:180162999 T C 0.078726 2.8420e-05
2:180171709 A G 1.275418 -1.8853e-05
2:180172920 C T 0.146377 -3.1820e-05
2:180173062 A G 0.075785 1.3111e-05
2:180175398 T C 0.049981 6.2061e-05
2:180179035 C T 1.139726 -6.0936e-05
2:180192634 C T 0.675337 8.7608e-06
2:180194472 T C 0.055278 1.9421e-04
2:180202964 T C 0.039575 1.2326e-06
2:180203536 G C 0.196891 -3.2320e-05
2:180206390 T C 0.276301 -9.7326e-06
2:180206856 G T 1.478998 4.8395e-05
2:180207303 A G 0.084493 6.5687e-05
2:180209323 C T 0.099362 -4.7864e-05
2:180209456 C T 0.267716 -2.3286e-05
2:180209857 T C 0.077629 4.3177e-05
2:180211052 A G 0.931956 3.2941e-05
2:180215066 C T 0.026524 8.4767e-05
2:180216848 T C 0.559279 3.5322e-07
2:180217069 C T 1.874191 5.0020e-05
2:180220648 C G 0.565550 4.0189e-06
2:180220868 T C 0.643990 1.4121e-05
2:180221072 C T 0.614694 7.6639e-06
2:180222690 T C 0.120862 4.2837e-05
2:180222936 T C 0.060274 6.5111e-07
2:180235147 C T 0.230546 -5.2425e-05
2:180236824 T C 0.418592 2.8725e-05
2:180237179 A G 0.684672 1.6461e-06
2:180238371 T C 0.051773 -3.7848e-05
2:180264701 C T 0.033415 2.9365e-05
2:180269432 T C 0.686980 8.1648e-06
2:180275681 T G 0.051867 -3.8613e-05
2:180276164 A G 0.319460 -5.1813e-05
2:180276249 T C 0.096422 6.5867e-06
2:180278564 G A 1.553394 1.0268e-05
2:180279342 A G 0.530213 -1.8478e-06
2:180279574 C T 0.086447 3.0697e-05
2:180282134 A G 0.090410 -1.2386e-05
2:180292349 G A 1.436638 5.3440e-06
2:180294914 T C 0.031958 -4.1926e-06
2:180299304 T C 0.237226 -4.9682e-05
2:180299320 A G 0.029137 -5.7341e-07
2:180300880 G A 0.118308 2.1973e-05
2:180305280 T C 0.025917 -1.4359e-05
2:180305719 A G 0.047687 2.9066e-05
2:180306907 A G 0.074399 -8.9989e-05
2:180307783 G A 0.253230 -2.4713e-05
2:180310987 C T 1.144066 -1.9556e-05
2:180325882 A G 0.025038 -1.3199e-05
2:180331086 A C 0.132959 1.9337e-05
2:180332679 G A 1.035233 1.9566e-05
2:180337809 A G 0.158935 -6.7031e-05
2:180337918 A G 0.058712 9.9213e-05
2:180346440 A G 0.340476 -2.0716e-05
2:180348245 G T 0.560194 -2.5580e-05
2:180350166 C A 0.453328 -2.2413e-04
2:180350386 T C 0.386744 9.1749e-05
2:180357280 C A 0.036008 2.6094e-05
2:180357594 T C 0.120281 5.6098e-06
2:180377394 T C 1.697931 -1.1288e-04
2:180384331 A G 0.023094 5.4427e-06
2:180385225 G T 0.048566 -2.9581e-05
2:180392399 T C 0.166656 -8.0309e-07
2:180394773 C T 0.029825 5.7260e-06
2:180396869 T C 1.377423 1.1758e-05
2:180401424 C T 0.085318 -4.4543e-05
2:180404547 A G 1.537347 -8.2851e-06
2:180405686 A G 0.121063 -4.4766e-05
2:180407500 T C 0.173057 1.0291e-05
2:180428212 T C 0.314582 2.3527e-04
2:180430552 T C 1.162697 -1.1609e-04
2:180433030 C T 0.508074 -3.3812e-05
2:180433628 C A 0.418601 -4.9141e-05
2:180439113 C T 0.479287 1.2707e-04
2:180440953 T C 0.062150 3.4798e-05
2:180447946 C T 0.364167 -4.5186e-05
2:180450801 T G 0.075840 -3.2792e-05
2:180454368 C T 0.030945 -9.9174e-06
2:180460930 G A 1.642516 3.0111e-05
2:180463607 G A 0.114299 3.4158e-05
2:180465547 C A 0.301615 -4.6293e-06
2:180466213 C T 0.198874 2.8055e-05
2:180466659 A G 0.196102 2.8591e-05
2:180471086 G T 0.025645 -8.4828e-05
2:180472603 C T 0.194683 -1.3511e-04
2:180482033 T C 0.210046 -5.1332e-05
2:180487845 C T 0.486025 -1.6807e-04
2:180500594 C T 0.156741 -1.3909e-04
2:180508101 G A 0.108243 1.7024e-05
2:180512261 A G 0.041520 4.1665e-05
2:180515298 A G 0.120070 -1.0822e-04
2:180520630 C T 0.133673 3.1509e-05
2:180521376 G A 0.854821 1.4253e-04
2:180521739 T C 0.046885 -4.6998e-05
2:180526375 G T 0.260816 -5.0218e-05
2:180527228 T C 0.040328 1.0493e-04
2:180530453 T C 0.051809 1.5113e-05
2:180531008 A G 0.315484 -1.2209e-04
2:180538094 C T 0.039192 -8.1154e-06
2:180538392 A G 0.136325 5.3679e-05
2:180541428 C A 0.485951 -1.8161e-05
2:180541743 A G 0.077213 -5.2150e-05
2:180552080 A G 0.065688 -2.9296e-05
2:180554585 T C 0.098924 -2.7175e-06
2:180560903 C T 1.013934 7.2236e-05
2:180566311 T C 0.259745 8.7102e-06
2:180566678 A G 0.169367 -4.4748e-06
2:180566774 C T 0.045700 -5.0605e-05
2:180568162 T C 0.987520 5.5359e-05
2:180572445 T C 0.073315 3.3049e-05
2:180577829 T C 0.120226 8.8351e-05
2:180582050 C T 0.044756 -1.2771e-04
2:180593735 A G 0.283205 -4.7864e-05
2:180594128 A C 1.673805 3.7978e-05
2:180595745 C T 0.245668 -1.1305e-05
2:180597707 G T 0.027728 3.0413e-05
2:180604436 C A 0.324312 -2.0873e-05
2:180610312 T C 0.063967 -2.8370e-05
2:180610687 A G 0.030461 3.3368e-05
2:180611234 T C 0.035973 -3.4408e-06
2:180615920 A C 0.068644 4.4802e-05
2:180629422 C T 0.120304 2.1810e-05
2:180639817 T G 0.226833 3.2109e-06
2:180644302 A G 0.315916 1.6399e-04
2:180656303 A G 0.567640 -3.5400e-05
2:180659575 C T 0.805086 -6.2750e-06
2:180665105 G A 0.080056 -9.0654e-05
2:180670070 G A 0.843990 -2.0954e-04
2:180674423 A G 0.041172 -3.5286e-05
2:180681868 T C 0.349081 -3.8965e-05
2:180709606 C T 0.587270 -4.1391e-04
2:180712356 C T 0.260244 -7.6920e-05
2:180712810 A G 0.066207 6.8434e-06
2:180715492 A G 0.068261 1.3981e-05
2:180717634 A G 0.048891 -1.2540e-05
2:180722944 T G 0.089317 4.4861e-05
2:180735522 G A 0.130794 5.0862e-05
2:180738602 G A 0.556218 -3.3647e-04
2:180741887 T C 0.087794 -1.7866e-05
2:180746825 A G 0.056262 4.5432e-04
2:180749348 G A 0.269024 -5.8604e-05
2:180754340 T C 0.399004 -6.2768e-06
2:180755723 C T 0.034278 -2.4200e-05
2:180760015 C T 0.050049 -7.9424e-05
2:180766062 G A 0.040643 -6.1250e-05
2:180784535 C T 0.044921 -8.7160e-06
2:180791419 G T 1.611266 -1.6614e-05
2:180796377 T C 1.396965 -4.9783e-06
2:180810180 T C 1.398156 -8.8247e-07
2:180810202 T C 0.125922 -5.1553e-05
2:180810264 T A 1.737143 -5.0226e-05
2:180812919 G T 0.051656 2.3472e-06
2:180816765 A G 0.212473 -1.5346e-05
2:180830896 G A 0.077174 1.7979e-04
2:180831001 C G 0.037592 4.7737e-05
2:180833830 G T 1.322121 -1.8869e-05
2:180833943 C T 0.035486 6.5303e-05
2:180833961 C G 0.126889 -3.3326e-05
2:180844070 T C 0.028686 5.3435e-05
2:180844303 C T 1.739801 -5.6719e-05
2:180855601 C T 0.052065 1.1476e-05
2:180862606 G A 1.607225 -5.7786e-06
2:180863084 G T 0.052435 5.4234e-05
2:180868642 C A 0.021506 -3.2885e-05
2:180872427 G A 0.100599 4.8017e-05
2:180872645 G A 0.042415 -9.0031e-05
2:180872820 T C 0.476856 1.0391e-05
2:180874305 G A 0.338798 -3.8069e-05
2:180877655 A G 0.020601 -7.5029e-05
2:180897167 T C 0.134702 4.0912e-05
2:180904910 G T 0.701251 1.2154e-04
2:180909095 A G 0.783576 8.2227e-05
2:180915876 G A 0.085610 -2.8246e-05
2:180922263 T C 0.136146 -4.2435e-06
2:180926353 G A 0.026521 -8.3146e-05
2:180928611 T C 0.033191 -1.5355e-05
2:180929311 T C 0.023087 -1.0877e-05
2:180930623 T C 0.129606 -1.6500e-05
2:180932554 G A 0.364365 -8.8966e-06
2:180942325 T C 0.544507 2.8658e-04
2:180951241 A G 0.106977 2.4398e-05
2:180957300 G T 0.155189 -8.9669e-05
2:180959449 A G 0.934991 -4.1950e-04
2:180975081 A G 0.047440 -1.4654e-05
2:180976383 G A 0.192402 8.6124e-08
2:180980054 C T 0.045535 -4.4012e-05
2:180981805 T C 1.667781 -5.6413e-06
2:180989110 G A 0.039303 -2.0328e-05
2:180997880 G C 0.050598 -8.7929e-05
2:181008558 C T 0.255100 -5.2206e-05
2:181014475 T C 0.319463 1.1249e-04
2:181015988 C T 0.069842 -2.4231e-05
2:181021638 T G 0.444197 -4.1573e-05
2:181024408 A C 0.197494 -5.9023e-05
2:181032396 T C 0.066090 2.5825e-05
2:181038285 A G 0.147123 -2.2400e-05
2:181041286 A G 0.100826 6.5105e-05
2:181043495 T C 0.074454 -2.2524e-05
2:181043607 G A 0.075451 1.2661e-04
2:181044989 A G 1.927048 -2.6142e-05
2:181051373 C A 0.022857 2.7727e-05
2:181056467 G A 0.021688 5.9503e-05
2:181063623 A G 0.108207 4.6840e-05
2:181064997 A G 1.788202 -2.1410e-05
2:181068535 A G 0.307785 -1.3594e-05
2:181094241 A G 0.179759 3.2290e-09
2:181106730 A G 1.401899 2.5323e-05
2:181113420 G T 0.072429 -1.3431e-05
2:181121356 C T 0.212120 5.7996e-05
2:181121917 G A 0.592363 -4.9887e-06
2:181128125 A T 0.024353 -2.1008e-05
2:181133580 A G 0.053016 8.7038e-05
2:181140906 T A 0.037346 -1.6227e-05
2:181144516 T C 0.117042 3.4500e-05
2:181151031 A G 0.051390 -3.5075e-05
2:181175458 A T 0.401113 -1.8581e-04
2:181177469 A G 0.071751 -1.4359e-04
2:181192551 G A 1.183353 -4.9106e-05
2:181206632 G A 0.215434 1.0455e-04
2:181214664 A G 0.071387 5.7472e-05
2:181229924 C T 0.084240 5.7078e-05
2:181236161 T C 0.112878 -2.0686e-05
2:181241616 A G 0.118084 1.4841e-04
2:181242422 G A 0.081975 -3.2388e-05
2:181275334 C A 0.514471 -1.2859e-05
2:181287702 T C 1.724124 -1.2545e-04
2:181289446 T C 0.031257 3.9060e-05
2:181301529 G A 0.035797 6.9582e-06
2:181302543 C G 0.056934 2.0480e-05
2:181312739 G A 0.026764 2.9795e-05
2:181313057 T C 0.038975 2.1024e-05
2:181313837 A T 0.073386 1.0983e-04
2:181314447 T C 0.646392 -5.7258e-05
2:181318303 A G 0.027829 9.0754e-06
2:181326637 C T 0.167721 5.2884e-05
2:181330763 A C 0.364183 2.1892e-04
2:181339971 C T 0.677551 2.2626e-04
2:181340072 G A 0.042698 9.1261e-05
2:181340958 T C 0.071712 -3.4466e-06
2:181347513 T C 0.142589 -1.6967e-04
2:181349137 C T 0.576137 3.9916e-04
2:181355881 A G 0.024616 -3.3609e-05
2:181356634 C T 0.045827 -1.1251e-05
2:181366636 T G 0.078278 -2.4439e-05
2:181376438 A C 0.139249 -2.0298e-04
2:181376926 T C 0.101300 1.5752e-05
2:181380647 G A 0.164258 -2.2104e-05
2:181386835 T C 0.067249 -3.1490e-05
2:181403109 G A 1.365121 4.4660e-05
2:181433460 G T 0.429280 -4.9327e-05
2:181434322 C T 0.034155 -2.2379e-05
2:181439251 C T 0.081420 8.9502e-05
2:181443655 G A 0.050851 9.7946e-05
2:181450153 G T 0.126325 4.0963e-06
2:181459547 G A 0.029264 -1.2768e-05
2:181463705 G A 0.242062 6.6486e-05
2:181464744 T G 1.060115 -1.7752e-04
2:181467132 A G 0.207488 9.6426e-05
2:181467746 A G 0.031218 6.1820e-07
2:181476730 T C 0.066009 1.1502e-04
2:181479204 G C 0.115520 -1.1368e-04
2:181481273 G T 0.071682 -8.6427e-05
2:181488851 A G 0.038861 5.3367e-05
2:181493652 T C 0.034226 4.0040e-05
2:181513729 A G 0.163511 7.1471e-05
2:181515383 T C 0.094656 2.4481e-05
2:181521981 C A 0.029471 3.1464e-05
2:181522842 G A 0.069264 -8.3579e-06
2:181524805 G A 0.062750 -2.8933e-05
2:181527956 A G 0.573771 -4.9753e-05
2:181532430 G A 0.167825 -3.9635e-06
2:181539474 G A 1.241081 5.9811e-05
2:181553176 C T 0.182593 7.2739e-05
2:181561429 G A 0.279820 1.3732e-03
2:181564188 A G 0.023350 2.1357e-05
2:181569811 A G 0.071309 3.9064e-06
2:181570108 G A 0.036787 -7.1853e-05
2:181572353 A G 1.711388 -6.4665e-04
2:181579193 A C 0.042480 -3.9450e-05
2:181580502 G A 1.544108 -1.9042e-04
2:181591323 G A 0.105896 1.0064e-05
2:181592062 G A 0.184342 7.8604e-05
2:181594274 G A 1.959516 1.5261e-04
2:181606895 T C 1.323598 2.0020e-04
2:181608247 T C 0.559087 -6.3494e-06
2:181608415 C T 0.149370 -3.1009e-05
2:181608499 T C 0.853876 5.2001e-05
2:181613527 A G 0.022347 2.7355e-06
2:181614966 G C 0.186553 -1.6384e-04
2:181616340 G A 0.045187 -4.0494e-05
2:181618572 T C 0.058531 -7.8016e-05
2:181620305 C A 0.038968 -9.3945e-05
2:181625664 G A 1.463763 -1.0013e-04
2:181625818 G A 0.088418 -1.7544e-05
2:181628138 A G 0.895127 3.2085e-06
2:181635654 C G 0.457479 -6.4909e-06
2:181642191 A G 0.274928 4.0158e-05
2:181642611 G A 0.154689 -2.5332e-05
2:181643204 C A 0.122891 4.7350e-06
2:181643832 A G 0.046168 -5.0968e-06
2:181647026 C T 0.648884 2.6769e-05
2:181653264 G A 0.046947 -1.0517e-04
2:181654870 G A 0.040390 -5.2202e-05
2:181663151 T G 0.602879 2.3503e-05
2:181666576 A G 0.044999 -1.0113e-04
2:181684251 G T 0.330950 -6.7788e-05
2:181684892 A G 0.297295 5.6038e-05
2:181692502 C T 0.057810 -4.6075e-06
2:181719543 G A 0.137266 -3.6424e-05
2:181727329 T G 0.188588 2.2144e-05
2:181727751 T C 0.080095 -1.1827e-05
2:181736055 C T 0.044837 1.3808e-05
2:181744014 T C 0.098606 4.0711e-05
2:181748178 T G 0.051140 -1.1637e-05
2:181766679 G A 0.443169 -7.1856e-05
2:181790236 G T 0.041893 -1.6157e-05
2:181790304 G C 0.138860 2.0539e-04
2:181791099 A C 0.781911 2.3294e-05
2:181791887 T C 1.500031 -3.4614e-05
2:181796833 C G 0.526597 7.6509e-05
2:181799986 G T 0.056840 1.0502e-05
2:181800347 A G 0.986066 -6.3240e-05
2:181805661 G A 1.571496 -1.2898e-05
2:181806786 T C 0.048031 6.5364e-05
2:181811957 C T 0.629507 -4.1454e-06
2:181815638 T C 0.054999 1.2338e-05
2:181817351 G A 0.615729 1.2905e-05
2:181817657 G A 1.938438 -5.1712e-05
2:181822251 G A 0.852237 -1.3233e-05
2:181875025 G A 0.077551 2.5574e-04
2:181877888 A G 0.053847 3.0972e-05
2:181885060 C T 0.027300 -8.4692e-05
2:181899515 A G 1.450747 -1.4346e-05
2:181920763 C T 0.597777 -8.5070e-05
2:181921269 T G 0.045755 3.8377e-05
2:181934630 A C 0.122521 -4.1912e-05
2:181942440 C T 0.776371 5.2777e-05
2:181945736 T C 0.160288 -9.0811e-06
2:181970260 A G 0.023675 3.8363e-06
2:181980960 C G 0.182359 6.5498e-05
2:181982005 G A 0.060316 -7.1954e-05
2:181991389 C T 1.401220 3.1583e-04
2:181996045 G A 0.851390 5.2351e-05
2:181999117 G A 0.035969 1.5208e-05
2:182005326 A C 0.422363 1.9105e-04
2:182014982 A G 0.063370 2.8133e-07
2:182022719 A G 0.075626 1.3191e-04
2:182040402 G A 0.023801 2.6798e-05
2:182055696 C T 0.300612 -2.3346e-05
2:182073419 C T 1.499875 1.4065e-04
2:182092599 C T 0.030117 -1.0207e-04
2:182092751 T C 0.450238 8.7736e-05
2:182098019 G C 0.033577 -1.1188e-04
2:182114713 G T 0.138568 8.2153e-05
2:182129017 G A 0.131729 9.6646e-05
2:182135550 T G 0.023402 -5.5803e-05
2:182159055 T C 0.832269 -2.1303e-06
2:182163279 G A 0.042665 1.3433e-04
2:182166237 A C 0.092754 3.7780e-05
2:182169698 G A 0.107373 -4.3643e-06
2:182180551 T C 0.050971 1.7797e-05
2:182187741 C A 0.325672 -6.5887e-08
2:182197241 A G 0.045129 -7.8750e-05
2:182205676 T C 0.844006 2.9155e-05
2:182217095 T C 0.071312 3.5195e-05
2:182219606 T C 0.147805 1.8572e-05
2:182226778 C T 0.306328 -8.2892e-06
2:182228804 G A 0.031880 5.4322e-05
2:182235092 G T 0.622685 1.4823e-05
2:182238050 T C 0.069196 -1.4986e-05
2:182253027 A G 0.691628 3.7773e-06
2:182253888 C T 0.075788 -8.3017e-06
2:182254572 A C 0.090401 -8.3322e-05
2:182258931 A G 0.021954 4.0165e-05
2:182261869 G A 1.228543 9.5104e-06
2:182270312 A G 0.041994 1.0287e-04
2:182273419 G A 0.475613 -8.4819e-05
2:182289461 A G 0.485737 -1.6703e-06
2:182289969 G C 0.045716 7.5149e-05
2:182294314 G T 0.119466 -8.2145e-05
2:182299407 A C 0.078330 -1.0480e-04
2:182301743 T C 1.032841 -3.9237e-05
2:182303729 T C 0.103199 3.1533e-05
2:182303751 G A 0.708256 7.1216e-06
2:182305424 C T 0.221477 6.8498e-05
2:182305701 C G 0.700599 3.5246e-05
2:182307817 G A 0.086668 7.3581e-06
2:182313246 T C 1.116811 -4.6569e-05
2:182319878 C A 0.041627 2.9843e-06
2:182323665 T C 0.102647 6.0781e-05
2:182325493 T C 0.196527 2.4149e-05
2:182329619 G A 0.043224 2.6464e-05
2:182331265 A G 1.765962 -4.5924e-06
2:182336474 C T 0.687648 -2.5400e-05
2:182337447 T G 0.201091 2.3953e-05
2:182340657 A C 0.043561 1.2060e-04
2:182342624 A G 0.390003 -1.7414e-05
2:182343055 A G 0.119892 -1.1273e-04
2:182343125 C A 0.044983 -3.4668e-05
2:182351312 A C 1.556838 3.3454e-05
2:182351352 T G 1.169156 4.1678e-05
2:182351887 T C 0.033383 -2.3740e-05
2:182352013 T C 0.052507 -6.9479e-05
2:182352568 C T 0.846077 7.4328e-05
2:182352969 T C 0.099911 7.4065e-05
2:182353621 A G 0.741684 -2.5993e-05
2:182355511 A G 0.233035 2.3665e-05
2:182381403 C T 0.031162 -2.0471e-05
2:182388628 G A 0.224505 6.6051e-05
2:182394308 C T 0.020523 -1.4446e-04
2:182395345 A G 1.337214 1.6620e-05
2:182399097 C T 1.138483 -7.4929e-06
2:182401587 T C 0.056375 -4.4096e-05
2:182408184 T C 0.022941 9.9290e-06
2:182416827 T C 0.022844 -7.4167e-05
2:182419821 C T 0.634434 -8.7920e-06
2:182425330 A G 0.038287 2.7666e-04
2:182425874 T C 0.073279 7.4071e-06
2:182430014 G A 0.032730 1.1784e-06
2:182435364 G T 0.175482 -4.6505e-05
2:182445276 C T 0.064691 -1.3388e-04
2:182448786 T C 0.091189 -7.1131e-05
2:182449857 G A 0.826281 -2.7083e-05
2:182455534 G C 0.153238 3.2281e-05
2:182455994 T C 0.433399 8.6915e-05
2:182468803 G T 0.279654 4.6108e-05
2:182469602 C T 0.139717 6.3860e-05
2:182480016 T C 0.044726 4.2620e-08
2:182485083 C T 0.073565 -8.3439e-05
2:182487154 C T 0.421909 2.5749e-05
2:182489949 A G 0.154387 2.9445e-05
2:182490176 A C 0.028186 -8.8215e-05
2:182491511 T C 0.209854 -9.7055e-05
2:182502192 C T 0.335676 1.5263e-05
2:182507114 G A 1.260215 4.1911e-05
2:182508495 T C 0.059290 -3.6349e-05
2:182511340 C T 0.047330 -6.1018e-05
2:182511989 T C 0.041448 3.8837e-05
2:182512057 G A 0.961337 1.4992e-04
2:182519785 C A 0.031429 -6.1325e-06
2:182521578 A G 0.951327 1.0754e-04
2:182524194 G A 0.148714 -1.5226e-05
2:182530752 T C 0.054769 -1.9192e-05
2:182531911 A G 0.071257 -8.7897e-05
2:182534739 C T 0.303994 -3.8015e-05
2:182542998 T G 0.047518 5.2387e-05
2:182554513 T C 1.956325 5.7237e-05
2:182564755 T C 1.712608 1.3160e-04
2:182580032 A C 0.349327 3.5185e-05
2:182584132 C T 0.042451 3.8395e-06
2:182586519 G C 0.776462 -4.1199e-05
2:182589210 C G 0.029189 -3.8646e-05
2:182603515 G A 0.077752 -1.8611e-05
2:182604418 T C 0.022866 -2.9009e-05
2:182605132 A G 1.975644 5.0190e-05
2:182618588 T C 0.097486 -3.2806e-05
2:182620749 A G 0.052507 9.6841e-06
2:182620951 C G 0.028887 4.0815e-05
2:182622070 T C 0.053665 3.5226e-05
2:182629567 C G 0.029741 -1.1635e-04
2:182639861 C A 0.832120 2.6670e-05
2:182644257 C A 0.035470 -2.4222e-05
2:182644308 C T 0.024074 2.7386e-05
2:182653725 C T 1.688288 -3.6214e-05
2:182659974 A G 0.044009 -1.6957e-05
2:182674684 T C 0.045346 -5.5215e-05
2:182678045 T C 0.032026 -4.7335e-05
2:182682028 G A 0.092699 -3.5804e-06
2:182687502 G A 0.167296 -4.9687e-05
2:182691315 G A 0.029306 -6.6039e-05
2:182698560 C G 0.096250 -8.7246e-06
2:182698659 G A 0.046174 -9.6979e-05
2:182699794 A C 0.143676 -1.5504e-05
2:182710156 G A 0.082312 -1.3506e-04
2:182713162 T G 0.078560 1.1180e-05
2:182718230 C A 0.052571 5.8939e-06
2:182744226 T C 0.035596 -7.0229e-05
2:182745096 G A 0.081748 -4.9420e-05
2:182749568 C T 1.040845 -6.8104e-05
2:182756900 G C 0.058511 9.0810e-05
2:182766083 G A 0.057060 4.5290e-05
2:182767178 G C 0.036463 7.8220e-06
2:182779559 T C 0.098434 6.1937e-05
2:182780126 A G 0.025022 -4.9682e-06
2:182780307 A G 0.047599 -9.6679e-06
2:182780874 T C 0.100722 6.5786e-05
2:182789383 A G 0.026949 3.5516e-05
2:182799275 C G 0.195287 1.5300e-05
2:182800528 A G 0.111595 -3.5493e-05
2:182815579 G A 0.092507 -1.0400e-05
2:182825266 G A 0.052124 -1.0770e-05
2:182836833 T C 0.045171 -2.0700e-05
2:182844231 C T 0.045564 -1.0158e-05
2:182846812 T G 0.044503 5.3901e-06
2:182847007 G T 0.058485 8.5769e-05
2:182850882 G A 0.074892 -1.2715e-05
2:182852729 G A 0.131625 -8.1201e-05
2:182859734 A C 1.499466 7.8550e-06
2:182866231 G A 0.075733 -1.1490e-05
2:182866288 C T 0.483523 1.1720e-04
2:182871889 G A 0.866333 1.1028e-05
2:182903110 G A 0.025502 4.6688e-05
2:182910206 G A 0.223837 -1.7829e-05
2:182919993 T C 0.155322 -1.5017e-05
2:182921723 T C 1.510988 -1.2249e-04
2:182927167 A G 0.052523 5.0463e-05
2:182932232 C A 1.936409 -1.3723e-05
2:182933574 T C 0.026271 8.3110e-06
2:182942451 G A 0.033077 -1.6721e-05
2:182953527 A C 1.258161 1.3510e-05
2:182965672 C T 0.030520 5.4020e-05
2:182968685 C A 0.117405 -4.5229e-04
2:182969662 G A 0.414401 -3.4680e-04
2:182970348 C T 0.823567 1.8560e-04
2:182971169 G A 0.079592 2.4396e-05
2:183006550 T G 0.382713 2.0270e-05
2:183012930 C A 1.422860 1.0224e-05
2:183015057 T C 0.058622 1.0912e-04
2:183022927 G T 0.023178 2.4944e-05
2:183026005 A G 0.030494 1.2789e-04
2:183026067 T C 0.725367 -1.1290e-04
2:183036519 T C 0.345238 -2.4544e-04
2:183043334 C T 0.368468 -2.7672e-05
2:183047522 C A 1.430650 9.2017e-06
2:183052059 A G 0.040030 2.5989e-04
2:183057327 T C 0.068151 1.4698e-05
2:183065667 G A 0.659780 4.1759e-05
2:183085513 T C 0.083848 -1.2110e-05
2:183092956 A G 1.323446 -7.8858e-05
2:183115479 A G 0.026375 1.5778e-04
2:183116900 G A 0.756218 -3.9316e-05
2:183117604 A G 0.253980 -2.1365e-05
2:183127307 T C 0.480650 -5.9044e-05
2:183132358 A G 0.537675 -9.2094e-06
2:183146173 G A 0.173541 1.6240e-05
2:183163828 T C 0.383667 -4.2590e-05
2:183163880 G T 0.048255 -1.7950e-05
2:183166635 C T 0.391285 -2.3195e-05
2:183166835 C A 0.059868 3.0016e-05
2:183173655 G T 0.027498 2.0209e-04
2:183174933 C T 1.974923 -2.1318e-05
2:183175066 T C 0.021217 -3.4721e-05
2:183177121 T C 0.041432 -2.7741e-05
2:183181858 C T 0.974732 -1.1393e-05
2:183183026 T C 0.498427 3.0964e-05
2:183193093 C T 0.026063 -9.0387e-05
2:183208082 A G 0.875311 -3.6809e-04
2:183212028 C T 1.336792 -1.2803e-04
2:183214781 C A 0.045317 1.6757e-04
2:183215590 A G 0.043224 -1.6943e-04
2:183228357 C G 0.029452 2.9599e-04
2:183235574 A C 1.081215 6.8249e-05
2:183242260 T C 0.055496 9.4395e-06
2:183246893 A G 0.037284 1.0707e-04
2:183263387 C T 0.259030 1.3324e-04
2:183272699 T C 0.382191 -4.2291e-05
2:183283295 G A 0.102173 1.7359e-04
2:183306507 T C 0.386900 -3.8815e-05
2:183310334 G A 0.858712 3.3488e-04
2:183317153 T C 1.370191 1.8288e-04
2:183328892 G A 0.336731 1.0419e-05
2:183339263 C T 0.064652 3.6091e-05
2:183339387 A C 0.122654 -5.5925e-05
2:183345968 G T 0.034191 -2.7725e-05
2:183346071 T C 1.362112 3.1275e-04
2:183354938 G A 1.646005 1.8371e-04
2:183356903 T C 0.747214 2.9402e-05
2:183362214 A G 0.042665 1.8637e-04
2:183383268 A G 1.716659 1.2357e-04
2:183387446 G A 0.130551 -5.4865e-06
2:183401673 T C 1.505299 1.0960e-04
2:183403274 G C 0.309642 -3.9398e-06
2:183403277 C A 0.840750 5.6049e-05
2:183403962 G T 1.647482 6.4976e-05
2:183407485 C T 0.031880 5.1306e-05
2:183434603 A C 0.598984 -4.3340e-06
2:183436341 G T 0.065298 6.3822e-06
2:183444432 G A 0.064032 -9.4588e-05
2:183445331 A G 0.058855 3.3421e-05
2:183452523 T C 0.047177 -6.3686e-05
2:183470617 T C 0.880965 3.8355e-05
2:183476298 C T 0.062318 -1.1096e-04
2:183480999 G A 0.062688 2.1469e-05
2:183481873 C A 0.061517 7.7320e-05
2:183485704 G A 0.227177 -2.9705e-06
2:183486996 A C 0.031893 2.1888e-05
2:183490766 G A 0.202892 -1.6497e-05
2:183494837 C T 1.062046 5.2982e-05
2:183497242 C T 1.235629 6.3661e-05
2:183500977 A G 0.078904 -6.4182e-05
2:183502123 C T 0.043798 3.8951e-05
2:183507763 G A 0.111544 4.8931e-05
2:183511699 T A 0.052805 -2.3960e-05
2:183512390 C T 0.201548 -1.0497e-05
2:183520126 C A 0.043091 4.2942e-05
2:183529352 A G 0.259835 1.1810e-05
2:183531424 G A 0.295587 -4.6069e-05
2:183532081 G A 1.035674 -1.4414e-04
2:183533806 T C 1.365274 -7.6522e-05
2:183535117 G A 0.034551 1.6563e-05
2:183537235 C T 0.115649 -9.1967e-06
2:183551038 A G 0.148061 -5.0275e-05
2:183563956 T C 0.088437 -3.4874e-05
2:183566418 G A 0.032006 7.9445e-05
2:183576988 G A 0.047154 -7.1771e-05
2:183582104 C T 0.022941 -8.2886e-05
2:183589360 A C 1.237251 -4.3729e-05
2:183608528 A G 0.025745 -1.9332e-05
2:183616913 C A 0.048745 1.2052e-05
2:183622547 G T 1.255885 -4.4163e-05
2:183623300 A G 0.031542 9.8750e-06
2:183625957 G A 0.175543 -4.0116e-05
2:183632783 A G 0.065834 1.6397e-04
2:183643662 A G 0.098444 8.9888e-06
2:183659474 A G 0.031432 -1.3090e-04
2:183666168 A G 1.093494 -4.0032e-05
2:183677460 A C 0.029020 -9.6266e-05
2:183678433 T C 0.074600 -2.6230e-05
2:183680199 C A 1.106399 -3.0456e-05
2:183683187 G A 0.089265 3.5983e-05
2:183683248 G A 0.052023 -3.4395e-05
2:183687322 A G 1.190954 -7.8679e-05
2:183687574 T C 0.068083 5.0924e-05
2:183689010 C T 1.952012 2.6737e-04
2:183689520 T C 0.219309 2.1722e-05
2:183689708 T C 0.578662 5.1149e-05
2:183690561 A G 0.252381 6.3458e-05
2:183692791 G A 0.165452 -1.7453e-05
2:183694845 G A 0.981317 -4.5118e-05
2:183699584 C G 0.162378 1.9488e-05
2:183699954 C T 0.072883 -7.0527e-05
2:183700883 T C 0.213924 2.1931e-05
2:183703336 A G 0.238758 4.3056e-05
2:183704659 C T 0.172453 -1.4172e-06
2:183716900 A C 1.355702 -1.0659e-05
2:183725221 G A 1.124144 1.7107e-05
2:183726685 T C 0.032535 2.6480e-04
2:183730527 G T 0.503783 1.5374e-06
2:183732967 C G 0.055561 5.9668e-05
2:183747546 C T 0.091644 -1.4671e-05
2:183755369 A G 0.762018 -4.5831e-06
2:183758583 C A 0.033626 -3.7223e-05
2:183759235 A G 1.877424 -4.7537e-06
2:183764930 A C 1.811909 1.2117e-05
2:183766851 T C 0.062786 3.1379e-05
2:183768201 A G 0.203272 -5.7604e-05
2:183772119 C T 0.158591 -1.9696e-05
2:183794869 C T 0.050222 2.9794e-05
2:183796408 G T 0.130177 2.8012e-05
2:183802026 G A 0.127704 6.3000e-05
2:183807862 G A 0.034902 -2.1257e-05
2:183811562 A G 0.057726 1.2718e-04
2:183823543 A G 0.095941 -1.1817e-04
2:183826767 G T 0.056969 -9.1443e-05
2:183828337 A G 0.037430 -5.5802e-05
2:183859473 C T 0.310018 -2.8808e-05
2:183871448 A C 0.414859 3.5324e-06
2:183876826 A G 0.031675 3.0586e-05
2:183883823 G A 0.081501 -1.1964e-05
2:183898692 A G 0.055499 -1.5535e-05
2:183901592 A C 0.045652 1.3896e-04
2:183901677 T C 0.054694 3.7284e-05
2:183906340 G A 0.046778 -1.9929e-06
2:183925091 G A 0.196277 -1.0238e-06
2:183939618 A G 0.049245 9.2399e-05
2:183940667 T C 0.022805 -3.6108e-05
2:183945032 G T 0.203700 -6.3349e-05
2:183957935 G A 1.267716 -8.2790e-06
2:183979483 A G 0.196547 -1.0071e-05
2:183985969 T C 0.197475 -1.0552e-05
2:183989637 T C 1.316227 -3.5297e-05
2:183998817 A G 0.258300 -2.3811e-05
2:183999225 T C 0.034830 -1.4498e-05
2:184005606 A G 1.617693 1.2744e-05
2:184014965 C G 0.055499 6.9173e-05
2:184027033 C A 0.095558 -5.7687e-05
2:184028529 C T 0.344796 -2.1061e-05
2:184036470 T C 1.087405 -7.2379e-06
2:184045550 G A 0.062351 -1.4153e-05
2:184045757 A G 1.662731 -6.5083e-05
2:184058088 C T 0.089508 -2.2626e-05
2:184064736 T C 0.023110 5.9286e-05
2:184074663 C T 0.078872 -6.2207e-05
2:184077474 T C 0.947123 -1.7336e-05
2:184078409 A G 0.213444 3.9665e-05
2:184091944 T C 0.216209 5.1050e-05
2:184094402 C T 0.103202 8.5479e-08
2:184100581 T C 0.252266 -3.6334e-06
2:184113542 C T 0.340165 5.6263e-05
2:184114645 A C 0.285237 3.4306e-04
2:184121030 C A 1.808419 9.0289e-05
2:184121974 T C 0.044171 -2.1079e-05
2:184130272 A G 0.817975 -3.7636e-05
2:184139076 C T 1.023639 -1.4593e-04
2:184140295 T C 1.364092 -5.9177e-05
2:184141374 C T 0.174456 -1.4518e-05
2:184143715 A G 1.048897 -5.7178e-07
2:184144977 T G 0.153281 -1.4561e-05
2:184145116 C T 0.262026 -1.4555e-05
2:184146870 C G 0.722540 3.3317e-05
2:184150220 T A 0.476532 1.9018e-05
2:184152097 C A 0.186615 1.6352e-05
2:184156531 T C 0.100836 -7.9075e-06
2:184158364 A G 0.148733 -1.6024e-04
2:184158568 A G 0.050692 2.9150e-06
2:184162775 A G 0.042623 6.8672e-05
2:184171554 A G 0.125234 -1.1485e-04
2:184180732 T C 0.129145 -1.0916e-05
2:184181744 G A 0.172606 3.1069e-05
2:184183623 C T 0.066947 1.0340e-05
2:184185907 A G 0.124754 -1.0681e-05
2:184191329 T C 0.423801 2.5454e-06
2:184191606 A G 0.127347 -1.7320e-05
2:184194846 T C 0.101560 1.1038e-05
2:184202792 A G 0.125919 -1.7338e-05
2:184207690 C A 1.744952 9.9787e-05
2:184211264 T G 1.012399 -3.8760e-05
2:184218309 G A 0.384226 -2.1480e-04
2:184220831 T C 1.969230 -4.5016e-05
2:184222947 C T 0.059232 5.5618e-05
2:184222951 T C 0.072974 -3.1195e-05
2:184227770 T C 0.123209 7.9623e-05
2:184231249 A G 0.046086 1.6969e-05
2:184240176 T C 0.101193 7.0357e-05
2:184261875 A C 0.025943 2.1534e-05
2:184271123 C T 0.029173 3.7988e-05
2:184274036 T C 0.353878 4.6663e-05
2:184277332 G A 0.055697 -2.9779e-06
2:184287782 C A 0.064022 3.5797e-05
2:184295669 G A 0.028105 1.9852e-05
2:184328772 G T 1.617371 -4.4232e-05
2:184347066 A G 0.042101 6.5793e-05
2:184347302 C T 0.141187 -2.4654e-06
2:184349492 A G 0.463743 4.0587e-06
2:184350162 G A 0.049524 1.3534e-05
2:184352266 G A 0.698645 1.7312e-06
2:184352770 A G 0.108304 3.8440e-05
2:184353132 A G 0.671429 8.7931e-06
2:184355309 A G 0.428021 1.0507e-05
2:184356068 G A 0.020877 -1.8325e-05
2:184357714 T C 0.136834 4.4289e-05
2:184357890 G T 0.982561 -1.9214e-05
2:184358796 C T 0.143076 2.1548e-05
2:184359095 T C 1.702946 -2.1874e-05
2:184359293 G A 0.218556 2.0428e-05
2:184361928 C T 0.050841 -7.8349e-05
2:184365369 T G 0.044619 1.9584e-05
2:184378106 C T 0.965293 1.7538e-05
2:184381320 A G 1.754452 -1.1913e-05
2:184381638 G A 0.337484 2.4422e-05
2:184386464 T C 0.132131 3.1282e-05
2:184391617 G T 1.243863 -4.3814e-05
2:184396011 T G 0.023113 -5.8926e-06
2:184402123 A G 0.070079 8.4973e-06
2:184404720 C T 0.045590 2.1540e-05
2:184405092 T C 0.069845 -1.3520e-04
2:184405847 A G 0.060949 6.5556e-06
2:184419929 G A 0.429767 -5.9731e-05
2:184428002 T C 0.364401 -9.9278e-06
2:184444370 C T 1.406790 1.2274e-05
2:184447386 C A 0.097999 2.2235e-05
2:184457356 G A 0.091949 3.0585e-04
2:184462729 G A 0.336675 6.3629e-05
2:184469557 A G 0.167757 2.1181e-05
2:184471098 T C 0.440218 -5.6062e-06
2:184473338 A G 0.404450 2.3479e-05
2:184492741 C T 0.056005 -3.1589e-05
2:184499853 C T 0.032766 8.6853e-06
2:184507471 C T 0.614603 -3.2461e-05
2:184508638 T C 0.046200 3.1450e-05
2:184511978 A C 0.787906 -7.6220e-06
2:184513143 C T 0.145387 -3.6498e-06
2:184514231 A T 0.201714 1.0806e-05
2:184515328 G A 1.864461 -2.3823e-05
2:184518605 C T 0.170038 1.2175e-05
2:184521711 G A 0.060524 1.9558e-04
2:184533968 C T 0.123160 8.8222e-06
2:184543010 G A 0.036434 -9.6251e-05
2:184545795 C T 0.033162 1.5075e-05
2:184546809 T G 0.638280 -7.2599e-05
2:184560284 G T 1.099018 1.0647e-06
2:184560388 T C 0.064581 7.8946e-05
2:184562043 T G 0.103705 2.8310e-05
2:184566697 A G 0.035340 -9.4656e-06
2:184580858 G A 0.057375 -8.7725e-05
2:184581717 T C 0.095539 3.4485e-05
2:184595846 C T 0.105302 3.1496e-05
2:184611844 G A 0.042240 1.3434e-05
2:184612254 T C 0.067911 2.5188e-05
2:184616798 T G 1.256814 -1.1264e-05
2:184620740 G A 1.362142 -9.8210e-06
2:184651493 T C 0.056278 3.8602e-05
2:184683341 T C 0.040718 2.6801e-05
2:184691551 T C 0.039014 1.3571e-05
2:184701773 G A 0.798883 -1.8107e-04
2:184701816 T C 0.055470 7.7967e-06
2:184723500 G A 0.072692 -7.2673e-06
2:184725750 T C 1.597235 -1.0713e-05
2:184734922 T C 0.151366 1.6674e-05
2:184738268 C A 1.755176 -4.1186e-05
2:184761184 C T 0.139304 -8.9477e-05
2:184785105 C A 1.719268 -1.1561e-04
2:184793800 T C 0.763157 5.0208e-05
2:184807267 G A 0.090384 -8.1051e-06
2:184814072 C T 1.746637 -2.7970e-04
2:184817030 T C 0.123683 -1.3819e-04
2:184822666 C T 0.041081 4.0859e-05
2:184828432 C T 0.222480 -1.4109e-05
2:184833189 T C 0.047028 7.1559e-07
2:184845759 G A 0.034879 2.0912e-05
2:184845796 G A 0.104851 -9.1732e-05
2:184848786 G A 1.266577 -5.1593e-04
2:184855828 G A 1.921560 -4.3734e-05
2:184862190 A G 0.033048 1.1186e-05
2:184880150 A G 0.574109 -9.5220e-06
2:184881731 T C 0.255515 2.9117e-05
2:184892081 A G 0.153183 -1.0897e-05
2:184895085 T C 0.042549 -5.9414e-06
2:184906718 T C 0.048031 9.6323e-06
2:184909755 G A 0.645100 1.4255e-05
2:184912342 A G 1.104932 -4.7238e-06
2:184912648 C T 0.434015 4.2084e-06
2:184923370 A G 0.092676 -2.1940e-05
2:184940198 G A 0.036589 7.9391e-06
2:184976157 T G 0.021776 -1.8258e-05
2:184986097 A C 0.134897 1.7526e-05
2:184988773 A G 0.038962 1.1425e-04
2:184989114 T C 0.915484 -8.1837e-08
2:185002921 C T 0.464944 1.6064e-05
2:185004430 G A 0.030721 -2.7943e-05
2:185011675 A G 0.020562 2.5259e-05
2:185020122 G A 0.105153 -1.0136e-04
2:185029154 C T 1.459238 6.9773e-06
2:185030573 G A 0.043847 1.9471e-05
2:185043362 G A 1.832204 1.1001e-05
2:185075381 A G 0.035470 -9.4763e-05
2:185075691 A G 0.527733 1.5620e-06
2:185087961 A G 0.359853 8.5370e-06
2:185099836 G A 1.248459 -1.8444e-05
2:185106843 G A 0.054840 1.0197e-05
2:185106990 G T 1.624921 -7.4251e-06
2:185107332 G A 1.081718 -1.2971e-05
2:185135472 A G 0.178266 -2.4315e-05
2:185141092 G T 0.127321 7.5265e-05
2:185142749 G A 0.363907 1.3342e-05
2:185144106 T C 0.166277 -1.1053e-05
2:185145103 G T 0.031468 -1.2041e-05
2:185172013 C G 0.031198 -2.6642e-05
2:185175392 A G 0.037881 -5.9333e-05
2:185179149 G C 0.039507 -2.7455e-05
2:185191161 A G 0.477820 1.8608e-06
2:185198836 C T 0.054762 7.3499e-05
2:185201390 C A 1.103270 2.4110e-05
2:185204448 G T 0.051994 -2.0121e-05
2:185205871 A G 0.057862 8.9393e-05
2:185207659 G T 0.327006 1.7220e-05
2:185209227 A G 0.023957 5.4725e-05
2:185209989 C T 0.059618 6.5606e-05
2:185214225 T C 0.371700 1.2635e-06
2:185227863 A C 0.237732 6.8172e-05
2:185228736 T G 0.334699 -5.5227e-05
2:185229120 T G 1.775631 -1.3153e-05
2:185234102 T C 1.005067 -4.3205e-05
2:185257322 C T 0.055418 7.8099e-05
2:185266750 C T 0.181421 3.0574e-06
2:185279829 T G 0.391071 1.5908e-05
2:185281705 A G 0.838524 2.4724e-05
2:185283979 C T 0.315636 2.9101e-05
2:185286708 G T 0.035005 7.3054e-05
2:185287387 G A 0.482134 -1.9824e-05
2:185296258 C T 0.475000 9.4946e-05
2:185304462 G A 0.024032 -1.0580e-04
2:185314106 A G 0.363310 4.4780e-05
2:185315592 T C 0.041445 3.5379e-05
2:185315953 G C 0.029686 2.0256e-05
2:185327680 C T 1.062013 2.4075e-05
2:185344637 T C 0.025638 2.5640e-05
2:185351514 A G 0.199737 -2.0854e-05
2:185383451 A G 0.531193 -2.0085e-05
2:185389340 T C 0.064198 4.7523e-05
2:185398913 G A 0.066898 -1.4260e-04
2:185401265 C A 0.505422 -3.3157e-05
2:185404338 A G 0.027664 1.0505e-04
2:185418612 A G 0.062396 7.6083e-05
2:185425935 G T 0.098148 1.5331e-07
2:185432834 C A 0.649676 2.7425e-07
2:185443672 A G 1.131148 -1.8180e-05
2:185445333 A G 0.568844 4.0287e-06
2:185448231 C A 0.271277 1.0516e-04
2:185451093 T C 0.076003 -1.0994e-05
2:185452728 C T 1.971288 1.4070e-04
2:185462041 C T 0.640634 -1.9038e-06
2:185471113 G A 0.230422 3.0052e-05
2:185474546 A G 0.052620 2.4348e-05
2:185478036 A G 0.801814 -3.6623e-05
2:185487715 C T 0.324793 4.2495e-05
2:185496411 A G 0.067291 -6.7602e-08
2:185498003 G C 1.759282 -4.7473e-06
2:185532849 T C 0.144264 -2.2559e-05
2:185548223 A C 0.163592 1.1016e-05
2:185548628 C T 0.076236 -6.2025e-05
2:185555448 A G 0.023470 -1.2559e-06
2:185569891 T C 0.299667 2.7075e-05
2:185578958 G C 0.055424 9.3028e-05
2:185606004 G A 0.457349 5.0456e-05
2:185609452 C A 0.026995 -4.1767e-05
2:185609477 A G 0.052672 -3.0396e-05
2:185634294 A G 0.037832 1.1274e-06
2:185641160 C A 0.068135 1.8296e-05
2:185651328 T C 0.143764 -2.0190e-05
2:185670496 T C 0.042837 -1.9644e-05
2:185702685 G A 0.047154 -7.1427e-05
2:185724450 G A 0.296993 2.1691e-05
2:185727845 A C 0.387140 -4.9261e-05
2:185729304 C T 0.451870 3.8839e-05
2:185747009 A G 0.074250 -1.4005e-05
2:185765063 A G 0.151723 2.9622e-05
2:185767753 G A 0.060562 1.2189e-04
2:185769746 G T 0.031195 -3.6512e-06
2:185778428 C A 0.791938 -5.4087e-05
2:185800905 T A 1.242597 -1.5447e-06
2:185801103 C A 0.067054 6.5895e-05
2:185801756 A G 0.150531 3.5278e-05
2:185802243 A C 1.166611 -1.7862e-05
2:185802363 G A 1.394051 1.8599e-05
2:185803364 G C 0.336516 5.5694e-05
2:185803445 A G 0.067671 7.9166e-06
2:185834395 T C 1.217478 -3.1841e-06
2:185838138 C T 0.345023 1.6124e-05
2:185842019 T C 0.028206 -1.3754e-05
2:185870109 A G 0.093562 2.2989e-05
2:185874887 G A 0.173297 8.8968e-05
2:185875202 A G 0.047203 -4.7009e-05
2:185906287 C T 0.043224 5.7437e-06
2:185932256 T G 0.389003 -4.3219e-06
2:185940622 C A 0.036859 6.3488e-07
2:185941797 T C 0.044954 4.9905e-06
2:185967875 G A 0.022328 -5.7379e-05
2:185971743 C T 0.070546 -1.3793e-05
2:185982523 T G 0.066775 1.1686e-04
2:185987048 T C 0.172051 -3.3835e-05
2:185992761 T C 0.234950 -5.0572e-05
2:186018901 G T 0.037086 -1.6245e-05
2:186022411 A G 1.605742 7.0069e-05
2:186027175 C T 0.131154 4.6010e-05
2:186031626 C T 0.386787 1.2207e-04
2:186037370 A G 0.049374 -6.8323e-05
2:186042615 T C 0.299460 9.4381e-06
2:186054955 A G 0.065249 3.1724e-05
2:186055496 G T 0.032626 -2.7141e-06
2:186096049 C T 0.332449 1.5505e-05
2:186103938 A T 0.083383 8.3665e-06
2:186109196 T G 0.080491 8.2474e-05
2:186109320 A G 0.502141 -4.9510e-05
2:186109482 G A 0.066314 6.0782e-05
2:186119486 T C 0.021617 -1.9715e-04
2:186121778 A G 0.055684 2.7458e-05
2:186126394 T C 0.053214 -7.8281e-05
2:186146726 A G 0.790659 -6.3866e-05
2:186148995 C A 0.329181 7.9305e-06
2:186163942 A G 0.025366 -7.4050e-05
2:186165973 G A 0.056317 1.0487e-05
2:186166532 T C 1.121674 -4.5715e-05
2:186169801 T C 1.758344 -4.5246e-05
2:186182283 C A 0.121648 -2.0733e-05
2:186190812 A G 0.585651 5.8563e-06
2:186196317 A G 0.500579 -8.7711e-05
2:186206092 T C 1.059462 -2.3493e-05
2:186208756 T C 0.354667 3.3049e-05
2:186216437 T G 0.843980 -7.5870e-05
2:186216568 C A 0.344374 -4.7573e-06
2:186220642 A C 1.621844 1.2058e-05
2:186221120 G A 0.024346 -9.8889e-05
2:186221717 G C 0.220205 3.0227e-05
2:186222851 T A 0.171934 7.1981e-05
2:186226239 A G 0.086042 -4.8208e-05
2:186235831 T G 0.060670 -1.8059e-05
2:186236595 T C 0.216203 2.9200e-05
2:186246020 G A 0.114945 1.4892e-04
2:186249631 C A 0.274951 2.4149e-05
2:186253296 C T 0.540713 2.5377e-05
2:186260251 C T 0.092601 -7.4597e-06
2:186266652 C T 0.194495 3.9327e-05
2:186272255 G T 0.495759 1.1071e-05
2:186291074 C T 0.289778 5.2579e-05
2:186305213 A G 0.082737 -4.2005e-05
2:186326993 G T 0.840575 6.7989e-05
2:186328225 T C 0.496055 1.8291e-05
2:186336045 C T 0.418426 1.1609e-05
2:186386138 A G 0.052094 -3.2233e-05
2:186389800 G T 1.140424 -5.3534e-05
2:186395289 G T 0.159792 -1.0448e-05
2:186433551 A G 0.510904 1.4603e-05
2:186442109 C T 0.042266 -5.4933e-05
2:186460159 T A 0.035337 2.5379e-05
2:186465769 T G 0.020195 8.2184e-07
2:186466872 C T 0.036109 4.3714e-05
2:186475571 T C 0.061384 4.7481e-05
2:186475997 C T 0.173586 -6.6835e-05
2:186482647 G A 0.605498 3.4610e-05
2:186485616 A C 0.064292 1.4111e-04
2:186505448 G A 0.052633 -2.7388e-05
2:186527045 C A 0.093513 2.5180e-05
2:186533360 T C 0.265782 1.1732e-05
2:186546141 C T 0.255593 2.4792e-05
2:186554772 G A 0.045083 1.8000e-05
2:186557138 T C 0.027284 -6.0223e-05
2:186587183 A C 0.050991 1.2308e-04
2:186591073 T C 0.047102 6.0421e-05
2:186592940 A G 0.071017 3.8351e-05
2:186641176 T C 0.037264 -5.1163e-06
2:186654867 C G 0.073214 -6.3527e-06
2:186658056 A G 1.062244 2.1135e-05
2:186659184 A C 0.197209 -2.6549e-05
2:186660561 G A 0.047654 -6.3489e-06
2:186661567 A G 0.166754 -1.5787e-05
2:186667360 C A 0.246823 2.1326e-05
2:186668935 G A 0.679797 -3.0266e-05
2:186670780 A T 1.073607 1.2544e-05
2:186670979 C T 1.752252 -1.8800e-05
2:186671256 C T 0.055866 -7.9466e-05
2:186671912 A G 1.076132 1.4157e-05
2:186676845 T C 0.029916 2.4186e-05
2:186678633 T C 0.185076 -8.4880e-05
2:186697688 A C 0.152411 -3.0660e-05
2:186702554 A G 0.030974 3.4113e-05
2:186745559 G A 0.622269 -1.0789e-05
2:186746683 G C 0.155176 -9.5856e-06
2:186754898 A T 0.030792 3.4033e-05
2:186760679 A G 0.615554 -1.7315e-05
2:186782447 T C 0.038183 -7.8888e-06
2:186799161 T C 0.073666 -3.8334e-05
2:186800905 G A 0.254194 -5.6922e-05
2:186822460 C T 0.694646 2.0234e-06
2:186824561 A G 0.035275 3.9626e-05
2:186834192 T C 0.052253 1.8587e-05
2:186845377 A G 0.066424 1.5740e-06
2:186851224 G A 0.271566 1.2256e-05
2:186853010 A G 0.023905 4.1256e-05
2:186865606 A G 0.191055 1.1039e-04
2:186870648 A G 0.022146 -5.4316e-05
2:186871687 T C 0.052244 -2.3860e-05
2:186880577 C T 0.867508 5.9835e-05
2:186880719 T C 1.462974 1.3364e-05
2:186880879 A G 0.062679 -1.8750e-05
2:186881807 G C 0.031672 1.0383e-05
2:186884914 T C 0.205703 -6.1774e-05
2:186911137 A G 0.147893 2.1767e-05
2:186913930 C T 0.053376 7.4224e-05
2:186944130 G A 0.039478 -3.9608e-05
2:186973326 A G 0.084889 1.5208e-05
2:186996950 C T 0.331726 -6.6937e-05
2:187000522 C T 0.023376 -7.0270e-05
2:187006541 C T 0.085655 -5.2829e-05
2:187013445 C A 0.070099 -1.9494e-05
2:187013685 G T 1.963437 6.5850e-06
2:187014815 G A 0.659628 -6.1595e-06
2:187028547 T C 0.278073 5.5581e-06
2:187037194 C G 0.027154 6.6295e-06
2:187040426 A G 0.090371 3.4507e-06
2:187040885 C T 0.327435 4.3008e-05
2:187045181 T C 0.046375 -2.1287e-05
2:187062704 G A 0.224609 -5.1098e-05
2:187072327 T C 0.196027 -4.6231e-05
2:187085439 G A 0.207777 -5.5325e-05
2:187101443 A G 0.184417 2.3098e-05
2:187107186 G A 0.039971 4.2697e-05
2:187116672 C G 0.208458 -1.4860e-05
2:187141788 G T 0.053854 -2.2945e-05
2:187156914 A G 0.665120 -3.2199e-05
2:187212046 T C 0.044782 -9.0959e-05
2:187215705 A G 0.108369 1.1717e-07
2:187243523 C A 0.100002 1.6431e-06
2:187253239 T C 0.101939 -7.4305e-07
2:187288824 T C 0.083536 2.8238e-05
2:187295145 A G 0.021428 1.7466e-05
2:187298747 A G 0.622441 6.8315e-06
2:187299155 C T 0.712365 1.8981e-05
2:187334936 T G 0.058125 -3.1844e-05
2:187339371 C T 0.049001 -1.1996e-05
2:187363779 A G 1.432724 1.6979e-05
2:187365322 C T 0.154757 -5.9338e-05
2:187382906 A G 0.632526 -5.4211e-05
2:187389893 C T 0.127113 6.8437e-05
2:187408302 T C 0.158036 -4.0251e-06
2:187411029 T C 1.567013 6.6194e-06
2:187414792 T C 0.025314 -7.3454e-05
2:187416599 T C 1.523757 -9.1730e-06
2:187437637 C T 0.064461 2.6229e-05
2:187441594 T C 0.060439 1.2618e-04
2:187449871 T C 0.451594 -1.5927e-05
2:187450990 G A 0.030143 -8.5434e-05
2:187460541 G A 0.021305 1.3861e-05
2:187472984 C T 0.135556 4.7557e-05
2:187473707 C A 0.034382 1.2843e-05
2:187475357 A C 1.492767 -1.3782e-05
2:187484440 G A 1.492780 -6.9051e-06
2:187493431 A G 0.236570 -6.8163e-05
2:187494401 A G 0.041354 2.7058e-05
2:187496919 A G 0.139577 7.6492e-05
2:187500682 G A 0.725445 1.5012e-05
2:187516376 A C 0.048709 9.2506e-06
2:187519338 T G 0.557023 -1.7995e-04
2:187532010 T G 0.740538 3.6609e-05
2:187532373 G T 0.219611 4.0192e-05
2:187536155 T C 0.470865 3.8183e-05
2:187539721 A G 0.453178 1.2526e-05
2:187541377 A G 0.584729 -1.5746e-04
2:187558960 A G 0.470118 3.7166e-05
2:187560627 A C 1.131862 -7.8322e-05
2:187571121 T C 0.060524 1.2161e-05
2:187577810 A G 0.158863 2.3481e-05
2:187578087 A G 0.773479 -1.5038e-04
2:187587630 C G 0.025732 -5.4173e-05
2:187621226 T C 0.099924 8.5903e-06
2:187621427 A C 0.363732 2.6548e-05
2:187626338 T C 0.610341 -6.2206e-04
2:187626344 A G 0.036726 2.2348e-06
2:187644547 T C 1.160869 -3.6981e-05
2:187668449 C T 0.201211 -2.3433e-05
2:187672675 T C 0.117506 -3.1620e-05
2:187674756 T C 0.064548 -1.2686e-05
2:187684426 T C 0.187335 1.5246e-04
2:187685195 C T 0.438329 5.2711e-06
2:187697883 G A 0.234236 1.8866e-04
2:187698707 T C 0.227741 1.3130e-04
2:187698751 A G 0.594664 -2.2750e-05
2:187705356 T C 0.040871 -2.3242e-05
2:187716737 A G 0.170431 3.3348e-04
2:187723368 C A 0.654048 -1.1618e-04
2:187735679 G A 0.130444 2.3508e-04
2:187738016 G T 0.048995 -7.9757e-06
2:187747733 C T 0.566023 4.2626e-05
2:187754990 T C 0.030786 -6.1265e-06
2:187758191 A C 0.070131 1.5017e-05
2:187781679 T C 0.896662 -2.1200e-05
2:187784328 C A 0.030267 -4.2835e-06
2:187796870 T C 0.144991 -2.0047e-04
2:187802198 G T 0.411756 -5.7723e-05
2:187809924 A G 0.087879 6.9238e-06
2:187810292 C T 1.402626 -1.2216e-04
2:187827911 T C 0.133650 9.9324e-05
2:187843494 A G 0.163557 -1.7727e-06
2:187843646 A G 0.404382 7.9914e-05
2:187865727 T C 0.080767 -4.4345e-04
2:187871643 A G 0.024350 -1.5639e-04
2:187873808 A G 1.949957 9.2864e-05
2:187875589 G A 0.375420 1.1465e-04
2:187884115 G A 0.052078 3.8306e-05
2:187885799 A G 0.115604 -3.4746e-05
2:187888255 T C 0.071364 5.3807e-05
2:187896374 G A 0.037063 3.7110e-05
2:187908848 G A 0.225502 -8.4352e-05
2:187912803 T C 0.212645 4.7578e-05
2:187932568 A G 0.141291 -1.1613e-04
2:187942514 C T 1.738785 -1.4838e-05
2:187956733 A G 0.374845 1.4950e-04
2:187969165 T C 0.056570 -2.3813e-05
2:187972301 G T 0.030296 -2.7579e-05
2:187984451 T C 0.096892 -3.9215e-05
2:187987400 C A 0.040864 -6.2192e-06
2:187988788 G A 0.115133 2.1367e-05
2:187994172 A G 0.065749 -8.8032e-05
2:188018394 G T 0.094055 -4.7827e-05
2:188021999 T G 1.285389 -7.3761e-05
2:188073456 T C 0.071215 6.2074e-05
2:188096571 C A 0.079271 -4.8529e-06
2:188116107 T C 0.071611 1.2736e-05
2:188127592 T C 1.340862 -2.5144e-05
2:188145507 C T 0.116107 -3.9084e-05
2:188156025 G A 0.231059 5.0705e-05
2:188165780 C T 0.109499 -4.3631e-06
2:188178995 T C 0.112274 2.7626e-04
2:188179885 A G 0.049618 -6.5146e-05
2:188184710 G A 0.070355 2.0414e-05
2:188184804 A G 0.403343 -2.9109e-05
2:188186079 G A 1.353982 2.9021e-04
2:188196469 C T 1.329518 7.4019e-04
2:188210406 T C 0.025417 -5.4613e-05
2:188218946 G A 0.049443 8.1148e-06
2:188238334 A C 0.223295 7.2025e-05
2:188257827 A G 0.071241 3.1025e-05
2:188268001 C A 0.369902 1.3703e-04
2:188300335 G A 0.073588 -3.7692e-05
2:188318379 C T 0.045083 -7.4571e-05
2:188331521 T C 0.025856 -2.0265e-05
2:188343497 C T 0.588085 -1.2981e-04
2:188343762 G T 0.044856 -1.9234e-04
2:188345601 A G 0.105633 1.2351e-04
2:188349145 A G 0.116075 3.3497e-05
2:188357273 T G 0.066859 1.3332e-04
2:188370232 C T 0.604307 -1.8218e-05
2:188381563 C T 0.115416 6.2130e-05
2:188388402 C G 0.185884 -2.3899e-06
2:188391715 T C 0.093562 4.6762e-06
2:188395700 A G 0.259813 1.1162e-03
2:188408848 T C 0.944459 -3.2019e-05
2:188415764 G A 0.072065 -3.7585e-05
2:188416008 T C 0.042188 1.1282e-05
2:188448778 T C 0.211977 1.3811e-05
2:188455890 C T 0.091955 1.6346e-05
2:188460461 C T 1.155040 -1.4989e-05
2:188480127 C T 0.856067 2.2080e-05
2:188480447 T C 0.033678 -4.7477e-05
2:188482933 G A 0.369565 6.5375e-05
2:188485574 A G 0.070274 5.2804e-05
2:188486284 C T 0.073292 -3.3551e-05
2:188491460 T C 0.119171 4.2133e-05
2:188509060 G A 1.754874 -1.4032e-05
2:188517373 G A 0.045200 -9.8232e-05
2:188526925 C T 1.507723 -9.3830e-05
2:188530061 G A 0.247946 2.3345e-05
2:188530745 T G 0.298304 1.2231e-05
2:188545602 C T 1.174943 1.2752e-05
2:188551489 T C 0.068596 1.2276e-05
2:188565461 C T 0.233019 4.7054e-05
2:188578212 T G 0.024415 -5.5804e-05
2:188587072 G T 0.312959 -2.1062e-05
2:188602123 A C 0.402600 2.9393e-06
2:188604168 G C 0.046070 1.6813e-05
2:188604301 C T 0.052653 1.1018e-04
2:188645579 A G 0.344657 -2.4131e-05
2:188646626 C A 1.866220 1.7029e-04
2:188649587 T C 1.001214 1.6548e-04
2:188654499 G C 0.029932 -7.1711e-06
2:188665661 A C 0.027345 -3.0014e-05
2:188665869 C A 0.105578 -1.4590e-06
2:188665909 C G 0.027865 -4.1024e-05
2:188665973 T C 0.889531 4.8110e-06
2:188670717 A C 0.284438 -2.0263e-05
2:188672726 A G 0.024220 -6.0077e-05
2:188675156 A G 1.177078 2.2335e-05
2:188680373 A G 0.033256 -4.5820e-05
2:188703907 A G 0.067930 -2.9759e-05
2:188707867 T C 0.195482 8.4842e-05
2:188713756 T C 1.419014 1.1198e-05
2:188720150 T C 0.101848 1.2698e-04
2:188726693 A G 0.060170 -1.4445e-05
2:188740617 C T 0.032668 3.3447e-05
2:188745248 T C 0.483750 1.3471e-05
2:188761539 C T 0.479771 1.2579e-05
2:188780717 C T 0.286850 1.0285e-05
2:188796294 C T 1.137250 -3.1942e-05
2:188800394 T C 0.930077 2.1240e-05
2:188800839 C T 0.072043 4.8074e-05
2:188805747 A G 0.061832 1.0003e-05
2:188824745 G T 1.895389 1.9047e-05
2:188827204 G A 0.230283 -2.2785e-05
2:188841235 A C 0.022026 -1.4019e-05
2:188841439 T C 1.049306 5.2771e-04
2:188848937 T G 0.289677 -7.4801e-05
2:188854032 C T 0.099184 -1.7426e-06
2:188854434 C A 0.106350 -2.0342e-05
2:188873513 G A 0.030328 5.6640e-05
2:188877237 G A 1.662533 5.8065e-05
2:188882741 T C 0.088966 2.8779e-05
2:188892386 A G 0.059553 -4.9752e-06
2:188893936 T C 0.427793 -1.7561e-05
2:188896599 C A 0.034084 1.3546e-04
2:188897117 T C 0.034979 -8.5536e-05
2:188907395 C G 0.274461 -2.1672e-05
2:188909136 A G 0.065830 9.9850e-05
2:188913557 G C 0.119246 -7.1557e-04
2:188914646 C A 0.170120 -2.6473e-04
2:188916374 A G 0.441104 -1.7665e-04
2:188929243 T C 0.093802 1.3751e-05
2:188937490 G A 0.707551 5.0952e-05
2:188946354 G A 0.024966 -4.9019e-05
2:188946444 C T 0.557315 -1.6098e-04
2:188948378 G A 0.033415 9.6855e-05
2:188949715 G T 0.086642 1.4710e-06
2:188950442 A G 0.266639 -1.6591e-05
2:188962185 T C 0.043428 -9.4353e-05
2:188966511 T C 0.071413 4.0139e-05
2:188970013 A C 0.020935 -4.0189e-05
2:188976485 G C 0.055032 -3.9699e-06
2:188984294 G C 0.049296 4.7942e-05
2:188987522 G A 0.070011 1.2275e-05
2:188998922 A G 0.183813 4.7055e-05
2:189033389 C T 0.035710 -3.8726e-05
2:189044856 C A 0.077184 6.6727e-05
2:189050282 C T 1.961447 7.1579e-05
2:189054997 G T 1.962771 7.0681e-05
2:189058302 A C 0.269819 -6.3763e-06
2:189069658 A G 1.624739 3.8238e-05
2:189080123 G A 0.101115 -1.5632e-05
2:189088765 T C 0.986296 4.4648e-05
2:189118834 A C 0.047158 2.5050e-05
2:189134536 A G 0.356945 -3.8846e-05
2:189140451 G A 0.965128 -4.7300e-05
2:189159003 A G 1.398835 7.2062e-06
2:189159635 T C 0.023379 1.1295e-04
2:189173390 T C 0.057278 -7.1934e-05
2:189181479 G A 0.309807 -1.2570e-05
2:189181674 A C 0.390990 -3.4417e-05
2:189186915 G A 0.036141 2.0270e-06
2:189204757 A G 0.043444 9.3630e-05
2:189205885 G T 0.137808 3.3483e-05
2:189210795 A G 0.049050 6.8880e-06
2:189230015 C G 0.300054 1.3949e-05
2:189235684 G T 0.080498 2.5677e-06
2:189268739 T C 0.100768 7.4087e-05
2:189269843 A C 0.057326 2.1911e-05
2:189314121 G A 0.052101 -1.1090e-04
2:189331323 A G 0.024022 1.4046e-04
2:189352439 G C 0.021675 7.9138e-05
2:189377661 C T 0.051857 -1.0602e-04
2:189383738 C A 0.026859 -1.5301e-05
2:189390725 T C 1.929671 -4.4328e-05
2:189414364 T C 0.763547 3.2205e-05
2:189429982 C T 0.049160 2.2206e-07
2:189430582 G T 0.432409 -9.9036e-05
2:189468989 G T 0.037294 4.1087e-05
2:189476230 G T 0.094377 -1.2387e-05
2:189477117 G T 1.415372 2.4902e-06
2:189492762 C T 0.023736 -1.0915e-04
2:189496028 A G 0.029666 3.0286e-05
2:189501952 T G 1.767241 -9.6193e-05
2:189512539 G A 0.019991 1.0130e-04
2:189524544 C T 0.031312 -3.0391e-05
2:189525976 G T 0.073318 1.6543e-05
2:189532566 A G 0.070868 1.0585e-04
2:189550791 A G 0.111949 6.7879e-05
2:189558987 C G 1.767938 -9.1737e-05
2:189599497 C A 0.060429 -2.0529e-05
2:189607681 G A 0.159681 4.0495e-05
2:189614410 T C 0.078924 7.9642e-06
2:189617992 C T 0.403525 -1.1895e-04
2:189621981 C T 0.438511 -1.1029e-04
2:189627928 C T 1.378581 5.4532e-05
2:189631806 G A 0.103630 9.0943e-05
2:189634564 T G 1.355553 2.9857e-05
2:189650206 G T 1.356650 2.6932e-05
2:189655071 C T 0.106269 -4.8650e-05
2:189655623 G A 0.092088 1.1342e-04
2:189668216 T C 1.354962 3.0541e-05
2:189671922 T C 0.034457 -3.6626e-05
2:189675612 G A 0.039663 6.3102e-05
2:189677067 T C 0.079235 -6.4564e-06
2:189682738 G T 0.061510 2.7875e-06
2:189683752 G A 0.231305 1.3419e-05
2:189685886 G A 0.105386 -4.5198e-04
2:189705467 G A 0.048021 2.0472e-05
2:189712388 T C 0.070306 -1.0226e-05
2:189715640 G A 0.103861 8.6368e-05
2:189717071 C T 0.275321 -3.7233e-05
2:189746818 A G 0.667469 -2.6947e-05
2:189760990 C A 0.086567 -1.2401e-04
2:189762129 A G 0.044963 -1.1345e-05
2:189765273 C G 0.776218 1.1893e-05
2:189765787 A G 1.692170 4.3730e-05
2:189776615 T G 0.233701 3.3692e-05
2:189789721 G A 0.051857 1.9005e-05
2:189796272 A G 0.132940 -4.9884e-05
2:189802107 G A 0.410140 -9.3536e-06
2:189807653 A G 0.062439 -2.2271e-06
2:189818614 A C 0.036648 2.3719e-05
2:189821391 G A 0.124673 4.6877e-05
2:189823217 A G 0.071978 -4.4992e-05
2:189827546 T C 1.201561 -1.0077e-06
2:189832739 T C 0.034892 -1.2347e-04
2:189837995 T C 0.115828 -1.0428e-05
2:189841569 C A 0.100453 5.0702e-05
2:189848940 G A 0.144173 2.4642e-06
2:189853017 G A 0.034262 3.7222e-04
2:189860128 T C 0.882848 2.4568e-05
2:189862352 A G 0.036158 -6.5731e-05
2:189864080 A G 0.488934 -9.0690e-05
2:189864582 C T 0.587062 4.5875e-05
2:189875125 G A 0.056914 -5.9408e-05
2:189879709 T C 0.039920 -5.3494e-05
2:189880522 G A 0.091404 -3.0526e-05
2:189880948 G C 1.556510 3.2349e-04
2:189881782 G C 0.065412 -2.6909e-05
2:189882065 G T 0.851001 1.5214e-04
2:189882901 A C 1.829731 -2.2623e-05
2:189883644 G A 1.588517 -2.7061e-05
2:189889314 A G 0.038134 2.9997e-05
2:189890109 C T 0.097473 7.5935e-05
2:189895996 C T 0.041335 -6.2843e-06
2:189896059 A G 0.033840 1.5445e-05
2:189899079 G A 0.052341 -5.4841e-05
2:189918622 A G 0.048375 -6.1142e-05
2:189932764 A G 0.114517 1.8711e-05
2:189935601 C T 0.030007 3.1170e-05
2:189940142 G T 0.064899 -1.6806e-05
2:189941473 A G 1.638222 6.5173e-06
2:189948965 T C 0.033840 1.4807e-04
2:189958909 T C 0.279654 -3.1777e-05
2:189996292 G A 1.846710 -1.8514e-05
2:190008673 T G 0.052292 6.7090e-06
2:190012119 A G 0.114007 1.6779e-05
2:190012840 C T 0.051013 6.7143e-05
2:190033072 T G 0.031283 6.7537e-05
2:190035720 T C 0.021685 -6.6745e-06
2:190047094 C T 0.394249 -4.3606e-05
2:190048847 A G 1.383054 3.2853e-05
2:190054777 A G 0.115257 2.5702e-06
2:190058461 C T 1.777166 -2.6336e-07
2:190063326 G A 0.036885 2.8675e-05
2:190082272 G A 1.836180 -5.8680e-06
2:190112275 A C 0.042377 -1.3466e-04
2:190112913 C G 0.207141 -5.7838e-05
2:190120033 G A 0.385621 -3.4471e-05
2:190137632 T C 0.061195 -1.7875e-05
2:190137793 T C 0.044107 3.1477e-05
2:190147326 A C 0.044856 6.6862e-05
2:190152443 T C 0.395225 7.8270e-06
2:190160484 A G 0.044571 -4.0232e-06
2:190172013 A G 0.054029 1.4585e-05
2:190173856 A G 0.043318 -1.2891e-04
2:190196766 C G 0.046242 1.4025e-05
2:190213198 C T 0.043577 3.2680e-05
2:190215613 C T 0.043581 2.6702e-05
2:190238440 G A 0.023824 4.7172e-05
2:190269133 C T 1.911589 -3.6141e-05
2:190311077 C A 0.096691 -1.5663e-06
2:190324866 G A 0.098158 9.1593e-05
2:190329158 T C 0.382625 -4.2106e-05
2:190331262 C T 0.042412 -1.3403e-04
2:190333378 C T 0.045080 5.1873e-05
2:190334384 A G 0.068177 5.8770e-07
2:190341083 C A 1.913007 -2.4890e-05
2:190344985 A C 1.378896 5.4677e-05
2:190357113 T C 1.804589 4.2021e-05
2:190357442 G A 1.836531 -1.6302e-05
2:190369135 T C 0.108645 -1.2886e-05
2:190370004 A G 0.049975 8.4808e-05
2:190374084 T C 0.070124 -2.5560e-06
2:190376435 C T 1.799088 1.1968e-05
2:190380442 C T 1.228189 -1.9458e-06
2:190388444 C A 0.523024 2.3232e-05
2:190394133 A G 0.084990 -1.9677e-05
2:190395386 A G 0.051517 -8.8836e-06
2:190398497 G T 0.110063 3.1011e-05
2:190404135 T C 1.719265 2.3473e-05
2:190410840 T G 0.031260 -1.1558e-04
2:190432613 C T 0.033305 -4.5645e-05
2:190433874 G T 0.196287 -1.3412e-04
2:190440548 G T 0.523011 4.2533e-05
2:190441317 G A 0.691641 1.8910e-04
2:190443583 C T 1.864259 4.9373e-05
2:190445076 G T 1.263159 -5.3701e-05
2:190447618 T C 0.049537 1.6955e-05
2:190449423 T C 0.103494 5.6881e-05
2:190453532 T C 0.042156 -7.9861e-05
2:190454385 G C 0.047206 -1.7170e-06
2:190464736 A G 1.171953 -1.4061e-05
2:190466451 T C 0.529859 2.7013e-05
2:190467978 A G 0.028670 1.2211e-05
2:190468787 T G 0.065873 5.3833e-05
2:190473344 A G 0.140794 -6.3983e-05
2:190485847 A G 0.045837 -6.9330e-05
2:190486357 T C 0.506776 9.4235e-06
2:190487474 T G 0.165170 -9.2098e-05
2:190490538 A C 1.859319 2.2584e-06
2:190492014 C T 0.682621 -9.1840e-07
2:190501523 T C 1.504192 -2.1698e-05
2:190506877 T C 0.034353 -9.7708e-05
2:190508047 T C 1.869375 -4.4784e-05
2:190515987 T C 0.024116 5.1141e-05
2:190521054 T C 1.541989 -1.0035e-04
2:190526683 A G 0.101959 2.2758e-05
2:190531615 C T 0.102267 1.9605e-05
2:190538582 T C 0.060364 -1.0376e-05
2:190540420 T C 0.111014 8.3517e-06
2:190548192 G A 0.166449 6.9419e-05
2:190554462 G A 0.034457 -3.4930e-05
2:190561060 G A 0.038118 -2.5714e-06
2:190569908 A G 0.044100 -5.9310e-05
2:190571776 G A 0.093085 -2.0109e-05
2:190590937 A G 1.482475 -5.5080e-05
2:190606152 C A 0.024132 3.7198e-05
2:190608493 G A 0.047407 -4.1509e-05
2:190611188 T G 0.036862 -1.0925e-04
2:190617700 C T 0.132690 -2.3096e-05
2:190620216 T C 0.093728 -2.1045e-05
2:190621527 T C 0.024898 6.3722e-05
2:190634156 C T 0.045535 4.2246e-05
2:190646078 A G 0.108126 1.0656e-05
2:190652679 C T 1.905526 7.4329e-06
2:190665905 A G 0.385462 8.2250e-05
2:190678545 A G 0.102024 2.3482e-05
2:190684782 G A 0.414002 5.0095e-05
2:190694449 T C 0.427329 5.8129e-05
2:190698518 G A 0.059796 2.4483e-05
2:190706339 T C 0.024804 1.7394e-05
2:190706903 T C 0.035362 -1.4988e-04
2:190707034 C T 0.538905 3.1265e-05
2:190708712 A G 0.022230 5.2369e-05
2:190722245 G A 0.026566 4.7562e-05
2:190750116 G A 0.105195 4.2142e-06
2:190751163 T G 0.578227 1.9615e-05
2:190760127 T G 0.043720 -2.1826e-05
2:190761131 C T 0.043162 -1.6839e-05
2:190771945 C T 0.355653 2.2514e-05
2:190774650 A G 0.044266 1.1487e-05
2:190775545 G A 0.217125 2.8212e-05
2:190786628 T G 0.092702 5.8569e-05
2:190790393 T C 0.144378 3.8029e-05
2:190793652 T C 0.162385 -2.1117e-05
2:190794689 G T 1.773511 3.2816e-06
2:190811972 C T 0.348013 4.6336e-05
2:190815715 G T 1.858790 -7.1928e-05
2:190818079 C A 1.510115 -1.1458e-04
2:190865467 G A 0.049202 -3.3815e-05
2:190875531 T A 0.133426 8.3787e-05
2:190884052 A G 0.035995 3.8290e-05
2:190884883 G C 0.243821 4.9546e-06
2:190886443 A G 0.028329 9.7157e-06
2:190895573 A G 1.509359 -8.0349e-05
2:190898624 T C 0.048209 5.5738e-05
2:190901698 C T 0.232828 -8.7984e-07
2:190902925 A G 0.026258 6.9386e-05
2:190904163 A G 0.029663 -2.9062e-05
2:190916072 T G 0.335225 2.9845e-05
2:190917402 T G 0.027728 -1.5604e-05
2:190921242 A G 0.192950 1.0731e-05
2:190934263 C T 0.107360 -1.3743e-05
2:190934349 T C 0.048462 -3.8576e-05
2:190939465 C A 1.552248 -3.8484e-05
2:190944126 G A 0.982100 9.6736e-06
2:190944165 A C 0.172194 -5.3343e-05
2:190945785 G A 1.785670 -5.4274e-05
2:190948685 C A 0.874535 -6.2660e-06
2:190949207 A G 0.251017 -1.5680e-04
2:190949599 C A 0.254856 1.6331e-05
2:190954372 G A 0.087161 -1.2603e-04
2:190954851 T C 0.902118 -4.1894e-05
2:190974324 T C 0.414447 5.0024e-06
2:190978764 C T 0.554939 3.0678e-05
2:190982421 C T 0.041020 -7.5723e-05
2:190985680 A G 0.883422 -9.0162e-05
2:190986480 C T 0.153060 2.6502e-05
2:191002267 A C 0.554008 8.6013e-07
2:191006667 C G 0.118859 2.3090e-05
2:191021668 G T 1.080988 1.1116e-04
2:191025812 C T 1.100057 -3.9302e-05
2:191030714 C T 0.375358 1.1213e-05
2:191034091 C T 0.196362 1.2354e-06
2:191034843 A G 0.377202 1.2364e-05
2:191035738 T C 0.981600 1.7475e-05
2:191035910 T C 0.105915 7.7075e-05
2:191039370 A G 0.313140 -4.8672e-05
2:191039658 T C 1.843256 -4.3547e-05
2:191039920 C T 0.344072 5.3154e-05
2:191040246 A G 0.872101 -5.5668e-05
2:191041514 A G 0.034775 2.4714e-05
2:191044354 C A 0.045512 1.0856e-04
2:191050116 A G 0.065188 -3.8952e-05
2:191052117 G A 0.110904 2.1411e-04
2:191053719 C T 0.202561 1.9508e-05
2:191055266 A G 0.545127 5.4639e-05
2:191059056 C G 0.030552 5.4452e-05
2:191060269 T C 0.045973 1.3529e-04
2:191060776 A G 0.048618 2.9376e-05
2:191064753 T C 0.495996 -7.9620e-05
2:191100634 T C 0.042808 6.4725e-05
2:191121696 C T 0.031351 -2.6558e-05
2:191127566 C T 0.040569 -6.9833e-05
2:191139869 C T 0.458488 -1.5175e-04
2:191143798 C T 1.180717 4.4705e-05
2:191151246 G A 0.259952 4.4556e-05
2:191158930 G A 0.079566 -1.4378e-04
2:191161622 C T 1.502994 9.2651e-05
2:191167914 G T 0.322602 1.1336e-05
2:191168273 T G 1.961320 -3.9920e-05
2:191181597 C T 0.084156 -8.3008e-07
2:191184475 G A 1.178958 3.6070e-05
2:191184524 T C 1.587540 -2.0436e-05
2:191186951 G A 0.048913 -2.5776e-05
2:191187841 A C 0.103182 1.0323e-04
2:191190180 A C 1.942781 -2.4142e-05
2:191207447 C T 0.084555 -2.2826e-05
2:191217364 T C 0.061367 3.1083e-05
2:191224981 T G 0.609299 -2.4556e-04
2:191225687 T C 0.486976 -9.5680e-05
2:191231987 G A 1.141998 -4.6749e-05
2:191235610 G A 0.035879 9.0866e-06
2:191236379 G A 0.523394 -1.1258e-04
2:191238799 C G 1.219575 1.0446e-04
2:191250278 C T 0.202369 4.4649e-06
2:191270888 A G 0.478989 -1.2397e-04
2:191278341 A G 1.240559 -2.6727e-04
2:191301368 G A 0.861462 -3.2683e-05
2:191321726 A G 0.639881 7.5365e-05
2:191328040 G A 0.023210 -3.7939e-05
2:191342332 G A 0.042107 -1.8586e-05
2:191343763 C T 0.884685 -1.2694e-05
2:191346243 G A 0.020873 -3.9007e-05
2:191365043 G A 0.188530 -8.0122e-05
2:191371980 C T 0.026031 5.9544e-06
2:191396102 T C 0.075022 -8.1011e-05
2:191398003 T C 0.371149 -1.9368e-05
2:191398353 C A 0.376501 -9.3180e-05
2:191408991 A G 0.093935 3.9927e-05
2:191413067 C A 0.641896 5.9475e-05
2:191413091 G C 0.020094 8.0232e-06
2:191435564 G A 0.036508 5.7855e-06
2:191442199 T C 0.069001 -5.0399e-06
2:191442869 A G 0.121725 -2.1477e-04
2:191450281 T C 0.051659 3.9801e-05
2:191461193 C A 0.062487 4.7801e-05
2:191469322 T C 0.962258 -3.2236e-05
2:191493180 C T 0.092871 4.6536e-05
2:191506911 A G 0.094357 -1.2285e-04
2:191511138 C T 0.039192 -1.5511e-05
2:191511308 G A 0.466700 2.7058e-05
2:191515442 T A 1.010399 -5.2959e-05
2:191520845 A C 1.118311 9.6253e-05
2:191523743 C T 0.654668 4.4025e-05
2:191535311 C T 0.546676 -1.5329e-04
2:191537619 C A 0.043623 4.8704e-05
2:191538562 A C 0.264944 -1.5376e-05
2:191541777 T C 0.070631 -6.9383e-05
2:191560453 G A 0.630371 -8.1260e-05
2:191567537 C T 0.057843 1.5166e-05
2:191579025 A G 0.610896 -1.9040e-04
2:191598603 T C 1.695305 -5.0737e-05
2:191604422 A G 0.882101 1.2348e-04
2:191618824 T C 0.127503 -5.0854e-05
2:191619050 C T 0.020500 3.7332e-05
2:191627500 G A 0.993612 -6.4935e-05
2:191658370 G A 0.039166 7.4247e-05
2:191660828 A G 0.214723 7.4403e-05
2:191661741 G A 0.081329 2.5443e-06
2:191676777 G A 0.056155 -6.7219e-05
2:191679191 T C 0.053120 3.9458e-05
2:191685265 A G 0.532608 4.5529e-05
2:191689796 T C 0.030841 5.0982e-05
2:191692079 C A 0.997848 -2.6355e-05
2:191695630 A C 0.082017 -1.0447e-05
2:191700188 T C 0.028679 -1.8256e-05
2:191711185 G A 0.205021 -7.3584e-05
2:191714339 T C 0.066570 -8.9281e-05
2:191729154 G T 0.678732 -5.5449e-05
2:191730200 T G 0.522410 -3.6775e-05
2:191733871 G A 0.151385 -1.8008e-05
2:191741045 T C 0.021964 -3.3127e-05
2:191764357 T C 0.041202 3.8999e-06
2:191770078 A G 0.091718 -2.7090e-05
2:191786670 C T 0.023671 -1.1359e-04
2:191800180 C T 0.108019 3.0662e-06
2:191813539 G A 1.212986 3.7735e-05
2:191815038 C A 0.913355 2.7369e-05
2:191828205 A C 1.274649 2.5880e-05
2:191830867 G T 0.300294 1.7014e-05
2:191860012 C A 0.078434 -1.6488e-05
2:191860502 A C 0.242649 1.8148e-05
2:191862156 C T 0.035684 -8.8415e-06
2:191863640 C T 0.136253 4.9204e-05
2:191867867 C T 0.048310 1.0847e-05
2:191869163 A G 0.673610 9.8328e-06
2:191878487 C T 0.181772 -4.1264e-05
2:191881777 A G 1.179639 -9.5839e-07
2:191887632 C T 0.420250 6.4854e-06
2:191893270 T G 0.049118 3.2641e-05
2:191902758 A G 0.390772 2.1308e-05
2:191904556 G A 1.904578 5.3689e-05
2:191910743 G C 0.188689 -2.7921e-05
2:191920771 G A 0.100888 -3.6000e-05
2:191929948 A G 0.087979 -6.2472e-05
2:191935804 T C 0.383219 3.4116e-05
2:191938600 A G 0.164209 -1.9186e-04
2:191943629 C T 0.046073 8.2253e-05
2:191951021 A G 0.095587 7.5042e-05
2:191964633 G T 1.551502 -1.2081e-05
2:191970603 C T 0.031799 -3.6494e-05
2:191973563 G A 0.613259 9.2795e-06
2:191984757 T C 0.298194 -2.0468e-05
2:191992237 G T 1.252494 -3.4043e-06
2:191997769 G T 1.252133 1.1190e-06
2:192008636 C A 0.111965 7.1737e-05
2:192009106 A G 0.071082 -3.3250e-06
2:192009310 A G 0.207300 1.8612e-05
2:192009455 C T 1.177449 -1.0976e-05
2:192013591 G A 0.205550 -1.2958e-04
2:192015072 G A 1.305033 -1.3647e-06
2:192017771 C T 1.264269 1.2056e-05
2:192020729 G A 0.153183 -5.9560e-05
2:192024233 T C 1.823645 5.0542e-05
2:192031227 T G 1.580597 7.3450e-05
2:192031263 C T 1.826287 5.6387e-05
2:192031576 G A 0.067174 1.5138e-05
2:192032619 T G 0.038563 2.8384e-05
2:192035161 A G 0.034788 6.8295e-05
2:192042056 T C 0.081238 2.5984e-06
2:192047669 T G 0.239179 -5.5834e-05
2:192049605 G A 0.491988 -5.7227e-05
2:192056084 C T 0.103919 -8.0643e-07
2:192056808 A G 0.105607 2.8046e-05
2:192060780 C T 1.621747 -2.4017e-05
2:192061869 C A 0.320245 4.2777e-06
2:192063999 G A 0.064490 7.5701e-05
2:192064253 T C 1.301764 -2.0392e-05
2:192067225 T C 0.044652 5.2383e-05
2:192072088 A G 1.284419 -2.4873e-05
2:192080145 C T 1.378107 -5.2978e-06
2:192090557 T C 0.073458 -4.8432e-06
2:192093816 A G 0.091423 -5.3124e-05
2:192096496 G A 0.048248 2.7919e-05
2:192097552 T C 0.080355 4.1995e-05
2:192101412 C T 0.027345 3.1538e-05
2:192101818 T C 0.648044 3.6089e-05
2:192112050 G T 0.643678 3.3297e-05
2:192117238 T C 0.564394 2.1448e-05
2:192120913 A G 0.049452 -8.2338e-05
2:192125713 G C 0.034885 7.3530e-06
2:192129657 T G 0.065305 5.2875e-05
2:192140293 C T 0.049238 -1.5387e-05
2:192141235 C T 0.044266 4.0586e-05
2:192142226 T G 0.194732 1.4173e-04
2:192154412 G A 0.072179 1.7588e-04
2:192160875 T C 1.167364 -5.4435e-05
2:192162118 G T 0.035992 -6.4209e-06
2:192167280 G A 0.341476 1.6011e-05
2:192171317 A G 0.091410 -6.8665e-06
2:192173215 C T 0.027352 4.3682e-05
2:192175824 A G 0.180996 -8.7578e-06
2:192189472 C T 0.736980 -1.4848e-04
2:192192027 G A 0.083419 -1.3248e-04
2:192206947 T C 0.150054 2.1107e-05
2:192212383 T C 0.750944 2.9180e-05
2:192214789 G A 0.027514 1.3835e-05
2:192214966 C T 0.752248 2.5173e-05
2:192216753 C T 1.192067 -7.7868e-05
2:192217976 C G 0.022558 -9.5279e-06
2:192220237 G T 0.061367 2.0434e-04
2:192221584 G C 0.024697 -7.3262e-05
2:192237058 A G 1.978182 -1.2999e-04
2:192247808 G A 1.959590 -9.1996e-05
2:192265976 C T 0.070955 1.9482e-05
2:192267027 C T 0.186348 3.1648e-05
2:192280374 A G 1.955855 -4.0177e-05
2:192282535 G A 0.071471 -2.1645e-05
2:192298693 G T 0.040806 4.3150e-05
2:192302742 A G 1.965222 -6.5001e-05
2:192306507 G A 0.020682 4.4649e-05
2:192306958 A G 0.091056 1.1449e-04
2:192308821 C G 0.167581 -2.5337e-05
2:192309837 A G 0.031029 -2.0840e-04
2:192318715 A G 0.029721 -8.1892e-05
2:192319209 G C 1.967513 -9.4348e-05
2:192331738 T C 0.031724 -1.3928e-05
2:192335988 A G 0.031838 -4.3910e-06
2:192337816 T C 0.076493 2.8333e-05
2:192338718 A C 1.951278 -5.3969e-06
2:192340675 T C 0.026709 -6.8833e-05
2:192341466 G A 0.446768 8.7008e-05
2:192341763 C T 1.086876 8.8196e-05
2:192348077 C T 0.586595 -5.4152e-06
2:192348967 T C 0.212532 2.2191e-05
2:192349487 G A 1.435392 6.4445e-05
2:192350075 A G 0.031773 -1.5396e-05
2:192352907 T G 0.144111 1.9949e-05
2:192355621 A G 0.082806 4.3118e-05
2:192362167 C G 0.287613 -1.8173e-05
2:192362357 C T 0.477840 2.5862e-05
2:192366162 A G 0.064415 -8.3738e-06
2:192366298 A G 0.672737 5.9291e-06
2:192367852 A G 0.072332 -5.8856e-05
2:192377897 C T 0.104400 3.2977e-05
2:192381471 C T 0.252906 -2.6522e-05
2:192384639 C A 0.171707 -8.1863e-06
2:192390014 C T 0.224064 5.4772e-05
2:192390870 A G 1.431195 -1.9078e-06
2:192391062 C A 1.841822 4.0538e-05
2:192394900 T C 0.396157 1.4078e-05
2:192397191 C T 0.145244 -5.7189e-05
2:192405450 A G 0.789922 3.2765e-06
2:192405740 T C 0.125890 -5.2570e-05
2:192411535 T C 0.096928 -6.5551e-05
2:192417071 A G 0.182509 3.9927e-06
2:192418205 A G 0.029027 -3.9819e-05
2:192420033 C G 0.810555 -6.0697e-07
2:192422191 A G 0.023704 -6.0138e-05
2:192423103 T G 1.871037 2.7222e-04
2:192426364 G C 0.367306 1.2692e-07
2:192427389 G A 0.175151 5.3751e-06
2:192435677 T C 0.551229 5.9189e-06
2:192436979 T G 0.042477 2.8534e-05
2:192438017 C T 0.047466 2.9864e-05
2:192439145 C T 1.291611 2.5726e-05
2:192441892 A G 0.034869 1.3486e-05
2:192442474 C T 0.072591 1.0366e-05
2:192443073 A G 0.556095 -5.3383e-06
2:192447702 C T 1.967260 -2.5301e-05
2:192451231 A G 0.082280 -6.1039e-05
2:192453913 C A 1.196767 2.2111e-04
2:192455145 G T 0.557773 2.2415e-04
2:192460718 G A 0.965202 -7.3478e-06
2:192460775 G A 0.058284 3.1222e-05
2:192466150 C T 0.045953 9.1894e-05
2:192466200 C G 0.620662 1.1725e-05
2:192468143 T C 1.365481 -2.3457e-05
2:192468197 G A 0.037729 -2.7728e-07
2:192468989 G A 0.319031 -1.2229e-05
2:192469727 T C 0.036135 -1.5504e-04
2:192479674 G A 1.868868 4.3005e-06
2:192483003 A G 0.187789 4.4470e-05
2:192489335 A G 1.335870 -3.8388e-05
2:192494823 A G 1.381616 -2.6627e-05
2:192502179 C T 1.897687 2.8457e-05
2:192506634 G A 0.448761 3.4874e-05
2:192512724 A G 0.097038 4.8444e-05
2:192515552 G C 1.658988 2.8996e-05
2:192519117 C T 0.127620 2.2571e-05
2:192519620 A C 0.109794 -2.8626e-05
2:192523170 C T 1.372444 1.8359e-05
2:192525375 G A 0.048664 -5.4004e-05
2:192532017 G A 0.220286 -1.0910e-06
2:192533998 C T 0.079203 6.9442e-06
2:192535542 G T 0.063143 2.8104e-05
2:192539951 C T 0.188838 2.8038e-06
2:192558499 G A 0.060381 -3.6886e-05
2:192568292 A G 0.054665 -8.8435e-05
2:192573633 T C 0.091332 -2.5756e-05
2:192574360 T C 1.571145 2.1589e-05
2:192574468 T C 0.321790 -1.6717e-05
2:192585699 G A 0.040627 -6.2976e-05
2:192586791 A C 0.021380 -6.8389e-05
2:192586955 A G 0.271475 -1.0409e-05
2:192587933 A G 0.096415 -1.7888e-05
2:192596443 A G 0.121293 1.3651e-05
2:192601140 T C 1.103215 -3.5875e-05
2:192604268 T G 0.713562 -3.5392e-05
2:192604476 G C 1.483487 -5.8965e-05
2:192611450 G A 0.445827 1.9293e-05
2:192611632 T C 0.161720 -3.0407e-05
2:192613946 G A 0.214726 1.4294e-05
2:192615511 T C 0.072770 -6.2829e-05
2:192616165 G A 0.274558 6.2321e-05
2:192617435 C T 0.337759 -2.1673e-05
2:192620378 C T 0.047232 2.5010e-05
2:192620630 G A 0.161759 -8.3727e-05
2:192620669 G A 0.040273 9.7617e-05
2:192620773 G A 0.077509 -1.0620e-05
2:192621416 G A 0.054217 -5.7382e-06
2:192625855 G C 0.193577 2.0555e-04
2:192635332 C A 0.076434 1.1887e-04
2:192635500 A G 0.982700 -3.9571e-05
2:192643022 C T 1.698421 -3.0043e-04
2:192644605 T C 0.031815 6.9629e-05
2:192645141 G T 1.962576 -2.5194e-05
2:192652912 A G 0.035995 -7.2502e-05
2:192659428 T G 0.061929 7.2806e-06
2:192662392 A C 0.020594 8.6479e-05
2:192668645 C T 0.197575 1.6655e-04
2:192676357 A G 0.085889 -5.6018e-06
2:192688085 A G 0.074613 -2.3377e-05
2:192689978 A G 1.243590 -5.4248e-05
2:192694603 T C 0.372723 4.0929e-05
2:192696255 G A 0.704565 -1.2625e-04
2:192696403 G A 0.021717 9.9952e-05
2:192698793 G A 0.102527 2.6023e-05
2:192700398 C A 0.363648 9.2538e-07
2:192702407 C A 1.033561 4.1934e-05
2:192704146 A G 0.053756 -1.3176e-04
2:192704219 T G 0.352774 1.9628e-05
2:192711385 A G 0.060819 -3.8849e-05
2:192711442 A G 0.084052 6.5622e-05
2:192720975 T C 1.395290 -3.7129e-06
2:192721089 C A 0.135958 3.5497e-05
2:192725337 C A 0.165722 9.2140e-05
2:192726730 A G 0.204288 7.9149e-05
2:192753035 G A 0.084312 -9.7932e-05
2:192762273 A G 0.135254 -5.2814e-05
2:192765031 T C 0.283607 1.4439e-04
2:192770133 G A 0.034009 -4.7887e-06
2:192770914 T C 0.075555 -1.9379e-05
2:192777602 T C 0.037605 -1.2459e-05
2:192781936 A G 0.225255 -4.0511e-04
2:192782441 C A 0.221019 -2.5179e-04
2:192787728 G A 0.220244 -5.0011e-04
2:192796615 C G 0.213334 8.7921e-06
2:192796921 G A 0.160489 2.9352e-05
2:192799136 G A 0.468943 -1.1739e-05
2:192802341 A G 0.066746 -3.6704e-05
2:192808197 A G 0.727263 1.0113e-05
2:192818166 T C 0.614353 -1.1008e-05
2:192818602 C T 0.042211 5.3992e-05
2:192827063 T C 1.502491 -3.0376e-06
2:192836640 C T 0.036820 -1.6095e-04
2:192841273 A G 0.080258 -3.0595e-05
2:192842222 A G 0.483679 6.0492e-06
2:192850804 G A 1.436002 7.1539e-06
2:192855083 G T 0.035275 3.3179e-05
2:192865778 T C 1.451630 1.8427e-05
2:192865893 A G 0.039465 3.2974e-05
2:192873119 G T 0.056872 7.1071e-05
2:192874259 C T 0.029695 -8.4648e-05
2:192874825 G A 1.066194 7.2011e-05
2:192875503 A G 0.045428 -4.5200e-05
2:192879000 T C 0.936351 2.3424e-04
2:192882850 A G 0.190961 -2.4351e-05
2:192883414 C T 0.446895 -1.8108e-05
2:192914362 A C 0.199257 -3.7397e-05
2:192918499 T C 0.038043 -2.7756e-05
2:192919302 G A 0.028764 -1.3997e-04
2:192923448 C T 1.266645 1.0817e-04
2:192929201 T G 0.052542 -1.1394e-05
2:192941089 A G 0.041069 4.9651e-06
2:192947888 A G 0.708755 -5.9996e-05
2:192952249 T C 0.054795 2.1966e-05
2:192952897 C A 0.041731 -2.2394e-05
2:192953602 C T 0.968250 -1.0080e-04
2:192955505 C T 0.292949 -1.3204e-05
2:192962499 A G 0.109713 4.8972e-05
2:192962504 T G 0.049322 -4.5020e-05
2:192967880 T G 0.152567 1.2953e-04
2:192972425 A G 1.641088 -1.9056e-04
2:192975450 A G 0.050147 -5.2291e-06
2:192980427 C G 0.862552 8.3092e-05
2:192986007 T C 0.025408 -1.3824e-05
2:192987520 A G 0.048855 3.4869e-05
2:192989689 G T 0.953378 -9.8999e-05
2:192991531 T C 0.131248 -4.5696e-05
2:192993494 T C 0.083468 1.2930e-04
2:192993610 T C 0.088814 5.6605e-05
2:193001777 T C 0.083335 1.1756e-04
2:193008931 G A 0.146874 5.4986e-05
2:193010957 G C 0.028858 2.4722e-05
2:193011395 A G 0.698892 4.1695e-05
2:193022486 G A 0.027543 -6.1220e-05
2:193022606 A G 0.166351 -1.2690e-04
2:193025338 C G 1.749094 -3.8472e-05
2:193028594 A G 0.529246 2.2857e-05
2:193034683 A C 1.021831 2.6545e-05
2:193037634 T G 0.439770 3.0347e-05
2:193047981 G A 1.798199 1.1868e-04
2:193048316 C T 0.044379 -5.9381e-05
2:193048628 G T 0.042383 5.0652e-05
2:193057838 C T 0.657544 -1.6661e-06
2:193058805 C T 0.053857 -3.8674e-05
2:193061685 T C 0.036713 -3.2053e-06
2:193063913 G C 0.146221 -1.6848e-05
2:193081195 C T 0.217962 -3.5389e-05
2:193083522 A G 0.155702 3.1361e-05
2:193085409 G A 0.062195 -1.8601e-05
2:193093850 A G 0.379032 -3.9333e-05
2:193104745 C T 1.588335 3.0924e-05
2:193120208 G A 0.114332 5.0888e-05
2:193127346 T C 1.452516 6.1934e-06
2:193149826 C T 0.040673 -1.0819e-04
2:193152475 G A 0.050043 3.3899e-05
2:193159899 C T 0.045356 6.1953e-06
2:193160788 G A 0.120784 5.7845e-05
2:193182227 A G 0.026440 -7.3116e-05
2:193182839 T G 0.084399 5.2874e-05
2:193197984 G A 0.048836 -5.9394e-05
2:193198514 G A 0.036229 1.9497e-05
2:193204840 C A 1.806780 -3.4104e-05
2:193206075 T C 0.442652 4.7792e-05
2:193219171 A G 0.042428 6.8747e-06
2:193225347 C T 1.954595 -1.0086e-06
2:193232090 T G 1.904734 -5.5147e-05
2:193233650 A G 0.038082 6.3735e-05
2:193236073 T A 0.230069 6.7891e-05
2:193239130 T C 0.021915 4.2719e-05
2:193241775 G A 1.830689 -6.1577e-05
2:193251814 C G 0.035129 3.9870e-05
2:193258458 C T 0.035840 -5.4335e-05
2:193291835 C T 0.616359 -1.4353e-04
2:193298755 T C 0.031951 4.3759e-05
2:193307577 G A 0.199984 3.1284e-05
2:193326463 A G 1.111073 -1.4984e-04
2:193329061 C T 1.305480 -6.5420e-05
2:193331208 C T 0.458342 -2.5658e-05
2:193333903 T C 1.695305 6.2079e-05
2:193335108 G C 1.136000 3.9015e-05
2:193337095 G A 0.638904 1.4402e-06
2:193342957 T C 0.059670 1.1829e-05
2:193360531 C T 0.979659 4.9107e-05
2:193361505 G C 0.057356 -7.6558e-05
2:193361761 G A 0.303552 -4.1406e-05
2:193366488 T C 1.459420 1.5724e-06
2:193369390 G A 0.979250 -1.2028e-05
2:193370448 A G 0.033464 -1.1789e-04
2:193388348 C T 0.058047 -3.3712e-05
2:193409491 A G 0.048868 -3.3150e-05
2:193410008 G A 0.075107 1.3720e-05
2:193424198 C T 0.125721 -9.6364e-05
2:193430302 T C 0.065632 -2.3850e-05
2:193430844 T C 0.038329 -7.2275e-06
2:193433455 A G 0.105454 7.4486e-05
2:193443066 T C 0.126282 5.8031e-06
2:193443247 T G 0.949548 -1.4987e-05
2:193447658 C T 0.048612 2.6283e-04
2:193448727 A G 0.041529 -4.3296e-05
2:193475428 C T 0.096311 -1.5269e-05
2:193486854 C T 0.073094 -1.0724e-05
2:193502620 G A 0.083500 2.2633e-05
2:193537928 C A 0.038151 -2.4256e-06
2:193551058 A G 0.083176 -4.8013e-05
2:193564025 C T 0.074032 -2.7031e-05
2:193572716 T C 0.427245 2.0217e-04
2:193575496 G A 0.266570 1.5211e-05
2:193581969 T C 0.095441 -2.5639e-05
2:193591631 G T 0.924741 -1.5508e-05
2:193606681 T C 0.051611 -2.0968e-05
2:193611552 C T 0.099852 -2.4985e-05
2:193620808 C T 0.946364 -7.7175e-06
2:193624448 A C 0.105909 9.1669e-05
2:193625157 C G 0.417611 -4.3354e-05
2:193633603 A G 0.057323 8.4895e-05
2:193640441 G A 0.069832 -6.6234e-06
2:193647766 T C 0.126318 -5.1235e-06
2:193649391 G A 0.916863 -1.5084e-05
2:193665741 G A 0.287759 -1.5159e-04
2:193681601 G A 0.083757 -5.1616e-05
2:193687124 A G 0.113027 -9.1862e-06
2:193713164 C A 0.075954 1.2302e-04
2:193720837 G A 0.054009 -1.8328e-05
2:193724080 T C 0.108015 2.2704e-06
2:193724558 C T 0.130882 5.0331e-05
2:193739602 T G 0.703845 -8.8985e-05
2:193742173 T C 1.183275 -1.4913e-05
2:193742317 G A 0.578718 -1.4303e-04
2:193766129 C G 0.252896 1.4129e-05
2:193766708 C T 0.032263 -9.1873e-05
2:193796926 G A 1.014473 6.0934e-05
2:193802411 T G 0.066087 -2.4423e-05
2:193808370 T C 1.012116 5.0005e-05
2:193815564 G T 0.111923 -2.6674e-05
2:193844991 G A 0.236258 1.2790e-05
2:193882856 C A 0.089635 -2.7275e-05
2:193884677 A G 0.042555 -1.5755e-05
2:193912393 G A 0.261273 -2.9173e-06
2:193920296 T G 0.045830 6.2198e-06
2:193920436 C A 0.112793 3.5059e-05
2:193925069 G T 1.061991 3.8946e-05
2:193954458 A C 0.427819 -3.2284e-04
2:193967425 T C 0.029936 -4.2175e-06
2:193972920 G A 0.050345 5.4129e-06
2:193974130 C G 1.075311 4.2177e-05
2:193979679 A G 0.088255 -1.3899e-04
2:193984621 G A 0.170259 1.6430e-06
2:194014371 A C 0.066690 -1.6071e-05
2:194021408 A G 0.033237 1.5948e-05
2:194028079 C G 0.688693 5.3344e-05
2:194049584 A C 0.051468 -3.7702e-05
2:194050650 G C 0.053347 -4.6573e-05
2:194059847 G A 0.070251 -8.0517e-05
2:194068734 G A 0.389630 -6.8528e-06
2:194093617 A G 0.073367 4.0937e-05
2:194097136 T C 0.089096 -2.7646e-05
2:194100270 A C 1.663984 -1.2326e-04
2:194116828 C G 0.043084 -4.9399e-05
2:194117751 A C 0.069823 -6.7420e-05
2:194119701 T C 0.036132 -2.4996e-05
2:194130053 T C 0.379834 1.2884e-05
2:194137944 G A 1.062354 -5.4908e-05
2:194152706 G A 0.168442 -1.9698e-05
2:194153309 T C 0.103066 -1.1682e-05
2:194158775 A G 0.042023 5.6866e-05
2:194159447 T C 0.035917 -4.9362e-05
2:194175383 C A 0.041744 -8.8627e-05
2:194180337 G A 0.029819 -6.1625e-05
2:194193137 A G 0.042549 -3.6878e-05
2:194205999 T C 0.109697 -5.6884e-05
2:194208071 G A 0.199799 5.8486e-05
2:194214645 G A 0.108749 -1.5629e-05
2:194222244 T C 0.057645 1.5340e-05
2:194242810 G A 1.382463 -5.1130e-06
2:194269474 T G 0.038310 1.1251e-05
2:194275454 C T 0.027261 -1.8438e-05
2:194283016 G A 0.420091 3.0047e-05
2:194285086 C T 0.038751 -8.9072e-06
2:194285868 G A 0.646580 9.5773e-06
2:194297468 A G 0.055749 2.9440e-05
2:194328088 A G 0.125312 -5.8119e-05
2:194329828 T C 0.665201 -3.3338e-05
2:194346438 T G 0.033821 -1.8213e-05
2:194351527 C T 0.807968 -1.8037e-05
2:194352190 G T 0.029663 1.0803e-04
2:194361358 A G 0.148892 7.5431e-06
2:194361841 A G 0.619523 -6.2404e-06
2:194372155 T C 0.027664 1.4052e-04
2:194390584 C T 0.056687 -1.4905e-04
2:194405807 A G 0.083903 -6.2208e-05
2:194417472 C A 0.075013 8.6728e-05
2:194430541 C T 0.644090 -7.2475e-06
2:194432548 C T 0.074607 1.6779e-06
2:194436699 G T 0.171827 2.0331e-05
2:194465609 T C 0.061789 -3.2760e-05
2:194468070 A C 0.422165 2.0149e-05
2:194482702 G A 0.033146 8.5195e-05
2:194485762 G C 0.071751 4.2719e-05
2:194515826 G A 0.602658 -4.0536e-06
2:194521001 A G 0.051049 -4.0720e-05
2:194530242 C T 0.156001 2.0934e-05
2:194538859 T C 0.070926 -9.8925e-06
2:194539738 C G 0.249491 2.9055e-05
2:194546603 G A 0.102660 -1.6717e-05
2:194558272 T C 0.052000 -2.7599e-06
2:194577426 T C 0.439326 -2.1255e-05
2:194579732 A G 0.073610 4.4764e-05
2:194586211 T C 0.309973 3.4307e-05
2:194590804 A C 0.033925 4.6431e-05
2:194591076 T G 0.043659 -7.6392e-05
2:194597305 C A 0.083899 7.2029e-05
2:194610927 T C 0.194190 -8.6368e-05
2:194632751 C T 0.056882 5.7528e-05
2:194658886 A G 0.604200 2.0631e-06
2:194667927 T G 0.536851 1.3119e-06
2:194675473 C T 0.078070 -3.3852e-05
2:194709652 A C 0.042315 1.6267e-06
2:194719145 C T 1.808277 9.8735e-05
2:194726307 G A 0.020270 7.5306e-05
2:194729439 A C 1.774333 3.7684e-05
2:194729496 T C 0.039657 -1.2062e-05
2:194729704 G T 0.040945 1.2163e-05
2:194730146 T C 0.075094 -2.1109e-05
2:194762836 G A 0.171139 -1.1858e-04
2:194765258 A G 0.070102 -3.0821e-05
2:194766209 A G 0.038910 4.6069e-06
2:194794563 G A 0.083705 -8.6395e-06
2:194813172 T G 0.039134 -2.5027e-05
2:194849927 T C 0.031786 2.6125e-05
2:194853120 G A 0.146390 -9.5056e-05
2:194855219 C T 0.064220 -2.2038e-05
2:194872183 G C 0.558766 -1.5816e-05
2:194900263 T G 0.036654 -1.3489e-05
2:194901534 C T 0.061413 9.9190e-05
2:194902287 T C 0.543634 -4.1183e-06
2:194902484 G A 0.051166 2.6219e-05
2:194939310 T C 0.140064 5.6395e-05
2:194981382 A G 0.025044 -6.5318e-05
2:194986654 C T 0.129002 4.5946e-05
2:194990534 C T 0.581499 -6.6765e-06
2:194991415 A G 0.101579 -8.4144e-05
2:195006184 G T 0.475990 -6.6756e-05
2:195033818 C T 0.025469 4.9823e-05
2:195051558 A G 0.048904 7.9096e-05
2:195076641 G A 0.084438 1.9981e-05
2:195080877 A G 0.437404 -2.0417e-05
2:195102952 C T 0.075626 -2.1320e-06
2:195118525 C T 0.102793 1.1427e-05
2:195118846 A G 0.097616 -1.3509e-04
2:195120766 A C 0.492718 -5.7751e-05
2:195130372 C T 1.906272 1.4635e-04
2:195134095 G A 0.267064 9.9841e-05
2:195147510 G A 0.040656 -3.0908e-05
2:195157234 T G 0.051783 -7.6660e-05
2:195167042 A G 0.159431 5.0469e-05
2:195198744 C T 0.139928 -3.4274e-04
2:195198795 T C 1.906772 -1.6292e-06
2:195205040 G A 1.768899 2.0021e-04
2:195218239 C T 0.039842 3.3590e-06
2:195218432 T C 0.130593 6.4606e-05
2:195238208 C T 0.071183 -2.7624e-05
2:195251354 G A 0.613418 3.2129e-05
2:195251729 T C 0.093101 1.9717e-05
2:195253387 T C 0.070433 3.2440e-05
2:195276812 T C 0.603817 5.2863e-05
2:195277159 T C 0.116237 -9.5830e-05
2:195284272 T C 0.048511 -6.2027e-05
2:195288714 T C 0.027326 1.9640e-05
2:195291796 C T 0.030861 2.7915e-05
2:195291870 G A 0.295626 1.3566e-04
2:195292804 T C 0.136081 1.3508e-04
2:195295841 T C 0.035229 -5.9516e-05
2:195298573 A G 0.061835 -6.2945e-05
2:195300730 A C 1.784573 1.9788e-04
2:195310938 A G 0.095006 1.8009e-05
2:195317075 A G 0.028657 -4.4901e-06
2:195317324 A C 0.023012 -1.0098e-04
2:195321940 T C 0.214606 1.2704e-05
2:195325106 A G 0.072640 -1.0386e-05
2:195325503 G T 0.063721 -1.4352e-05
2:195330635 T C 0.095292 3.0334e-05
2:195332249 C T 0.029884 6.2739e-05
2:195333929 T C 1.882014 2.2126e-05
2:195344783 T C 1.565085 8.4704e-06
2:195352046 C T 0.059434 -1.5090e-05
2:195352624 G A 1.359185 -5.1229e-05
2:195355991 T C 0.024661 7.1540e-05
2:195361261 A G 0.103189 -1.7073e-04
2:195362601 G T 1.340181 -1.9652e-05
2:195368653 T C 0.470361 1.7990e-04
2:195368744 T C 0.055616 -2.7999e-05
2:195369061 A G 0.076132 5.0095e-05
2:195373284 C T 0.423564 -1.5535e-05
2:195375117 C G 0.594998 -3.5019e-05
2:195377437 G T 0.202726 2.1022e-05
2:195377636 G C 0.102816 -1.0154e-04
2:195384903 G A 0.495474 -3.2187e-05
2:195411156 C T 0.054243 3.8599e-06
2:195417653 T C 0.069086 -1.3663e-04
2:195438704 A G 0.060835 4.0272e-07
2:195440810 G A 0.061783 -8.9860e-05
2:195448667 C T 0.021156 -5.3614e-05
2:195455377 A G 0.340908 -3.6756e-05
2:195468383 A G 0.035080 -1.5048e-05
2:195476299 C G 0.046395 -5.8244e-05
2:195477427 C T 0.452127 -4.1865e-05
2:195478356 C G 0.161171 2.3479e-05
2:195481107 C A 0.039017 3.8610e-05
2:195482149 G A 0.392149 -5.9802e-06
2:195484469 A C 0.049790 9.3353e-05
2:195497820 A G 0.093900 1.1378e-04
2:195500615 C T 0.084730 3.5830e-05
2:195500763 T C 0.172729 -6.2566e-05
2:195513675 C T 0.087843 -7.4734e-05
2:195518558 A G 0.089602 1.2950e-05
2:195519360 T C 1.485178 4.6863e-05
2:195520368 G A 0.027615 -1.6398e-05
2:195539704 T C 0.021308 -6.4346e-05
2:195556215 A G 1.445648 -6.0862e-05
2:195563805 G A 1.868846 -1.3307e-05
2:195566303 A G 0.108898 -3.5512e-05
2:195566492 C A 0.084575 3.4071e-05
2:195567306 T C 0.021295 2.4592e-05
2:195571955 T G 0.311920 1.6572e-05
2:195586736 C T 0.062464 1.1434e-05
2:195587043 G A 0.049400 -1.8630e-05
2:195592248 C T 0.091248 2.8681e-05
2:195601117 G A 0.040718 2.9466e-05
2:195613419 G T 0.047141 4.5537e-06
2:195614794 C T 0.069339 3.4703e-06
2:195615040 A C 0.096146 -5.0503e-06
2:195615942 A G 0.081102 5.7681e-05
2:195617483 T C 0.054464 -1.3855e-05
2:195630511 C T 0.072958 3.0407e-05
2:195651732 G A 0.037034 -3.2829e-07
2:195666322 C T 1.554258 -2.7357e-05
2:195666715 G A 0.114682 -3.2447e-05
2:195667612 C T 1.774813 1.2139e-05
2:195680996 C G 0.051091 2.8101e-05
2:195694007 C T 0.055460 2.2848e-05
2:195701835 C T 0.048021 -3.9193e-05
2:195702792 G C 0.218429 -7.0335e-06
2:195713044 C G 1.550814 -2.2559e-05
2:195713833 A G 1.954842 -6.9470e-05
2:195724619 A G 0.051082 5.3321e-05
2:195726995 T C 0.183518 -1.3894e-06
2:195727273 C T 0.179493 2.5990e-05
2:195729459 G A 0.040400 -8.2536e-05
2:195736414 T G 0.133089 -1.1548e-04
2:195738093 C T 0.187903 -3.7638e-05
2:195738795 C T 0.045025 5.7377e-05
2:195741578 G C 1.854212 -4.8578e-06
2:195748454 G A 0.041133 3.1541e-05
2:195753154 A G 0.282280 -1.0646e-05
2:195753857 G T 0.044019 -4.1903e-06
2:195761115 T G 0.025794 1.2979e-05
2:195769570 C T 0.101024 -1.0577e-06
2:195769829 C T 0.117603 3.8037e-05
2:195771061 C T 0.273685 1.4529e-05
2:195782011 A G 1.880680 1.0725e-05
2:195785434 T C 0.117577 -5.0850e-05
2:195788873 C T 0.031270 7.4858e-05
2:195799180 A T 0.061919 3.9866e-06
2:195802472 T C 0.044503 -1.4727e-05
2:195812492 C T 0.044360 7.6274e-05
2:195828622 G A 1.706636 -3.0659e-05
2:195833975 C T 0.231750 5.6987e-05
2:195841000 T C 0.107259 2.6427e-05
2:195841279 G C 0.022269 -3.2193e-05
2:195847343 T C 1.624862 -4.4619e-06
2:195847753 A G 0.051448 -3.3272e-05
2:195848176 A G 0.023665 9.6404e-05
2:195851091 T C 0.332261 -8.1709e-06
2:195856120 C T 0.042308 1.4105e-05
2:195859334 T C 0.025148 4.2988e-05
2:195865839 T C 0.056281 1.5340e-06
2:195866721 C G 0.026219 4.5279e-05
2:195867196 T C 0.082935 5.7422e-05
2:195871819 T C 0.417164 1.9060e-05
2:195874230 T C 0.022860 -1.9011e-04
2:195882408 C T 1.314315 -3.5015e-05
2:195886831 G T 0.046638 -4.5429e-05
2:195897450 C T 0.251517 1.2127e-04
2:195905913 C T 0.227170 1.7765e-05
2:195909746 A G 0.062471 3.7398e-05
2:195910693 T C 0.217634 1.4432e-05
2:195913337 T C 0.313997 7.8613e-05
2:195921840 A G 0.047080 -3.2114e-05
2:195924172 A G 0.036625 1.1330e-05
2:195926921 C T 0.047388 2.1676e-05
2:195928055 T G 1.658599 -9.3429e-05
2:195948693 G A 1.058836 -9.2628e-05
2:195952499 C G 1.792515 -9.6198e-05
2:195954734 G A 1.866113 1.0366e-05
2:195955117 G C 1.614324 -1.0694e-05
2:195955184 C T 1.811850 -4.3254e-06
2:195958753 T C 0.158639 2.8442e-05
2:195960725 C T 0.097356 5.9561e-05
2:195960805 G A 0.091485 4.9149e-05
2:195966557 G A 0.048664 -8.2612e-05
2:195967171 T C 0.061036 -3.6436e-05
2:195967238 G A 0.502124 1.8442e-04
2:195968110 G A 1.602012 -4.4992e-06
2:195968887 C T 0.131125 -1.0857e-04
2:195968917 C T 0.076379 4.2042e-05
2:195973694 A G 0.038271 1.1455e-05
2:195977983 G T 1.070258 -9.1351e-05
2:195978081 T C 0.915961 -1.3213e-04
2:195987324 T G 0.112891 -1.0684e-05
2:195988551 A C 0.060783 5.7628e-05
2:196000767 A G 0.083361 -1.1936e-04
2:196005527 T C 0.025992 -9.9013e-05
2:196007315 G A 1.585436 -5.3678e-05
2:196008723 C T 0.058696 -1.9616e-06
2:196011756 T C 0.059874 3.1104e-05
2:196012083 T C 0.238550 1.5402e-05
2:196021047 G A 0.135325 -2.1267e-06
2:196024489 C T 0.061893 -1.9796e-05
2:196024697 T G 1.604271 -4.9762e-05
2:196029967 A C 0.134277 2.6935e-05
2:196047615 C T 0.058531 -3.2578e-06
2:196048663 A C 0.218098 3.9192e-06
2:196052944 T C 1.593551 -2.6520e-05
2:196060959 C A 1.614187 -3.3932e-05
2:196071704 C T 0.062958 -5.1675e-05
2:196079530 C T 1.765946 -1.4024e-05
2:196084339 A C 0.293140 5.6603e-05
2:196099637 A C 0.081189 4.2375e-05
2:196102559 C T 1.610740 -3.5028e-05
2:196105969 T G 0.034259 -7.8174e-06
2:196116079 T C 0.109619 1.4185e-05
2:196128472 T C 0.864230 -7.5042e-05
2:196139519 T A 0.064302 -1.0224e-04
2:196140985 T C 0.058693 -5.5926e-06
2:196148001 G A 0.051539 -2.5577e-05
2:196155296 T G 0.020542 1.1696e-04
2:196168161 C T 0.020059 -2.3842e-05
2:196176367 T C 0.024531 6.8516e-05
2:196189124 A G 1.616553 -5.4085e-05
2:196205940 T C 0.122784 -8.0257e-05
2:196206548 T C 0.020198 2.1637e-05
2:196210476 G A 1.757942 -8.0914e-05
2:196234251 C T 1.698827 -6.2969e-05
2:196255789 T G 0.044739 2.0078e-05
2:196256958 A G 0.299271 5.2687e-05
2:196264534 C T 0.156017 3.6000e-07
2:196265056 T C 1.787432 -6.6184e-06
2:196274111 C T 0.153969 -2.6183e-06
2:196275023 C G 0.185300 6.9986e-06
2:196277480 G A 0.120904 5.7730e-06
2:196277506 C T 1.306386 -3.5464e-05
2:196277534 C G 0.024447 -5.5673e-05
2:196281947 C G 0.040179 2.6375e-05
2:196289817 C T 1.740752 -5.8698e-06
2:196295078 T C 0.067606 -6.6895e-05
2:196305182 T C 0.446210 1.8534e-04
2:196309161 T C 0.134254 -6.5728e-05
2:196309295 C T 0.058342 -1.6049e-05
2:196314803 C A 0.094497 -3.9610e-05
2:196315854 T C 0.132644 5.3268e-05
2:196333125 G T 0.053707 -1.2922e-05
2:196340317 G A 0.076700 -6.1835e-05
2:196361205 G A 0.210815 -4.3521e-05
2:196364109 T C 1.220419 -9.8714e-05
2:196367185 T C 0.096977 -7.6230e-05
2:196383509 C T 0.378390 7.0998e-04
2:196386730 C A 0.072585 2.8433e-05
2:196399354 C T 0.068800 -3.4637e-05
2:196409766 G A 0.021805 -1.0128e-04
2:196414190 A G 0.030221 -9.4689e-06
2:196424759 T C 0.031312 1.5223e-05
2:196429106 G T 0.085636 4.5884e-05
2:196436943 A G 0.514705 6.8579e-05
2:196442199 C A 0.429345 9.6826e-05
2:196454192 G A 0.439011 5.6495e-05
2:196459058 T C 0.100414 2.9479e-05
2:196461451 A G 0.214427 1.0877e-05
2:196465136 C T 0.155861 -8.6121e-06
2:196465790 T G 0.058102 8.0471e-05
2:196469098 G A 0.118434 8.8052e-05
2:196470225 A G 0.389104 1.0837e-04
2:196474516 G A 0.090625 -5.6035e-06
2:196483979 T C 0.363232 4.1551e-05
2:196487880 C T 0.314611 2.7579e-04
2:196491123 G A 0.028780 -7.8379e-05
2:196505282 G T 0.183612 1.7173e-05
2:196506802 T C 0.294916 1.8109e-04
2:196523944 G T 0.127169 -1.6806e-04
2:196536087 G A 0.059550 -8.9039e-05
2:196536150 C T 1.489281 -7.3617e-05
2:196540530 G A 0.057187 -3.8204e-07
2:196549654 A G 0.067284 -4.8933e-05
2:196594477 A G 0.034184 -4.1047e-05
2:196595225 G C 0.021065 2.7644e-05
2:196602603 T C 0.043344 7.5888e-06
2:196637255 C T 1.229390 -1.0368e-04
2:196641517 T G 1.219708 -7.6337e-05
2:196642503 C T 0.068346 -6.8222e-05
2:196646674 A G 0.042471 4.0272e-06
2:196654104 A G 0.029462 -8.0225e-05
2:196659034 A G 0.118567 5.7075e-06
2:196668526 A G 0.065249 -4.2840e-05
2:196694902 A C 0.145903 1.6239e-05
2:196717025 C G 0.067112 -1.8247e-05
2:196732301 G T 1.311485 -6.6094e-05
2:196737271 A G 0.040806 -3.2657e-06
2:196738365 C T 0.084357 2.0680e-05
2:196738934 T G 0.034502 6.0626e-06
2:196740016 A G 0.059167 1.0545e-05
2:196740524 C T 0.054301 -7.7066e-06
2:196747481 C T 0.039322 6.6662e-05
2:196790910 C T 0.105192 4.8010e-05
2:196792574 A G 0.174417 1.5980e-05
2:196822004 G A 0.206982 5.8768e-06
2:196825238 A C 0.078239 -1.6074e-04
2:196825402 C T 0.260757 2.9157e-05
2:196827561 G A 0.112196 9.9596e-05
2:196831225 C T 0.183865 -4.0552e-06
2:196837129 C G 0.091644 2.7178e-05
2:196851911 A G 1.347286 -5.6429e-05
2:196860313 A G 0.174875 -1.1732e-05
2:196864158 G A 0.155501 1.2579e-05
2:196866420 T C 1.830643 -2.3308e-05
2:196866433 C A 0.025379 5.0134e-05
2:196872044 G A 0.160087 1.4904e-05
2:196882693 A G 0.041737 -1.3973e-04
2:196890509 A C 0.033490 -4.3556e-05
2:196897321 A G 0.073977 -4.3654e-05
2:196912067 G A 1.444425 -5.3060e-05
2:196924449 T G 0.217222 8.7822e-06
2:196925237 A G 0.029650 -5.4472e-05
2:196938217 A C 0.148948 3.2253e-05
2:196943734 T C 0.156578 6.8152e-05
2:196950487 A C 0.061747 -4.7913e-05
2:196962552 G A 0.053954 4.2241e-05
2:196967337 A G 0.446190 1.6764e-05
2:196968285 C T 0.066814 -3.3521e-05
2:196980842 T C 0.172220 -1.3595e-05
2:196981992 C G 0.117389 4.2995e-05
2:197002907 G A 0.258570 5.6246e-05
2:197015060 C A 0.089164 1.1434e-06
2:197021276 C T 1.225645 -5.6881e-05
2:197041568 T C 0.497298 7.0252e-05
2:197042960 T G 0.020549 -2.7320e-05
2:197048835 C T 0.030530 -1.6650e-05
2:197055451 G T 0.085948 -4.6655e-05
2:197055688 T C 0.222749 5.1401e-06
2:197056479 T C 0.029082 -2.1300e-05
2:197056723 G A 0.243922 1.8153e-07
2:197060793 T C 0.089667 4.7024e-05
2:197063250 C T 0.113861 -1.3418e-05
2:197064144 T C 0.034652 7.7249e-05
2:197065415 C T 0.045285 2.9695e-05
2:197068127 T C 0.539204 -8.6063e-06
2:197068278 T C 0.020737 5.3261e-05
2:197069507 C G 0.076681 -4.4751e-05
2:197069636 A G 0.066642 7.9178e-05
2:197070713 T G 0.496831 -7.8148e-06
2:197073436 C T 0.242974 -5.2392e-05
2:197077935 T C 0.707529 1.9009e-05
2:197080981 A G 0.056609 2.8280e-05
2:197081215 C T 0.621688 3.4327e-05
2:197081843 C T 0.086022 9.4723e-05
2:197090195 A C 0.036034 -1.0376e-05
2:197097950 A G 1.851919 -9.6412e-06
2:197098638 T C 0.147409 1.4036e-05
2:197110296 C T 1.329963 -1.2706e-05
2:197115200 A G 0.057774 3.0103e-06
2:197115722 G T 1.413149 -1.5910e-05
2:197121614 A G 0.588458 -1.1818e-05
2:197122111 T C 0.039524 -6.8053e-06
2:197122493 G T 1.264837 6.1285e-06
2:197122989 A G 0.100998 -2.9826e-04
2:197124820 G A 0.524630 1.8974e-05
2:197127830 T C 0.198526 -4.5586e-05
2:197132359 T C 0.053604 -1.6022e-05
2:197134790 A G 1.057476 1.0364e-05
2:197135270 C T 0.126763 9.6335e-05
2:197137698 T C 0.461796 4.8370e-05
2:197138653 A G 0.444236 4.5016e-05
2:197139208 T C 0.034045 6.4863e-06
2:197139536 C T 0.047641 1.5416e-04
2:197140572 T C 0.069307 4.2499e-05
2:197150402 C T 0.366335 -6.0753e-05
2:197155054 G A 0.136033 1.1363e-04
2:197156100 A C 1.961077 -1.4783e-04
2:197161292 G C 0.068511 -9.7249e-06
2:197172538 A G 0.174385 2.4997e-05
2:197184321 T C 1.631347 7.0154e-05
2:197190821 C T 1.537539 2.7015e-05
2:197197253 C T 0.067888 -2.6470e-05
2:197200394 C T 0.128292 -4.8218e-05
2:197202407 C T 0.118463 -9.6048e-06
2:197202726 A G 0.095315 -3.3698e-05
2:197208397 T C 0.049248 5.6028e-05
2:197209534 T C 0.027190 -2.4306e-05
2:197217284 T C 0.095535 3.4357e-05
2:197219823 C A 0.380308 -1.2233e-04
2:197220573 C A 0.075032 -1.2855e-05
2:197223393 A C 0.064600 8.3773e-05
2:197226201 C A 0.041143 5.6971e-07
2:197236209 T C 0.109784 -1.6430e-04
2:197238970 A G 0.103650 -3.2413e-05
2:197239159 A G 0.037511 -5.9203e-05
2:197250780 A G 0.081261 -3.2715e-06
2:197255316 C T 0.083237 3.4289e-06
2:197256269 G A 0.224986 9.4766e-05
2:197257000 T C 1.630195 6.6336e-05
2:197259243 C T 1.365332 4.8174e-05
2:197259362 A G 0.265282 -6.1386e-06
2:197260640 C G 0.044288 1.5659e-05
2:197262747 G T 1.921787 1.7644e-04
2:197276954 C T 0.112712 -1.3220e-04
2:197279207 A G 0.101641 -9.3612e-05
2:197299434 T G 1.942028 2.0828e-04
2:197301294 T C 0.020289 3.9367e-05
2:197301966 T C 0.517126 -3.3135e-06
2:197309433 G A 0.483653 -5.0462e-05
2:197313352 G A 0.147506 -1.6821e-05
2:197313579 G A 0.273111 -6.5655e-05
2:197321747 G A 0.354475 -6.0535e-06
2:197324642 A G 1.531521 3.1589e-05
2:197325640 C T 0.025012 3.8456e-05
2:197333980 A C 0.045441 2.5628e-05
2:197335709 A G 0.340765 -1.5112e-05
2:197343774 T G 0.033194 -7.3403e-05
2:197344471 T G 0.026248 8.2153e-05
2:197345004 T C 0.108161 -1.0004e-04
2:197345491 G A 0.074045 -1.2149e-04
2:197346486 C T 0.097035 -7.0378e-06
2:197349240 T C 0.067161 -5.8707e-05
2:197360596 C T 0.297648 1.0463e-05
2:197379351 G A 0.108512 -8.7697e-05
2:197382725 C T 0.081449 -2.2600e-06
2:197384088 T C 0.414372 -2.4734e-05
2:197384445 G T 0.039287 -1.0645e-04
2:197396012 T G 0.033892 -5.8012e-05
2:197398137 G C 0.033340 -4.2562e-05
2:197403608 A G 0.113377 -4.5650e-05
2:197418009 C T 0.041247 7.4501e-06
2:197448158 G A 0.142235 -1.4939e-05
2:197459132 T C 0.080014 -9.3664e-05
2:197468279 C T 0.034411 1.7273e-04
2:197470574 G T 1.649679 -1.8683e-05
2:197472277 G A 1.547928 5.7350e-06
2:197477480 T G 0.074863 -1.2501e-04
2:197485876 A G 1.696318 -1.4532e-05
2:197489819 C T 0.060374 -4.1187e-05
2:197501173 C T 0.031013 5.9412e-05
2:197502272 A G 0.107431 -5.4796e-05
2:197503547 G A 0.047145 -5.3579e-05
2:197510419 A G 0.032243 6.1197e-05
2:197516364 A G 0.282776 1.0463e-05
2:197516387 G T 1.504958 -2.4158e-05
2:197516948 T C 0.045476 5.0435e-05
2:197519149 T C 0.036002 -3.5722e-05
2:197521750 A G 0.108132 -4.8337e-05
2:197523383 T G 0.035164 2.6530e-05
2:197525487 G A 0.025771 -6.0901e-05
2:197538126 T C 0.153745 -1.2805e-05
2:197550800 T C 0.055645 -5.3970e-05
2:197551218 G A 0.072617 -8.6126e-05
2:197582342 A G 0.061780 1.1899e-05
2:197585919 T G 1.393836 -3.2995e-06
2:197597443 C T 0.087457 4.7539e-05
2:197607570 G A 0.022061 2.2839e-04
2:197625951 T C 0.073276 -1.1953e-04
2:197637512 G C 0.022435 -2.3891e-04
2:197642652 C T 0.033571 4.0888e-05
2:197645180 G A 0.039767 -1.0493e-04
2:197662526 C T 0.139093 -1.8149e-05
2:197664437 T C 0.125306 -2.2359e-04
2:197701022 G A 0.071377 -8.6345e-05
2:197701647 T C 0.252523 1.7994e-05
2:197710542 G A 0.141573 -2.3195e-05
2:197711388 C T 0.254626 2.0165e-05
2:197730518 C T 0.095766 -1.1170e-04
2:197735782 A C 0.038637 -8.9304e-05
2:197736503 C T 0.141515 -1.6524e-04
2:197765049 C T 0.395852 1.8157e-06
2:197783391 A G 0.026106 -6.6269e-05
2:197787935 C T 0.061679 -1.7618e-05
2:197804900 T G 1.764251 -2.4104e-05
2:197823015 C A 0.139778 -1.8924e-05
2:197828651 G A 0.617663 -2.3248e-05
2:197833530 C T 0.286269 2.6335e-05
2:197838593 C A 0.028030 -3.8494e-05
2:197846606 C T 0.057937 -5.6715e-06
2:197848993 G A 0.022967 -4.0525e-06
2:197853567 G A 1.462838 -5.3663e-05
2:197857070 T C 1.114027 -4.8557e-05
2:197863698 A G 0.095162 4.6203e-06
2:197863851 T C 1.804417 -1.1929e-04
2:197872574 T C 0.025875 3.9742e-05
2:197883186 C T 0.045265 7.7872e-06
2:197884438 A G 0.124948 4.8116e-06
2:197887407 G A 0.052779 -3.1344e-06
2:197895202 T G 0.144501 1.5350e-05
2:197898907 C T 0.048543 -5.1129e-05
2:197905952 G A 0.280355 1.9310e-05
2:197915582 A G 0.361106 3.5557e-05
2:197923396 T C 1.927169 -5.4766e-05
2:197923494 A G 0.029306 -1.2773e-04
2:197926924 C T 0.022633 9.0466e-05
2:197946392 T C 0.108872 8.9156e-05
2:197954717 A G 0.026213 5.3947e-06
2:197960874 T C 0.106889 -1.4655e-04
2:197964012 A G 0.026193 5.3712e-06
2:197966130 A G 1.927428 -5.6108e-05
2:197970621 T C 0.050322 -6.3966e-05
2:197978625 T G 1.888022 5.4351e-06
2:197981042 A G 0.078106 -1.9712e-05
2:197981406 A G 1.499391 -4.9481e-05
2:197988554 C T 1.091962 -5.0173e-05
2:197990741 C A 0.108898 7.1719e-05
2:198001319 G A 0.445197 2.9609e-05
2:198003950 A G 0.279651 2.3977e-05
2:198011878 A G 0.056437 -3.4535e-05
2:198013071 T C 0.113471 5.3280e-05
2:198022927 T C 1.501034 -5.5280e-05
2:198025388 C T 0.047245 -8.4480e-05
2:198025874 A G 0.056590 1.2706e-05
2:198026894 T C 1.608962 -1.9571e-05
2:198028409 A C 0.082053 -2.7835e-06
2:198032711 G A 0.174112 1.6173e-05
2:198035668 A T 1.659355 -5.4199e-05
2:198037222 A G 0.063237 -1.4962e-05
2:198048140 T C 1.381937 -2.7503e-05
2:198054958 G A 0.499849 -9.0336e-06
2:198069282 C T 0.108097 -1.3015e-04
2:198075465 T C 0.989208 -3.8790e-06
2:198077025 A G 0.574570 4.5626e-06
2:198077877 G A 1.037041 -2.3349e-05
2:198078110 G A 0.066178 -2.2026e-05
2:198088063 A G 1.023434 -4.3290e-05
2:198092910 C A 0.415031 -3.8505e-05
2:198097758 G A 0.261582 5.6968e-06
2:198101024 C T 0.163141 5.5519e-05
2:198111312 G A 0.428092 -4.2929e-05
2:198115646 A G 0.041364 2.1708e-05
2:198129160 C T 0.370928 -4.7536e-05
2:198132451 A G 0.815278 1.0195e-04
2:198138017 G A 0.486133 -1.8922e-05
2:198139103 T C 1.591217 3.0748e-05
2:198140379 C T 0.039822 3.3373e-05
2:198142210 C T 0.850747 9.9871e-05
2:198143381 G A 1.111566 3.2206e-05
2:198144002 G A 0.833026 1.0162e-04
2:198148767 G A 1.203314 5.2715e-05
2:198154535 T C 0.035573 2.7730e-06
2:198166117 A C 0.740090 1.2402e-04
2:198169130 C T 0.129084 4.8124e-05
2:198169235 A T 0.062679 1.6274e-06
2:198176384 C T 0.041572 -2.7952e-05
2:198176805 C A 0.033512 9.7723e-05
2:198182012 C T 0.087473 5.1905e-05
2:198182359 T C 0.027849 1.7660e-05
2:198187055 G A 0.032500 5.3256e-05
2:198187667 C T 0.085850 1.0359e-05
2:198199163 C T 0.369159 -1.2553e-05
2:198201765 G T 0.103345 6.6493e-06
2:198204551 G A 0.066431 -1.3377e-05
2:198223754 G A 0.870030 -4.5895e-05
2:198257008 G C 0.023425 1.7608e-05
2:198257075 A G 0.024554 2.2354e-05
2:198263069 G A 0.056421 -2.8750e-05
2:198266063 G A 0.023363 -3.7819e-05
2:198288826 C T 0.053298 4.5090e-05
2:198300431 T G 0.382009 -7.4439e-05
2:198307813 T C 0.955897 5.8321e-06
2:198390710 G A 0.072874 1.7443e-05
2:198416030 A G 0.074013 -8.4543e-05
2:198442490 T C 0.082169 2.4009e-05
2:198463090 T G 1.347597 -3.2283e-05
2:198466505 C A 0.047151 -5.3140e-05
2:198470546 T C 0.361970 -6.5309e-05
2:198477131 A G 0.051653 5.1431e-05
2:198497735 A T 0.029650 -4.6691e-06
2:198511086 A G 0.959263 5.9576e-05
2:198515254 A G 0.109456 5.1544e-05
2:198531384 T C 0.037037 -1.3583e-06
2:198535679 A G 0.399542 -8.8586e-05
2:198545462 A G 1.066346 -4.4468e-05
2:198576005 C T 0.074558 -3.9639e-05
2:198578081 T C 0.224927 -2.8006e-05
2:198621428 C T 0.045522 -5.5298e-06
2:198625141 A G 0.108350 1.0082e-04
2:198631714 A G 1.327636 -9.0407e-06
2:198638566 C T 0.075110 5.1711e-06
2:198639353 C T 0.034132 6.0230e-05
2:198652672 C T 0.098505 -9.0618e-05
2:198655797 G C 0.029215 5.7697e-06
2:198659133 A G 0.047823 -2.2238e-05
2:198664027 T C 0.042428 1.5518e-04
2:198665072 T C 0.238147 -2.4495e-04
2:198665761 C T 0.027508 4.4358e-05
2:198703935 G A 0.304325 -8.8415e-06
2:198711900 A C 0.127591 7.8635e-05
2:198716295 C T 0.078138 -4.0263e-05
2:198744851 T C 0.072117 -1.0611e-05
2:198746527 G C 0.159733 5.7959e-05
2:198766642 C T 0.388779 -1.5856e-04
2:198775088 T C 0.099869 1.0930e-05
2:198780562 A G 0.075467 -5.2345e-06
2:198792268 C T 0.031464 2.2008e-05
2:198792320 A C 0.657511 -5.9217e-06
2:198793084 A G 0.063140 -6.2688e-05
2:198834966 G T 0.029319 3.5465e-06
2:198837531 G A 0.039994 -1.5395e-05
2:198842160 T C 0.069719 -7.2140e-05
2:198846486 T G 1.342148 4.4996e-06
2:198849920 G C 0.020747 -5.6459e-05
2:198876438 T C 0.024752 8.8849e-06
2:198877234 A C 0.398328 -8.4535e-04
2:198895225 A G 0.042919 -9.1192e-05
2:198895483 G T 0.235239 1.5436e-05
2:198896895 G A 0.998238 1.4942e-04
2:198922098 G A 0.082023 3.0271e-04
2:198938362 T C 0.088239 1.5300e-05
2:198940255 T C 0.058790 8.2341e-05
2:198949344 G A 0.051169 -1.0798e-05
2:198950240 A G 0.953423 1.2341e-04
2:198954774 T C 0.943219 9.7267e-05
2:198957139 G A 0.977698 -6.8408e-06
2:198959212 G A 0.021052 -4.7060e-05
2:198962243 A G 1.788835 -7.8579e-05
2:198963998 G T 1.195216 1.0320e-05
2:198967942 C G 0.041825 6.6925e-05
2:198982801 G A 0.031195 3.6364e-05
2:198983501 T C 0.039809 -1.6872e-05
2:198987935 A C 0.023762 -4.9183e-05
2:198992678 A G 0.248845 2.9744e-05
2:198996761 A G 0.096386 -8.5782e-05
2:199002562 C A 1.777906 -3.2698e-05
2:199004917 G A 0.021912 2.0903e-05
2:199007858 T C 0.034983 1.6524e-05
2:199008506 T C 0.914140 -2.2053e-04
2:199016508 G A 0.027092 -5.7986e-05
2:199047626 A C 0.574300 1.5739e-04
2:199055906 A G 0.391421 -4.9984e-05
2:199068545 A G 0.131453 4.0351e-05
2:199079806 C T 1.748565 -9.9303e-06
2:199087090 T C 0.345140 -5.4697e-06
2:199090209 G A 0.145903 -5.2181e-05
2:199090815 A G 0.095341 -5.8876e-04
2:199097192 A G 0.068833 -4.3431e-05
2:199103410 C T 0.631620 -4.3563e-05
2:199108648 A G 1.717483 -2.4949e-04
2:199119197 C T 1.353599 2.2876e-05
2:199122020 A C 0.814612 -1.0670e-05
2:199125903 A G 0.108233 1.3147e-04
2:199126658 T C 0.044662 6.0476e-05
2:199149356 G A 0.999289 1.5834e-05
2:199149946 T G 0.030481 1.3495e-05
2:199154693 G A 0.050757 -9.5476e-06
2:199159611 T C 0.185326 -6.0342e-05
2:199159975 T C 1.144199 3.7772e-05
2:199160220 G A 0.078940 -4.7959e-05
2:199161972 C T 0.442321 -4.2786e-06
2:199168113 C T 0.625927 -2.5382e-05
2:199169096 C T 0.619744 -2.6129e-05
2:199176719 T C 0.108135 3.4029e-05
2:199180902 G T 0.060027 -5.2934e-05
2:199181791 T C 0.022165 -1.8278e-05
2:199182325 T C 0.129811 1.9231e-04
2:199185960 A G 0.038965 2.2810e-05
2:199186000 T G 0.021312 2.4402e-05
2:199188627 T C 0.025366 2.2451e-05
2:199189678 A G 0.027138 -6.3771e-05
2:199205665 T C 0.056285 3.3459e-06
2:199221374 G A 0.072134 8.4048e-05
2:199223853 T C 0.195576 -4.4541e-05
2:199231431 C T 0.702738 -4.6516e-06
2:199233465 G T 0.282319 -1.1703e-05
2:199246208 G A 0.422175 5.6980e-06
2:199253336 T C 0.076152 5.6744e-05
2:199261041 G A 1.476460 -7.3388e-06
2:199271554 A G 1.901112 8.4568e-06
2:199275327 T C 0.059956 6.7817e-05
2:199279304 A G 0.081757 1.3071e-05
2:199282283 A G 0.098385 -9.7090e-06
2:199282957 G C 0.048011 -2.1269e-05
2:199293849 C T 0.777572 -6.6028e-06
2:199296600 A G 0.139165 4.0070e-05
2:199297751 T C 0.283367 -3.6223e-06
2:199300662 C T 0.198832 1.2237e-05
2:199307564 C T 1.496941 -3.8207e-06
2:199312684 C T 0.781726 -1.0994e-05
2:199313043 A G 0.520820 -1.9475e-05
2:199320544 A C 0.033113 8.3184e-05
2:199323432 A G 0.123001 -5.9829e-06
2:199323515 G A 0.115120 -1.7927e-05
2:199333009 G A 0.193687 -7.6252e-06
2:199334376 A C 1.462627 7.5836e-06
2:199339346 G A 1.773492 1.6297e-05
2:199346187 T G 0.722894 1.2428e-05
2:199349772 A C 0.044418 -4.8985e-05
2:199359898 A G 0.046466 -4.4559e-05
2:199362455 T C 0.467229 -1.2288e-05
2:199362889 T C 0.056213 -8.3139e-05
2:199362905 G C 0.064831 2.2384e-05
2:199366959 G A 1.657167 -3.7507e-06
2:199370852 G A 0.067025 -3.5751e-05
2:199385721 T C 0.102614 2.1779e-05
2:199386393 T G 0.065600 1.6030e-05
2:199402205 T G 0.097639 -1.4136e-05
2:199411794 G A 0.077165 1.7659e-05
2:199415160 C A 0.079855 5.6461e-06
2:199419373 A G 0.715906 -1.6010e-05
2:199434829 A G 0.100050 -4.9359e-05
2:199453958 T C 0.022370 1.8286e-06
2:199459339 T G 1.946760 1.9607e-05
2:199471480 G T 0.023454 3.4967e-05
2:199484578 G A 1.403087 1.1828e-06
2:199487189 A G 0.615375 1.1429e-05
2:199490128 T G 1.054493 -1.0299e-05
2:199490528 A G 0.103056 -1.2475e-05
2:199513652 G A 0.037820 2.2768e-05
2:199519513 C T 0.045639 -3.3645e-05
2:199529912 G T 0.892540 1.3032e-05
2:199542506 A G 0.892098 1.0274e-05
2:199557466 C T 1.923978 -3.2922e-07
2:199558312 A G 0.045340 2.4651e-05
2:199560757 G A 0.051718 -9.9880e-06
2:199565298 C T 0.491017 8.9566e-06
2:199571480 C T 1.468073 1.6071e-05
2:199585143 T C 0.026411 5.5395e-05
2:199587590 C T 0.067901 -2.9664e-05
2:199600193 C T 0.453769 8.4266e-06
2:199612407 C T 0.759607 8.6079e-06
2:199615995 T C 0.039020 1.6351e-05
2:199621109 A G 0.029744 -5.0709e-05
2:199630556 C T 1.695759 -1.1164e-05
2:199631942 T G 1.476301 4.5740e-06
2:199632565 A G 0.650322 8.7300e-06
2:199644038 T C 0.132651 -5.0557e-05
2:199644534 T G 0.084886 -1.5042e-05
2:199646763 C T 0.342992 2.2545e-05
2:199652916 A G 0.036976 3.1302e-05
2:199669305 G A 0.081494 -2.7698e-05
2:199670655 A G 0.269375 4.9532e-05
2:199674720 C A 0.319671 3.5005e-05
2:199676607 C T 0.703650 1.3903e-05
2:199679110 G T 0.180438 -7.0387e-05
2:199680501 G T 0.912066 -3.3453e-05
2:199684814 A G 0.080222 7.3001e-05
2:199691562 A G 0.048995 1.1535e-04
2:199696832 C T 0.872260 -2.4793e-05
2:199699922 G A 0.055360 8.3687e-05
2:199701216 C T 0.043847 -3.0110e-05
2:199708136 T G 0.086399 -1.7321e-05
2:199736794 T C 0.143686 -7.4129e-05
2:199739974 G C 0.171652 5.9646e-06
2:199742175 C A 0.139405 3.1348e-05
2:199742231 G A 0.610283 -3.5575e-05
2:199742233 T C 0.094117 1.0438e-05
2:199744537 A G 0.474341 -4.8487e-05
2:199755938 T G 0.047625 3.7002e-05
2:199778451 G A 0.056216 6.2348e-05
2:199780757 C G 0.027511 1.6710e-05
2:199782944 T G 0.608507 1.0799e-04
2:199784893 A G 0.155241 2.0523e-05
2:199804688 T C 0.109869 -3.4613e-05
2:199814348 T C 0.038319 1.1141e-05
2:199821811 C T 0.063581 -1.3020e-05
2:199828405 C T 0.064616 5.5493e-05
2:199830304 A G 0.357546 -9.0951e-05
2:199852892 C T 1.342099 -2.1304e-04
2:199856088 A C 0.065811 -2.8015e-04
2:199863029 T C 0.029527 3.0154e-04
2:199865362 T C 0.051377 6.8588e-05
2:199865834 C T 0.034648 -3.0855e-05
2:199871583 G A 0.048128 2.5481e-05
2:199880772 C T 0.033869 -4.6486e-05
2:199880895 C T 0.039702 1.0891e-04
2:199884960 G A 0.054237 -1.5743e-04
2:199885817 A G 0.046833 -5.1105e-05
2:199901247 A G 0.344579 -1.2810e-04
2:199904243 G A 0.043944 -6.2891e-05
2:199912959 G A 0.068096 7.9045e-06
2:199929517 A G 0.080741 -8.7255e-05
2:199932425 A G 0.172794 3.1241e-05
2:199934785 C T 0.021140 -5.8174e-05
2:199947074 G A 0.041903 1.8209e-05
2:199955881 G A 0.122676 -1.3208e-04
2:199959803 T C 0.048073 -7.8372e-05
2:199975304 A G 0.057583 -8.7693e-05
2:199983384 A G 0.066814 -2.1245e-04
2:199990731 G A 1.974716 2.0242e-04
2:199993534 A G 0.407881 -1.2124e-05
2:200004170 G A 0.048956 7.5686e-05
2:200004398 G T 0.056207 1.1309e-04
2:200011863 T C 0.330999 -1.3533e-06
2:200025189 T C 0.104452 -3.5833e-05
2:200035506 C A 1.159314 2.7571e-05
2:200059788 T G 0.042734 -7.1008e-05
2:200060715 G A 1.843295 3.7312e-05
2:200067768 G T 0.876652 -4.7253e-05
2:200085369 C T 0.075431 1.1419e-04
2:200085972 G A 0.026011 2.7298e-05
2:200091394 A G 0.313095 -4.3684e-05
2:200100504 A G 0.058459 3.2724e-04
2:200118528 G T 0.049355 1.1579e-04
2:200123367 A G 1.101397 4.3826e-05
2:200128358 A G 0.680031 5.6816e-05
2:200140659 C T 0.262695 -9.1549e-06
2:200142591 C T 1.776588 -7.6855e-05
2:200154552 T C 0.183340 -5.4427e-05
2:200162370 A G 0.079833 -1.3971e-05
2:200164252 A G 1.630374 1.5514e-05
2:200195522 G A 0.072348 -1.4167e-04
2:200196478 T C 0.028728 3.2656e-04
2:200201571 T C 1.738379 4.0722e-05
2:200208890 C T 0.064474 -2.0142e-05
2:200222761 T C 0.079028 -7.0019e-06
2:200223964 A G 0.092355 2.3613e-05
2:200228996 T G 0.154832 6.6546e-05
2:200231047 G C 0.099833 3.0350e-05
2:200244917 G A 0.081436 -7.2158e-05
2:200275145 C T 0.116837 6.3924e-05
2:200279048 C T 0.024447 -1.1862e-04
2:200290359 G A 0.538759 1.0436e-05
2:200292599 C T 0.112443 3.7864e-05
2:200308530 A G 1.409445 -6.0935e-06
2:200323452 G A 0.337850 8.4425e-06
2:200336779 C T 0.127931 -8.5552e-05
2:200353661 G T 0.247638 -5.7250e-05
2:200371188 G A 0.205320 3.8803e-05
2:200371433 A C 0.247748 -9.2603e-06
2:200382182 T C 0.054129 6.7130e-05
2:200391049 A G 0.048972 1.2936e-04
2:200435782 A G 0.058015 1.5499e-05
2:200442604 G A 0.544277 2.6873e-05
2:200445194 T G 0.026349 -9.3685e-05
2:200447031 A C 0.338000 1.7293e-05
2:200449063 G A 0.036823 9.0143e-05
2:200456277 A C 0.098522 4.7730e-05
2:200459793 C A 0.337234 -1.3425e-05
2:200460112 C A 1.653432 -1.0393e-05
2:200472560 T C 0.195618 5.4641e-05
2:200485487 G A 0.732281 -4.2714e-05
2:200501967 G T 0.024927 -2.6214e-05
2:200515472 A G 0.648336 3.3207e-06
2:200523384 C T 0.967562 4.9943e-06
2:200536068 T C 0.107882 -1.6665e-05
2:200544328 A G 0.152778 3.0220e-05
2:200545802 T C 1.647352 9.0291e-06
2:200547937 T C 0.113725 5.2350e-05
2:200570845 T C 0.309703 6.1042e-05
2:200574485 A G 0.029134 -5.4167e-06
2:200580494 T G 1.786845 7.9638e-05
2:200581094 A G 0.043409 -8.1425e-06
2:200581710 T C 0.032818 -7.0442e-05
2:200597674 A G 0.065382 2.5247e-05
2:200598138 G C 0.020718 2.7875e-05
2:200600920 A G 0.244967 -4.1820e-05
2:200602642 G C 0.314578 -1.8013e-05
2:200605177 T C 0.020361 -2.4765e-05
2:200606622 G A 0.023188 6.5490e-06
2:200613244 G A 0.020348 -2.2478e-05
2:200615303 G T 1.807819 1.2350e-04
2:200616257 A G 0.063555 5.5103e-06
2:200617819 T C 0.052010 -8.6354e-05
2:200618406 A G 0.021055 1.9194e-05
2:200618907 G A 0.021331 4.5129e-05
2:200619835 G A 0.088878 -1.6524e-04
2:200624646 T G 0.051371 4.2467e-05
2:200626678 A G 1.302670 -2.2132e-05
2:200627816 G C 0.127912 7.3923e-05
2:200638509 G T 0.152774 1.4247e-05
2:200639707 T C 0.022896 -1.4578e-06
2:200643157 T C 0.075727 2.2690e-05
2:200651344 A C 0.230766 -2.7576e-05
2:200659103 T C 0.045888 2.1099e-05
2:200663178 C A 0.045061 6.0201e-05
2:200693668 C T 1.379373 6.8342e-05
2:200693720 G A 1.617030 2.1872e-06
2:200695743 C T 0.031864 -8.4045e-05
2:200699952 G A 0.188004 -2.5065e-04
2:200700685 C T 0.796959 2.7769e-05
2:200701788 C A 0.737785 5.4601e-05
2:200710706 G T 1.350272 8.8521e-05
2:200711563 C A 0.079531 -1.0461e-05
2:200713124 A G 0.089576 2.4854e-04
2:200721555 C T 0.063610 -4.3306e-05
2:200723026 C A 0.061575 -1.2118e-05
2:200726221 A G 0.626265 -4.7026e-05
2:200734368 T C 1.610149 1.2255e-05
2:200758548 T C 0.033947 -4.5313e-05
2:200759100 T C 0.084899 -5.1824e-05
2:200760629 A G 1.271796 3.3337e-05
2:200773512 C T 0.069044 -1.0403e-04
2:200776353 G T 0.334072 -4.0584e-05
2:200805095 A G 0.066710 -9.4242e-06
2:200813126 C T 0.063386 -4.9104e-05
2:200823868 G A 0.107107 1.0611e-05
2:200828526 A T 0.023223 -2.3108e-04
2:200900075 C T 0.042474 5.5218e-05
2:200901427 C T 0.375238 1.2600e-05
2:200914635 A G 0.043467 -5.5342e-05
2:200920896 G T 0.075876 6.1298e-05
2:200939165 G T 0.341236 -3.6582e-05
2:200942180 G A 0.080229 -3.4953e-05
2:200943696 T C 0.054133 -3.1263e-05
2:200952292 A G 0.103884 -3.0572e-05
2:200960006 T G 0.130547 3.2427e-04
2:200963309 G A 0.194443 -1.2748e-04
2:200984032 C T 0.131576 1.0490e-05
2:200995839 G A 0.058985 -5.3901e-05
2:201004427 C T 0.034743 3.6305e-05
2:201007351 G A 0.093952 1.3157e-05
2:201021954 C T 1.917844 -4.0818e-05
2:201024885 A G 0.332313 -1.2058e-04
2:201043897 T G 1.941813 -5.7644e-05
2:201054342 G A 0.079742 2.7864e-05
2:201055407 C T 0.020198 7.2144e-05
2:201061730 T G 0.034126 -1.6239e-05
2:201068209 G C 1.555618 5.7276e-06
2:201085970 C T 0.129415 3.6060e-05
2:201101507 C T 0.362791 2.8597e-04
2:201131720 G T 0.056100 1.5097e-05
2:201132135 G A 0.100180 -2.1413e-05
2:201141002 C G 0.807332 -2.6247e-05
2:201149979 C A 0.093358 -2.7941e-05
2:201150040 T C 0.801201 -2.7839e-05
2:201158122 A G 0.341898 1.2405e-04
2:201170646 A G 0.035528 -3.5236e-05
2:201171129 A G 0.082218 -4.1044e-05
2:201177202 C A 0.253217 -8.3277e-05
2:201180085 G A 0.041766 6.7690e-05
2:201183701 G A 0.855123 9.2512e-04
2:201183839 A G 0.067976 8.0730e-06
2:201213137 G A 0.079712 -9.1782e-05
2:201215874 G A 0.054240 -2.0351e-05
2:201224933 T C 0.106909 7.4840e-06
2:201229984 C T 1.899664 -1.9912e-04
2:201237510 C T 0.178594 1.2291e-05
2:201240086 G A 0.681540 4.9806e-05
2:201253956 G A 0.653805 -3.2761e-05
2:201254171 G A 1.408335 1.6855e-05
2:201257133 T C 0.031565 4.0301e-05
2:201257553 T C 0.031922 4.3571e-05
2:201261012 G A 0.250390 -2.8795e-05
2:201287415 C A 0.083701 -2.4753e-05
2:201290536 G A 0.568253 -1.5554e-05
2:201294937 G A 0.066012 -5.3697e-05
2:201306139 G A 0.851198 -3.3533e-06
2:201312329 C A 1.819526 6.5599e-05
2:201314274 G A 0.670563 9.0746e-06
2:201317689 G A 0.025015 -1.3389e-05
2:201319820 C A 0.058424 -1.0176e-05
2:201327631 A G 1.931726 6.1649e-06
2:201332473 A C 0.988127 -5.4667e-05
2:201334852 G A 0.577156 -5.0886e-05
2:201336400 G T 0.037631 -1.7769e-04
2:201337667 C A 0.056765 -2.3062e-05
2:201340484 G A 1.165832 1.5407e-05
2:201344732 T C 1.566832 -2.9174e-05
2:201346859 C A 1.560194 -2.5798e-05
2:201352021 G A 0.284779 -8.9664e-05
2:201353083 T C 0.207754 4.1269e-05
2:201355106 A G 0.453850 -1.2188e-05
2:201355533 G A 0.696847 -1.2555e-05
2:201373914 A C 1.524822 -1.9349e-05
2:201375692 G A 0.135257 5.7633e-05
2:201377084 T C 0.022555 -2.1185e-05
2:201378086 A G 0.035645 -8.6427e-05
2:201379864 A G 0.239806 4.3866e-05
2:201384378 G A 0.063500 8.5975e-05
2:201387929 A G 0.020276 -2.4801e-07
2:201397724 A G 0.144274 -3.7609e-04
2:201412655 G A 0.135932 2.8028e-05
2:201433816 T C 0.428641 1.6064e-05
2:201436555 G A 0.329028 8.5126e-06
2:201437334 C T 1.566195 1.2865e-05
2:201449374 C G 0.063698 -1.9541e-04
2:201459445 G A 0.132089 3.4511e-05
2:201460104 G A 0.339022 -2.4192e-05
2:201462331 T C 0.070816 1.5066e-04
2:201466875 G T 0.024337 2.0898e-06
2:201478720 C A 0.037235 -3.3910e-06
2:201481060 A G 0.086632 4.0345e-05
2:201492524 T A 0.034486 -8.7568e-05
2:201500074 A G 0.328249 -8.3164e-06
2:201505269 A C 0.577358 -1.4070e-06
2:201506097 A G 0.023220 -8.1832e-06
2:201526330 G A 0.291339 8.6360e-05
2:201528427 G A 0.781762 -1.0580e-07
2:201528745 A G 0.072844 -6.0876e-06
2:201534389 G A 0.126438 -1.1574e-06
2:201535098 A G 0.037904 5.3443e-05
2:201539206 C T 0.810925 1.0965e-06
2:201540533 A G 0.841805 1.0323e-05
2:201541621 T C 0.125393 -4.6012e-07
2:201541827 A G 0.173524 -5.7444e-06
2:201542014 G T 0.175465 -4.1012e-06
2:201544272 G A 0.097077 4.1105e-05
2:201549704 A G 1.087084 -5.9577e-07
2:201558699 A C 0.303059 -2.0044e-06
2:201559027 G A 0.089765 5.6546e-05
2:201560740 G T 1.574433 4.7765e-04
2:201562981 G A 1.519463 4.7406e-05
2:201565685 C A 1.895883 4.9074e-06
2:201566159 C A 0.050410 -2.0028e-05
2:201570419 T C 0.034470 7.7817e-05
2:201571143 A G 0.325682 -1.4603e-04
2:201576135 G A 1.698171 2.3776e-05
2:201576284 G A 1.817748 -1.7219e-06
2:201580954 T C 0.207530 2.8374e-05
2:201581139 A G 0.071932 1.4754e-05
2:201581384 G C 0.284958 -1.2816e-04
2:201582193 C T 1.835080 -7.2189e-05
2:201588745 T C 0.045395 4.4312e-05
2:201591835 A G 0.188036 -3.9588e-05
2:201596926 G T 1.513842 -3.0760e-06
2:201601871 A G 1.369931 -6.6889e-05
2:201608131 T C 0.202025 -1.9559e-05
2:201609827 T C 0.038868 1.0448e-05
2:201624818 T C 0.919849 -2.0805e-05
2:201631318 T C 0.106847 3.7812e-05
2:201632512 C G 1.811691 5.8364e-06
2:201636641 C A 0.196391 -7.7602e-06
2:201637798 A G 0.213405 2.3590e-05
2:201644232 C T 0.408981 5.9203e-06
2:201661062 C A 0.027381 1.2758e-04
2:201674818 A G 0.177874 1.4447e-06
2:201675761 T C 0.079712 1.2556e-05
2:201676441 A G 1.145374 -6.6235e-05
2:201677791 C T 1.472689 -2.2206e-05
2:201699860 A G 1.458277 -2.2652e-05
2:201713035 C T 0.218274 8.5913e-06
2:201722156 G A 0.140035 -3.8139e-05
2:201722827 A C 0.134751 -4.1364e-05
2:201722832 G A 0.021685 -4.8391e-05
2:201724360 G A 0.384758 7.3568e-05
2:201724391 C T 0.031941 -1.3921e-04
2:201726353 T C 0.032948 -7.1009e-05
2:201730822 A C 0.027706 9.7161e-05
2:201739327 A G 0.723485 -1.5712e-05
2:201742345 T C 0.438043 -8.0004e-05
2:201748415 A G 0.290294 -3.0803e-05
2:201768238 T C 0.429650 -6.4109e-05
2:201781361 G T 0.153953 -1.3338e-05
2:201793113 T C 0.333417 -4.0738e-06
2:201793176 C T 0.153832 3.5098e-06
2:201803139 T C 0.159574 4.7886e-05
2:201804319 G C 0.122300 -1.8813e-05
2:201829800 C T 0.052575 1.1159e-04
2:201834976 A G 0.035168 -1.1598e-05
2:201841408 T C 0.021844 6.0111e-06
2:201863300 T C 0.095707 6.0430e-05
2:201886002 T C 0.052844 -3.3634e-05
2:201888436 A G 0.077197 3.1722e-05
2:201942480 A G 0.333975 -5.9068e-06
2:201978599 A G 0.351586 -1.1381e-04
2:202013135 A G 0.041802 2.3122e-05
2:202015879 A G 0.029011 1.4208e-04
2:202021495 T C 0.397192 -3.9581e-05
2:202023160 A G 1.042299 1.6204e-05
2:202025375 A G 0.047985 -2.9189e-05
2:202036478 A G 1.853961 2.2503e-05
2:202036771 C T 0.041309 4.8851e-05
2:202044050 A G 0.073484 3.7230e-05
2:202044159 C A 0.061909 -7.3480e-05
2:202048123 T C 0.994330 1.4673e-04
2:202064736 T G 0.109752 1.8239e-05
2:202074098 A G 0.138477 -3.3935e-05
2:202074207 G A 0.085298 -9.3192e-05
2:202075866 C G 0.046966 1.2502e-05
2:202080760 A G 0.030705 -5.6879e-05
2:202082459 A T 0.998939 8.2885e-05
2:202086665 A G 0.131615 -2.3106e-06
2:202110959 A G 0.427748 -1.1633e-04
2:202111020 A C 1.822714 -9.0137e-06
2:202111380 G A 1.148084 2.9061e-05
2:202115791 T C 0.673494 -1.1515e-05
2:202122956 C T 0.093150 3.8351e-05
2:202122995 G A 1.438349 8.8832e-06
2:202125738 G A 0.060251 -5.8954e-05
2:202127822 A G 0.036742 2.6492e-05
2:202131587 G T 0.144290 -2.9375e-05
2:202136014 T G 0.106860 6.1059e-06
2:202142991 T C 0.104474 -1.9732e-05
2:202143928 C T 1.466463 -2.1064e-05
2:202149589 C G 0.271062 2.1614e-05
2:202149696 A G 0.090969 1.6718e-05
2:202154750 A G 0.112228 -6.9076e-05
2:202173812 A C 0.173888 -1.8517e-05
2:202189374 A G 0.083529 -4.9673e-06
2:202202791 G A 1.024820 -6.7318e-05
2:202203823 C T 0.174664 3.3936e-06
2:202212882 A G 0.041614 8.1839e-05
2:202213854 T G 0.116649 -7.0881e-06
2:202215492 G C 1.214538 -4.6626e-05
2:202217171 G A 0.052224 -2.5952e-05
2:202225422 G A 0.029400 -2.6839e-06
2:202245423 T A 0.112115 -2.8421e-06
2:202252539 A G 0.598082 3.8208e-05
2:202264156 T C 1.366965 -4.6701e-05
2:202276129 T G 0.033146 -1.1798e-05
2:202278771 A C 0.032331 2.2619e-05
2:202323425 C T 0.042289 2.2318e-05
2:202326942 T C 0.157046 -7.9798e-05
2:202327487 T C 0.029283 -2.7842e-05
2:202337236 G A 1.331804 -1.6954e-05
2:202346327 C T 0.783697 1.7753e-05
2:202351922 A C 0.032328 -1.1924e-04
2:202352480 A G 0.036995 1.2028e-05
2:202356749 C T 0.048488 -2.7263e-05
2:202358395 C T 0.113507 9.5369e-07
2:202363838 A C 0.034097 7.7870e-05
2:202369188 T C 0.108187 5.2018e-06
2:202372252 C T 0.059089 -4.7819e-06
2:202382090 A G 0.047119 -5.4544e-05
2:202382774 A G 1.603041 1.5520e-05
2:202383000 C T 0.907658 2.2091e-05
2:202385323 G A 0.179824 -4.5415e-05
2:202396786 G T 1.339749 -9.7939e-07
2:202400872 A G 0.036648 6.3609e-05
2:202410300 T A 0.824096 -8.7870e-06
2:202430584 A G 0.103809 6.2612e-05
2:202437531 C T 0.036300 -6.5390e-06
2:202450924 A G 0.224986 -3.7752e-07
2:202452199 A G 0.995466 -1.6690e-05
2:202462032 A G 0.066642 2.9388e-04
2:202462206 T C 0.161174 -4.1290e-05
2:202469533 G T 1.895672 -7.5099e-05
2:202490812 A C 0.103202 5.8817e-05
2:202493504 A C 0.980733 -4.7195e-05
2:202501448 C T 1.298363 -1.3113e-04
2:202510930 T C 0.135582 2.3548e-05
2:202512449 T C 0.028631 -3.5398e-05
2:202513883 C T 0.996284 9.2312e-05
2:202521426 C T 1.278502 4.0636e-05
2:202523056 C A 0.025745 -1.3499e-05
2:202523347 T C 0.865636 3.9287e-05
2:202523908 A G 0.097262 -1.2379e-05
2:202526353 C T 0.174037 -2.2877e-05
2:202529514 C T 0.266272 -4.9552e-04
2:202531547 C A 0.221425 2.0762e-05
2:202540338 T G 0.839134 -2.6289e-05
2:202540662 A C 0.426748 8.6242e-05
2:202540869 G T 0.309028 1.0346e-04
2:202542836 T C 0.840663 -6.9256e-05
2:202543051 T C 0.106071 -6.6984e-05
2:202543807 T C 0.112926 4.0123e-06
2:202544452 C T 0.532560 -1.6061e-05
2:202545984 T G 0.111875 6.9036e-06
2:202548604 T C 0.060046 1.0430e-05
2:202555132 C T 0.477742 5.2842e-06
2:202555755 C T 0.077291 6.3046e-05
2:202560099 A G 1.748594 4.2584e-06
2:202566411 C T 0.029416 -3.1509e-06
2:202589472 C T 0.034220 -1.3303e-05
2:202595867 C T 0.760759 4.5032e-06
2:202605108 A C 1.357585 -7.7066e-06
2:202614632 G T 0.243019 2.3518e-05
2:202625615 T C 1.804723 -2.9870e-05
2:202626437 C T 0.062263 8.2557e-06
2:202630513 C T 0.261614 -4.6528e-05
2:202636137 A G 0.119499 2.9672e-05
2:202639198 G A 1.676759 3.7340e-05
2:202652720 A G 0.101414 -3.6688e-06
2:202656143 T C 0.050582 -1.3813e-05
2:202664292 A G 0.036167 -1.6696e-04
2:202671381 G C 0.581528 5.9306e-06
2:202671773 G T 0.034541 -1.8546e-04
2:202672943 G A 0.523121 -1.3575e-05
2:202674436 G A 0.456522 -1.8239e-05
2:202691382 G A 0.198500 -6.1593e-06
2:202693975 T C 0.072887 4.1314e-06
2:202695890 A G 0.044110 -6.1023e-06
2:202699201 T C 0.198137 2.4450e-06
2:202699680 T C 0.051293 2.5850e-05
2:202700399 T C 0.052409 -4.2140e-06
2:202704078 C A 0.370392 -4.2480e-06
2:202710867 A G 0.119931 -4.6928e-06
2:202711751 C T 0.074243 -1.5491e-05
2:202713676 G T 0.067538 -1.7263e-05
2:202713979 A C 0.288083 1.9204e-05
2:202715298 C T 0.072026 2.2773e-06
2:202731681 A G 0.190668 -5.6092e-05
2:202737180 G A 0.053500 -1.4230e-05
2:202737189 C G 0.166173 3.1527e-05
2:202739103 A G 1.975183 -4.7787e-05
2:202741064 A G 1.273016 -1.8076e-04
2:202744442 G A 0.175089 1.0912e-04
2:202768699 C A 0.058738 -1.4592e-04
2:202771800 G A 0.808543 1.3714e-04
2:202783154 G T 0.148175 -2.7125e-05
2:202785123 A G 0.033425 1.0471e-05
2:202787367 A G 0.114650 2.4124e-05
2:202791535 A G 1.601545 1.9323e-05
2:202793266 A G 0.104848 -4.1924e-05
2:202793520 A G 0.190042 -6.0254e-06
2:202803881 G A 0.243548 7.7439e-08
2:202804132 A G 0.054146 -4.7794e-05
2:202805491 T G 0.107804 7.5725e-05
2:202806638 G A 0.681913 -6.0101e-05
2:202807196 T C 0.160597 2.1288e-05
2:202810409 G A 1.001711 6.2056e-05
2:202815530 A G 1.520998 9.2938e-06
2:202817791 C T 0.882445 9.3954e-06
2:202821474 T C 1.069586 -2.7038e-05
2:202822531 T C 0.106068 2.8948e-05
2:202827853 C T 0.092277 8.9373e-06
2:202832094 T C 0.172229 -2.7973e-05
2:202832130 C T 1.549006 2.5169e-05
2:202833449 G A 1.785725 -6.5907e-05
2:202833838 C A 0.485827 3.0338e-05
2:202834037 C T 0.203226 -1.1161e-05
2:202835148 C A 1.044434 -2.3116e-05
2:202837219 G T 0.243451 1.0389e-05
2:202837865 T G 0.188487 -8.1930e-06
2:202838353 A G 0.877061 1.4226e-05
2:202839257 A G 0.053120 3.4844e-06
2:202839429 T C 1.141891 2.8958e-05
2:202848214 C A 0.223262 -2.3789e-05
2:202851115 T C 0.626339 -1.1795e-05
2:202851306 A G 0.035051 -1.6438e-05
2:202852216 G A 0.347763 -2.2173e-05
2:202856406 T C 0.340518 -5.4340e-05
2:202857337 C T 0.675340 -3.8894e-06
2:202859663 A C 0.221286 -1.7406e-05
2:202859911 G C 0.602009 7.5801e-05
2:202861219 T C 0.116870 4.2355e-05
2:202861743 A G 1.337656 -1.0347e-04
2:202864487 T G 0.406670 -8.6968e-05
2:202867522 C T 0.583239 7.4947e-05
2:202874850 G A 0.496694 -6.6852e-06
2:202879443 A G 0.062672 3.0517e-06
2:202879564 T C 0.038105 -3.1598e-05
2:202885001 T G 0.052088 -5.1864e-05
2:202886171 T C 0.022873 2.7956e-05
2:202901235 T C 0.643646 -5.0728e-06
2:202918855 T C 0.067401 3.3662e-06
2:202939654 C T 1.126568 1.6360e-05
2:202939836 C G 0.126984 -2.0127e-06
2:202944594 C A 0.354936 -1.8883e-05
2:202944979 A C 0.023308 1.1113e-05
2:202949851 A G 1.611354 -4.4111e-06
2:202951113 T C 0.682676 -1.6986e-05
2:202955820 A G 0.895503 3.1249e-05
2:202960276 G A 0.039491 -4.4019e-05
2:202960847 A T 0.835041 9.4261e-05
2:202964517 C G 0.304812 2.6989e-05
2:202966342 A G 0.057145 -7.5155e-05
2:202974360 G T 0.362904 -1.2875e-05
2:202976608 A G 0.499748 -8.1637e-05
2:202983085 C T 1.564128 -1.7692e-05
2:202991651 C T 0.233039 4.7550e-05
2:203009542 G A 1.206303 -9.3987e-06
2:203012606 C A 0.070426 -5.2702e-05
2:203032382 C T 0.102024 7.3279e-06
2:203051886 T C 1.772005 -7.3074e-05
2:203052947 A G 0.261445 -7.6882e-05
2:203053279 C T 0.077372 -2.3554e-06
2:203069265 T C 0.259290 -7.6666e-05
2:203079635 G A 0.216690 1.9401e-05
2:203085149 G A 0.063419 -5.5469e-05
2:203085243 T C 1.062753 -7.6913e-05
2:203086693 A G 0.227884 6.4754e-05
2:203093011 T C 0.162284 -2.9807e-04
2:203098559 T C 0.708736 2.4688e-05
2:203110615 T C 0.804336 -1.4385e-05
2:203113559 A G 0.099697 1.7672e-05
2:203135035 G A 0.023369 4.9199e-05
2:203137347 A G 0.226317 7.0682e-05
2:203157538 G A 0.020614 2.2555e-05
2:203164439 C T 0.025411 1.7741e-05
2:203169512 G A 0.024908 -6.3842e-05
2:203171167 G A 0.032480 -4.6336e-05
2:203173497 T C 0.230945 8.3945e-05
2:203209945 T C 0.051556 -5.5981e-05
2:203226214 G T 0.021484 3.8271e-05
2:203234252 G A 0.191272 -2.7099e-05
2:203245215 G A 0.207290 3.1004e-05
2:203246304 A G 0.270903 -9.2445e-05
2:203246411 A G 0.462292 -2.2795e-05
2:203284990 C T 0.106266 1.6764e-05
2:203346495 G C 0.036300 -2.1893e-05
2:203357922 C T 0.159298 3.9013e-05
2:203379805 G C 0.073909 5.6242e-05
2:203419494 G C 0.039770 -5.0520e-05
2:203425905 A C 0.055418 6.2555e-05
2:203431804 G A 0.241627 6.7604e-05
2:203433118 T A 0.118405 6.2475e-05
2:203438090 T C 0.557977 -1.0861e-05
2:203454507 T C 0.194810 3.1181e-05
2:203454731 G T 0.225142 5.8470e-05
2:203457727 C T 0.128480 -2.2112e-04
2:203465357 T C 0.187189 1.4222e-05
2:203469588 A C 0.895529 2.6071e-05
2:203478163 C T 0.053944 2.1638e-04
2:203488449 A G 0.590428 -8.6927e-06
2:203525968 G A 0.494954 3.1796e-05
2:203539303 T C 0.035483 5.5055e-05
2:203555519 T A 0.022110 -9.5033e-07
2:203555828 T C 0.344884 -4.0171e-05
2:203557151 C T 0.593515 -4.4775e-06
2:203561822 G A 0.073250 -5.8769e-05
2:203565523 A C 0.041159 -1.1567e-06
2:203592529 A C 0.080540 4.6028e-06
2:203602207 A C 1.080258 1.4255e-05
2:203625483 A G 0.103290 -5.3392e-05
2:203628851 C T 0.031799 -4.0039e-05
2:203629844 T C 1.113916 2.5283e-05
2:203630562 T C 0.105305 4.2798e-05
2:203636012 A G 0.210669 -4.0312e-06
2:203639883 T C 0.052601 -8.7662e-05
2:203661779 G A 1.719242 8.5867e-05
2:203685439 C T 0.266911 -2.4695e-05
2:203686059 G A 0.026122 -5.3096e-05
2:203689744 G A 0.215502 -7.2348e-06
2:203692473 C T 0.072497 1.0956e-05
2:203693277 A G 0.091540 2.6539e-04
2:203703612 G A 0.232071 -2.9062e-05
2:203708307 G A 1.626073 1.7330e-05
2:203711376 T C 0.026907 -3.2165e-05
2:203738181 A G 0.084302 1.0053e-05
2:203741982 G C 0.043646 -7.6415e-07
2:203773503 T G 0.044675 4.0385e-05
2:203796988 T C 0.063776 -4.3521e-05
2:203805342 G A 0.025148 -1.9511e-05
2:203805464 C T 0.023373 -5.4983e-05
2:203820923 C T 0.075947 -5.3188e-05
2:203829673 G A 0.061293 -1.1105e-05
2:203835790 T C 0.068846 -7.7262e-06
2:203840822 C A 1.099080 8.0664e-05
2:203852628 C G 1.852146 1.5977e-05
2:203879503 G A 1.886714 5.8117e-05
2:203880992 C T 1.744014 -1.9086e-05
2:203932994 G A 0.060283 -1.4806e-05
2:203940916 G A 0.022302 9.1878e-05
2:203942247 G A 0.035171 7.7854e-05
2:203970578 G A 0.058602 -1.1796e-05
2:203983146 C T 0.041766 4.2338e-05
2:203990956 A C 0.033422 7.6151e-05
2:203991818 C T 1.935760 -7.5281e-06
2:203992707 G T 0.110735 5.8987e-05
2:204056488 C T 0.171596 -5.7953e-05
2:204056647 T C 0.072017 -6.2860e-06
2:204062061 G A 1.914682 8.8036e-06
2:204073414 G A 0.112696 4.8265e-05
2:204075501 A G 0.029121 -7.5754e-05
2:204093040 C A 1.123572 4.4264e-05
2:204105857 T C 0.028585 -4.1823e-05
2:204121063 G C 0.290079 3.2420e-05
2:204141695 G A 0.165254 9.0116e-05
2:204144238 A G 0.060429 2.6978e-05
2:204148901 A G 0.129402 1.4535e-06
2:204154552 T C 1.106876 3.3559e-05
2:204165171 C T 1.890177 4.9263e-05
2:204169274 A G 1.914095 1.1690e-05
2:204176813 G A 1.650962 5.0891e-05
2:204193749 T C 0.073331 5.9541e-05
2:204198303 G T 0.258712 -3.0983e-05
2:204219562 T A 0.033331 3.0618e-05
2:204236054 G A 0.029955 1.0439e-05
2:204250689 G T 0.021643 -4.3431e-05
2:204272090 T C 1.106558 4.1578e-05
2:204275029 C T 0.022441 -3.4279e-05
2:204277302 C T 0.031987 -3.7947e-05
2:204279165 A C 1.655463 3.3655e-05
2:204280763 T C 0.035414 1.0725e-05
2:204287133 A G 0.118931 -4.1755e-05
2:204290349 G A 0.045986 -5.1101e-06
2:204292753 A G 0.023266 -1.4554e-05
2:204295184 C G 0.026258 2.8236e-05
2:204304214 A G 0.228748 -1.5246e-05
2:204309464 C T 0.107217 4.0626e-05
2:204351363 A G 0.048693 1.0349e-04
2:204352589 T C 0.074441 1.1122e-05
2:204363305 T C 0.133332 4.5949e-05
2:204388891 C A 0.027871 2.9078e-05
2:204401398 C T 0.180337 6.1095e-05
2:204405278 G A 0.025606 2.1455e-05
2:204410426 C T 1.427657 7.2695e-05
2:204433096 G T 0.064912 -1.7669e-05
2:204434878 A G 0.575835 -3.8860e-05
2:204442633 G A 1.319716 1.1638e-05
2:204450276 C T 0.093072 -3.0962e-05
2:204450735 C T 0.184885 -4.6630e-06
2:204454414 T G 0.286613 5.2583e-05
2:204459647 A G 0.313854 -2.5488e-05
2:204462128 G T 0.180587 1.6495e-05
2:204471389 G A 0.642863 -8.2730e-05
2:204473708 C T 0.197614 -8.0014e-06
2:204478776 A G 0.064814 -6.8891e-05
2:204484325 G A 0.820007 2.8142e-05
2:204493282 G T 0.054185 6.4033e-06
2:204494698 G A 0.929518 3.2861e-05
2:204513337 T C 0.033055 -3.1060e-05
2:204524762 A G 0.052075 -2.1340e-05
2:204525230 T C 0.361703 3.8561e-05
2:204530025 C T 0.336630 4.2683e-05
2:204530524 A G 0.135160 -2.8709e-06
2:204531332 A G 0.030848 -1.3584e-05
2:204546960 A G 0.177984 1.1485e-05
2:204555946 C A 0.353157 -3.4754e-05
2:204557225 A C 0.029952 -1.2276e-04
2:204558348 T C 0.036229 1.0425e-06
2:204573392 G C 0.719531 -5.1470e-06
2:204577959 C T 0.059569 1.0183e-05
2:204579038 G T 0.046239 2.1222e-07
2:204582623 C T 0.072237 4.8946e-05
2:204584319 C T 0.122157 -6.3058e-05
2:204586515 A G 0.085113 1.8664e-05
2:204593726 A G 1.832428 -5.5177e-05
2:204608664 G A 0.342385 -2.2926e-05
2:204624096 C T 0.075574 6.1449e-05
2:204632071 T C 1.464590 9.7520e-06
2:204639439 A G 0.020633 -7.8364e-05
2:204648116 T G 0.298486 2.3936e-05
2:204648565 G A 0.037634 1.7097e-04
2:204659985 C A 0.393434 -1.1676e-05
2:204662427 G A 0.023963 1.7665e-04
2:204668145 G A 0.030247 4.5222e-05
2:204672537 G A 0.140366 -5.7626e-05
2:204672708 A C 1.962710 -9.1891e-06
2:204672739 T C 0.032217 -6.8912e-05
2:204678255 C A 0.228251 -2.5708e-05
2:204684034 T C 0.048868 3.7959e-05
2:204684835 C T 0.343683 3.1799e-05
2:204693876 T G 1.035197 2.6980e-06
2:204697332 T C 0.033905 3.2858e-05
2:204705808 G C 0.043363 5.8288e-05
2:204721752 C T 1.177442 2.4674e-06
2:204723141 A G 0.072065 -5.7509e-06
2:204730944 C T 0.150132 -3.2030e-07
2:204732714 G A 0.769331 -2.3249e-05
2:204734487 T C 0.758740 -1.9085e-05
2:204738919 A G 0.902319 8.0197e-06
2:204746767 G A 0.300839 -4.5410e-06
2:204752161 C T 0.373833 -1.9727e-05
2:204760006 C T 0.089872 3.2059e-05
2:204765979 T C 0.921745 -4.9593e-05
2:204802578 C T 1.609656 -5.3050e-06
2:204805211 T C 0.240559 -5.3530e-05
2:204813637 T G 0.224570 -2.4201e-05
2:204814676 T C 1.603428 -9.0510e-06
2:204815902 G T 0.544371 2.4151e-05
2:204816575 C T 0.449705 -4.4054e-05
2:204822097 A G 0.044629 -6.5706e-05
2:204822265 G A 0.303040 -4.7405e-06
2:204825584 G A 0.197738 -7.1717e-05
2:204826646 C T 0.038459 -3.4657e-05
2:204834613 T C 1.529317 4.4676e-05
2:204836598 C T 1.222461 4.1846e-05
2:204840505 T C 0.066415 1.5686e-05
2:204842468 C A 0.630403 -2.4872e-05
2:204845813 G C 0.212730 3.2622e-05
2:204849533 G A 0.488739 4.0888e-05
2:204849727 T G 0.080663 3.8229e-05
2:204857886 G C 0.109596 -1.3679e-05
2:204857949 A G 0.021519 3.2048e-05
2:204864305 A G 0.042555 -2.2092e-05
2:204869057 G T 0.607277 4.0671e-05
2:204869737 G A 0.034512 2.9974e-05
2:204879022 A G 0.126312 2.0591e-05
2:204884340 T C 0.162206 3.8121e-05
2:204886438 T G 0.100050 1.2836e-05
2:204888819 G A 0.427216 2.4812e-05
2:204891956 T C 0.032110 3.6434e-05
2:204893825 C T 0.121605 4.8342e-05
2:204907137 C T 0.063523 -2.1167e-05
2:204915728 T C 0.041838 6.8458e-05
2:204916454 T C 0.043996 -9.9584e-05
2:204930391 T C 0.056161 -1.4045e-05
2:204931383 G A 0.036768 4.0699e-05
2:204938772 G C 0.202960 -2.0129e-04
2:204943386 G A 0.682374 2.0623e-05
2:204951247 A C 0.065457 -3.2406e-05
2:204953455 G A 0.127529 2.7234e-05
2:204961632 T C 0.031409 2.0377e-05
2:204962905 C T 0.127526 2.0843e-05
2:204969670 C A 0.396611 1.0029e-05
2:204986334 T C 0.402025 -3.1084e-05
2:204986978 C A 0.128022 3.8043e-05
2:204987846 T C 0.377247 -1.9488e-05
2:204999862 A C 0.710210 -7.8237e-06
2:205001297 C T 0.036862 -3.6360e-06
2:205008562 T C 0.756546 3.8222e-05
2:205008621 T C 1.767702 1.2375e-05
2:205008681 T C 0.481465 -7.2347e-06
2:205010191 A G 0.433678 -2.1511e-05
2:205016921 C T 0.548827 2.9321e-05
2:205020184 C T 0.622993 1.2804e-05
2:205020494 T C 0.160811 -7.3144e-05
2:205021339 G A 0.167974 -2.4812e-05
2:205024829 C A 0.300239 -2.1910e-05
2:205032057 C T 1.614070 -2.0222e-05
2:205034126 A G 0.259164 2.3852e-06
2:205036369 T C 0.082127 -1.9090e-05
2:205036413 G A 0.680027 -4.6221e-05
2:205038038 G A 0.036742 5.6261e-05
2:205038382 G A 0.270608 8.1719e-06
2:205039136 T G 1.736662 -1.0679e-05
2:205041492 A C 1.691423 -1.0973e-05
2:205050399 G C 0.090875 4.3166e-06
2:205050903 T C 1.604882 -1.4033e-05
2:205053197 T C 0.265288 -7.6537e-06
2:205061400 C G 0.088791 -1.0896e-04
2:205062901 C T 0.443999 -1.8849e-05
2:205062952 A G 0.147451 5.8262e-05
2:205064237 A G 0.118983 3.5027e-05
2:205066703 T C 1.004680 7.2084e-05
2:205070615 T G 0.120606 7.6872e-05
2:205072783 G A 0.499265 -5.0226e-05
2:205079622 A G 0.075441 -9.0170e-05
2:205088050 G A 0.071929 -7.4603e-05
2:205089262 G A 0.049381 -6.4007e-05
2:205090019 G A 0.273698 -5.1784e-06
2:205090645 T C 0.202191 1.0350e-05
2:205091424 T C 0.036661 -5.9521e-05
2:205092782 T C 0.026917 -6.1418e-05
2:205093360 T G 0.737815 -4.1926e-05
2:205093801 C T 0.046203 7.7682e-05
2:205095348 C T 0.027261 -2.3008e-05
2:205096232 G T 1.300888 -2.9688e-05
2:205113409 C T 0.299963 -2.7798e-06
2:205114662 A G 0.110641 -5.8006e-06
2:205119404 A G 0.235210 1.1398e-05
2:205123233 G A 0.390828 2.6103e-05
2:205123294 C T 0.928733 1.9941e-05
2:205128021 A G 0.470108 1.1298e-04
2:205132819 C T 1.593200 -3.4302e-05
2:205134612 T C 0.403840 1.0900e-04
2:205143013 A G 0.059336 -9.0133e-05
2:205146040 G C 0.291339 5.6066e-05
2:205149366 A G 0.816060 6.0084e-04
2:205153119 C T 0.317496 2.3408e-05
2:205157308 G A 0.089154 -1.8860e-06
2:205159447 T G 0.119645 -2.6297e-05
2:205161476 C T 0.156020 -4.3632e-05
2:205169549 A C 0.076467 -2.3094e-05
2:205172413 C T 1.297434 4.1409e-05
2:205173282 A G 0.160759 3.1167e-07
2:205173286 C T 0.044473 2.9378e-05
2:205177507 A C 0.585105 2.1762e-04
2:205181193 G C 0.224025 2.2283e-05
2:205188855 A C 0.343375 -9.8920e-05
2:205200265 T C 1.281842 4.8321e-05
2:205209435 G A 0.323637 -4.0307e-07
2:205211249 G A 0.154293 3.9204e-05
2:205211730 G T 0.144322 3.3841e-05
2:205223647 T C 0.898664 -2.6977e-06
2:205224086 T C 0.093974 1.7094e-05
2:205224715 A G 0.133537 -1.3626e-04
2:205225459 G A 0.993953 -1.2397e-05
2:205227582 A G 0.046236 -5.7739e-05
2:205228339 C G 0.029893 1.2282e-04
2:205232072 G A 0.137698 2.1962e-05
2:205232155 A G 0.023392 8.6312e-05
2:205239061 T G 0.053759 5.0913e-05
2:205239583 T C 0.727094 -3.7413e-05
2:205240006 T C 1.781071 2.5210e-06
2:205240915 T C 1.488252 -4.8713e-05
2:205245469 T C 0.374381 2.4168e-05
2:205246071 C G 0.231166 -2.6782e-04
2:205253921 C A 0.754112 3.7947e-05
2:205258852 G A 1.681115 -4.0186e-05
2:205262097 A G 0.119087 -8.9116e-06
2:205262693 T C 0.053120 -2.1661e-04
2:205265699 G A 0.225022 -3.8941e-05
2:205268542 C T 0.066103 -3.8237e-05
2:205271576 A C 0.077765 1.0741e-05
2:205272469 G A 0.025258 4.6598e-05
2:205272475 A G 1.653841 -6.0484e-05
2:205279360 A C 0.027719 -1.9361e-05
2:205290701 A G 0.103575 2.4370e-05
2:205299722 A G 0.031445 6.8704e-05
2:205299817 T G 0.141950 5.6082e-05
2:205307882 A G 1.504130 -1.5288e-05
2:205309131 C T 0.024590 -2.3311e-06
2:205319568 G A 0.135585 -7.5750e-05
2:205322416 T C 0.070605 -1.9642e-05
2:205331294 A G 0.067859 -6.3484e-05
2:205336453 G A 0.092244 -2.7627e-05
2:205354279 T C 0.711274 3.5722e-05
2:205355768 C T 0.185832 4.0991e-05
2:205356730 T G 0.085646 -7.0026e-05
2:205360430 G A 0.029815 -1.0583e-04
2:205362217 T C 1.060381 -1.3352e-05
2:205363596 G A 1.762846 1.8087e-05
2:205364522 T C 0.057489 3.7055e-05
2:205368458 C T 0.072419 1.1769e-05
2:205372172 A G 0.057888 5.1195e-05
2:205372268 T C 0.089489 -4.8564e-05
2:205378570 G A 1.815388 -9.4949e-06
2:205378741 T C 0.042639 3.8528e-05
2:205387220 T G 1.546091 -3.1936e-05
2:205388424 A C 0.405547 3.3150e-05
2:205390946 C A 0.097493 3.8348e-05
2:205391366 T C 0.048644 -6.1810e-05
2:205391934 T C 1.455739 -3.1361e-05
2:205394417 A G 0.112936 3.1798e-06
2:205394481 T C 0.066249 5.6992e-05
2:205394939 C T 0.053159 -3.5031e-05
2:205395520 T G 0.274561 3.0195e-06
2:205396400 C T 0.064506 -5.3146e-05
2:205399222 T C 0.039332 -4.3672e-05
2:205408048 G C 0.028774 1.8348e-05
2:205411589 A G 0.051702 -6.5745e-05
2:205419833 T C 0.038478 -1.4010e-05
2:205422942 T C 1.510287 3.2190e-05
2:205425339 G A 0.090988 2.9689e-05
2:205425896 C G 0.052870 -3.1812e-05
2:205438485 G A 1.813512 2.4996e-05
2:205444472 T C 0.054172 -8.1208e-05
2:205455638 A G 0.089356 1.3213e-04
2:205466544 G A 0.029845 1.0666e-05
2:205472248 A C 0.055489 2.9942e-05
2:205484076 C T 1.564196 3.6755e-05
2:205485491 T G 0.049144 2.7363e-05
2:205494173 C G 0.214132 -8.7746e-06
2:205499484 G A 1.403090 2.4958e-05
2:205507559 A G 0.103514 -9.3815e-05
2:205520534 T C 0.043405 -1.5949e-05
2:205525273 T G 1.617105 4.6884e-05
2:205533687 G A 0.058401 -4.4078e-06
2:205534079 G A 0.118733 4.9819e-05
2:205536575 G A 0.111001 2.5428e-05
2:205541304 A G 0.089891 2.4801e-05
2:205556738 A G 0.115234 5.8648e-05
2:205561123 C A 0.257953 4.4379e-04
2:205570463 C T 0.055142 -6.2434e-05
2:205574004 T C 1.664886 3.6718e-05
2:205580748 T C 0.170613 -2.3056e-05
2:205580966 A G 0.043633 -1.2524e-05
2:205589322 T C 0.288255 8.5588e-06
2:205590646 G A 0.067515 1.3003e-05
2:205592875 T C 0.054522 3.5252e-05
2:205592878 A G 0.039715 1.5203e-04
2:205594037 T C 0.392428 -3.6634e-05
2:205606490 G A 0.028673 -7.5284e-05
2:205616495 C T 0.028024 -7.7837e-05
2:205620551 G A 0.084617 -3.8034e-05
2:205623306 A C 1.486529 4.6477e-05
2:205623839 C T 0.090810 -3.3861e-05
2:205626483 G T 0.051237 -2.2831e-06
2:205645815 T C 1.878563 4.5223e-05
2:205662854 A G 0.222753 -3.7308e-06
2:205664144 A G 0.030150 1.0077e-05
2:205680939 T C 0.209640 4.7587e-05
2:205685137 G A 0.053441 -5.9999e-05
2:205687710 A G 0.105993 -5.7290e-05
2:205689816 G A 0.074217 -1.1078e-04
2:205694022 C A 0.059362 5.5069e-05
2:205695252 G A 0.033889 -6.1620e-05
2:205700834 C T 0.212535 -4.9885e-06
2:205705167 G T 0.032243 1.9750e-05
2:205712724 G A 0.041445 -4.6974e-05
2:205724785 T C 0.043321 -8.3788e-05
2:205733292 A G 0.278223 -6.6368e-05
2:205734087 G C 0.133871 9.4274e-05
2:205743207 A G 0.141502 2.7801e-06
2:205747506 A G 0.034850 -1.3499e-05
2:205755291 T C 0.046567 7.3849e-06
2:205763334 T C 1.965154 -2.5223e-05
2:205766693 G A 0.531635 -9.3030e-06
2:205768769 G A 0.131989 -2.6692e-05
2:205772012 T C 0.187721 2.3708e-05
2:205777539 C A 0.095756 1.5316e-06
2:205780498 C T 0.784453 -6.8152e-06
2:205784480 G A 0.108866 -1.6083e-06
2:205785271 T C 0.103400 -8.7330e-05
2:205786640 T G 0.554482 -7.2825e-06
2:205786734 A G 0.033029 1.4834e-05
2:205789882 G A 0.028290 -3.7770e-06
2:205791510 G A 0.548457 1.9419e-04
2:205793172 T A 0.366604 1.3729e-04
2:205799241 C T 0.094062 6.2680e-05
2:205799804 C T 0.746474 -4.8412e-05
2:205805004 G A 0.048138 -8.3033e-05
2:205806424 G A 0.514825 -1.2072e-04
2:205809480 C T 0.456775 7.1111e-05
2:205811323 A G 0.077184 2.7596e-05
2:205813964 T C 0.066677 3.4844e-06
2:205828756 C A 1.219416 -4.1910e-05
2:205835803 T C 0.098278 -7.5802e-06
2:205840622 C T 0.046898 -8.5383e-05
2:205841156 A G 0.234908 -1.1111e-05
2:205841191 A G 1.296000 6.1651e-05
2:205841897 A G 0.144037 4.2594e-05
2:205842969 T C 1.621182 2.1141e-04
2:205852771 A G 0.035177 -8.2599e-05
2:205864832 A C 1.774031 -1.0979e-05
2:205869215 G A 0.105902 3.4492e-05
2:205876928 C T 0.027952 -5.7047e-05
2:205879501 T C 0.742625 -3.4816e-05
2:205891427 A G 1.064824 5.0135e-06
2:205891549 G A 0.065029 6.1954e-05
2:205896386 A G 0.058871 -6.3036e-05
2:205905458 C T 1.001168 -4.2757e-05
2:205906945 G A 0.502939 -5.9682e-05
2:205909703 T G 0.577442 -3.1142e-06
2:205909784 A G 0.022324 -4.5280e-05
2:205912403 C T 1.209650 2.6973e-07
2:205916078 G A 0.103072 -3.4248e-05
2:205916687 T C 0.446732 1.4022e-05
2:205917945 C G 0.058534 6.9881e-06
2:205920955 C A 0.022441 -1.8899e-05
2:205924277 C T 0.227845 1.5192e-05
2:205929857 G A 0.481621 -7.8508e-06
2:205930765 C T 0.681024 -2.6328e-05
2:205935681 T G 0.850809 -3.6800e-06
2:205937541 T C 0.831487 -1.3150e-05
2:205943203 A G 0.163352 7.4817e-05
2:205954308 C A 0.413905 3.9512e-06
2:205955471 T C 1.549402 3.7861e-05
2:205956238 C T 0.038394 -1.0786e-05
2:205956971 C T 0.070741 -8.0429e-05
2:205957500 A G 0.081154 7.1769e-06
2:205957557 G T 0.839582 1.5085e-05
2:205966840 T C 0.446869 -6.9995e-06
2:205969220 A G 1.249920 -5.3622e-06
2:205970803 G A 0.065149 -1.3290e-05
2:205974842 T C 0.440760 -1.6791e-05
2:205981092 C T 0.718843 -4.3250e-05
2:205986321 G A 0.451744 -2.0477e-05
2:205988943 C T 0.062786 5.5578e-05
2:205990353 T C 0.664048 -2.9707e-05
2:205990677 C T 0.864487 -9.9917e-06
2:206001200 G A 0.150249 6.3776e-05
2:206002739 C T 0.036924 1.0266e-05
2:206004697 G C 0.104572 8.3240e-06
2:206006641 T C 1.530395 1.9406e-05
2:206022696 T C 0.085743 4.9694e-05
2:206024231 T C 1.324884 -1.2566e-05
2:206024353 C T 1.515542 2.8219e-05
2:206027314 G A 0.083958 6.2905e-05
2:206028701 C T 0.044227 -9.0888e-05
2:206032038 G T 0.781639 -1.1637e-05
2:206033642 A G 0.396215 3.3212e-05
2:206034476 G T 0.100031 5.7278e-06
2:206038725 G A 0.744933 2.9377e-05
2:206047952 A G 0.097934 -1.2803e-05
2:206048969 T C 0.132660 8.4407e-05
2:206057649 C T 0.187903 -4.1671e-06
2:206058166 C A 0.054964 2.5936e-05
2:206062549 C T 1.352927 3.5730e-06
2:206075108 G A 0.249170 -3.1634e-05
2:206081610 A G 1.489187 -6.9043e-06
2:206084552 G A 0.050540 3.8363e-05
2:206085253 T C 0.184463 -9.0831e-06
2:206086171 A G 1.157137 -7.3008e-06
2:206088211 A G 0.373375 -5.6256e-06
2:206104554 A G 0.031773 -9.0934e-05
2:206107996 A C 0.212821 2.4404e-05
2:206114499 T G 0.022847 1.0887e-06
2:206116391 T C 0.080079 -3.9355e-05
2:206117273 T C 0.137519 -1.4966e-06
2:206117986 C T 0.172992 6.4992e-05
2:206118422 G T 0.105097 3.5969e-05
2:206119830 C T 0.101543 -4.0030e-05
2:206120784 A G 0.070082 2.4557e-05
2:206139804 A G 1.276337 2.9407e-05
2:206141835 T C 0.332284 -5.4966e-04
2:206146564 T C 0.295503 3.8858e-05
2:206150594 G A 1.793200 7.5610e-05
2:206155107 G A 0.464464 3.7051e-05
2:206173502 T C 0.199659 -2.8113e-05
2:206179382 C T 0.080251 -9.2912e-06
2:206183012 G A 0.025297 -5.0307e-06
2:206199569 T C 0.068570 -3.9948e-05
2:206201605 C T 1.786660 5.4316e-05
2:206208049 C T 1.400536 3.1675e-05
2:206209201 G A 0.051296 -9.3786e-05
2:206220293 A G 1.459647 4.0243e-05
2:206228193 A G 0.040212 4.9302e-05
2:206228270 T G 0.051698 -7.0805e-05
2:206229000 G A 0.268742 2.2125e-05
2:206229110 T C 1.718317 1.4300e-04
2:206246473 A C 0.536526 7.5582e-05
2:206247450 C T 1.371158 7.5811e-05
2:206248341 G A 0.100339 7.6816e-05
2:206248616 T G 1.717918 1.7859e-04
2:206251867 C T 1.734462 2.3357e-05
2:206254399 T C 0.048852 -2.2625e-05
2:206262570 A G 0.284935 1.0446e-06
2:206267685 C T 0.066028 6.0847e-05
2:206269781 C T 0.037144 -1.1199e-05
2:206270851 T C 0.066084 9.0052e-05
2:206271954 G A 0.150554 -1.0028e-05
2:206273288 A G 0.071381 3.2041e-05
2:206274515 T C 0.031945 -5.0940e-05
2:206278900 A G 1.908626 -2.0290e-05
2:206288377 T C 0.022331 2.8163e-06
2:206289009 C T 0.179604 -5.7245e-06
2:206297301 G A 0.043811 -8.2059e-05
2:206301214 C T 0.062455 1.2787e-07
2:206303785 C T 0.064999 1.1133e-05
2:206305156 T C 0.134932 1.6720e-05
2:206306315 T C 0.251160 -2.0546e-05
2:206313471 A G 0.036683 -1.7393e-04
2:206314671 G A 0.330294 6.6849e-05
2:206318302 C T 0.035113 1.9261e-05
2:206318593 G C 0.137720 -3.5282e-06
2:206319485 G A 0.132875 1.7513e-05
2:206335141 G A 0.021409 -7.7548e-05
2:206340902 T C 0.067758 7.9918e-05
2:206342082 T C 0.124939 8.2782e-06
2:206344298 T A 1.107425 3.2017e-04
2:206345419 G T 0.596913 -9.0452e-05
2:206347416 G C 0.507571 8.2129e-07
2:206348590 T C 0.071345 -5.6100e-05
2:206349511 T C 1.558454 1.5971e-05
2:206356460 A G 0.072043 1.4534e-05
2:206356524 G A 0.437673 -5.0986e-05
2:206359207 G A 0.267093 2.0526e-04
2:206360193 A G 0.036891 -4.9356e-05
2:206364737 C T 0.792077 -1.3895e-05
2:206364791 G C 1.160739 9.9561e-06
2:206367628 T C 0.115484 -2.3103e-05
2:206374660 C G 0.026683 -4.0194e-05
2:206393694 C T 0.046908 -6.7267e-07
2:206400627 A T 0.049105 -6.6917e-05
2:206400954 T G 0.330749 -1.1768e-04
2:206403189 A G 0.036596 -2.1796e-05
2:206408458 G A 0.068407 -4.3203e-06
2:206410355 G A 0.036797 1.8746e-05
2:206416405 T C 0.097976 -1.9852e-05
2:206417900 G T 0.261488 -1.9889e-04
2:206419749 T C 1.224483 3.7770e-05
2:206434789 T C 0.037771 -6.0691e-05
2:206436228 A G 0.336205 -8.0574e-05
2:206438261 A G 1.103179 1.4338e-05
2:206441345 C T 0.325854 -1.2519e-04
2:206447340 C T 0.038005 1.0863e-06
2:206448562 T C 0.086184 2.1468e-05
2:206451465 A G 0.758558 -1.1918e-06
2:206455136 A G 0.341142 1.5270e-05
2:206464465 T C 1.188435 9.0978e-05
2:206471542 T C 0.055152 2.8168e-05
2:206474012 C T 0.922978 -1.8348e-04
2:206475138 T C 0.020004 1.8634e-05
2:206475363 C T 0.214411 3.2563e-04
2:206478258 A G 0.150220 4.0649e-05
2:206487606 T G 0.606560 1.4451e-05
2:206489129 T C 0.043418 -1.0988e-04
2:206490310 G A 0.215275 -2.1885e-05
2:206495274 A C 0.923287 -3.0627e-05
2:206497639 A G 1.224729 -1.5074e-05
2:206497721 A G 0.356325 4.2560e-05
2:206500542 G A 1.123848 -6.3231e-05
2:206502472 G A 1.203327 9.3102e-05
2:206508139 C T 0.117766 -3.7811e-05
2:206508387 A G 0.041614 1.0626e-05
2:206510949 A G 1.161139 -1.8757e-05
2:206517804 G A 0.038228 4.5284e-06
2:206519097 C A 0.124744 6.5673e-04
2:206521133 A C 0.032733 -8.0404e-06
2:206522975 C G 0.105321 1.1289e-05
2:206525155 A G 0.025541 2.3334e-04
2:206526711 G A 0.028631 2.1058e-05
2:206527875 C G 0.023204 2.2982e-05
2:206527886 A C 0.801509 -6.8811e-05
2:206535171 A C 0.121037 4.5874e-06
2:206536329 G A 0.869037 -3.5012e-05
2:206536651 G A 1.054389 1.9571e-05
2:206542550 A G 0.079846 1.3487e-05
2:206544665 C T 0.980055 -2.2420e-05
2:206545937 G A 0.034869 -6.0871e-05
2:206550278 A C 1.848644 2.1089e-05
2:206554544 A G 1.322157 -1.1040e-04
2:206556701 T C 0.659887 2.8603e-05
2:206563023 A G 1.427553 -3.0274e-05
2:206567061 G A 0.125361 -3.1621e-05
2:206569455 C T 0.041831 -2.3241e-05
2:206571135 G A 0.348646 -1.2874e-04
2:206576448 T C 0.125442 -5.3679e-05
2:206577114 A G 0.754634 1.6944e-05
2:206577217 G C 0.040832 2.8151e-05
2:206582462 A G 0.922193 2.7036e-05
2:206587671 A G 0.155631 1.6762e-05
2:206590879 T C 0.115714 5.5427e-05
2:206599428 T C 1.194787 -8.4528e-06
2:206599767 A G 0.635398 -2.4130e-05
2:206600089 C T 0.020341 -4.6822e-06
2:206601409 G A 0.030273 2.0312e-05
2:206601716 C A 1.314526 -4.3605e-05
2:206602516 A G 0.065249 -2.4380e-05
2:206602960 C T 0.061114 2.3661e-05
2:206604091 G A 0.607926 -2.4494e-05
2:206605892 C T 0.941232 2.4908e-05
2:206606898 C T 0.227641 -1.9924e-05
2:206609957 G A 0.021951 5.2713e-05
2:206609988 A G 0.882734 9.9177e-06
2:206612807 A T 0.058712 5.9287e-05
2:206615066 G A 1.329502 4.8629e-05
2:206615261 G T 0.123391 3.2343e-04
2:206619768 A G 0.037261 1.8872e-05
2:206620032 G C 1.835340 1.5363e-05
2:206621403 C T 1.298223 8.1248e-05
2:206623242 C G 0.047570 2.8264e-05
2:206627311 A G 1.238771 1.3603e-05
2:206629229 T C 0.040156 1.4327e-05
2:206629341 G A 1.953621 -1.2390e-05
2:206631618 A C 0.046875 2.7484e-05
2:206633843 A C 0.631218 3.1277e-05
2:206639831 A G 0.226592 -2.5405e-05
2:206641984 T C 0.769428 5.9172e-06
2:206642220 T C 0.253636 -3.1913e-06
2:206643432 G C 1.682987 -2.3019e-06
2:206651315 T C 0.160636 7.9206e-05
2:206652300 G C 0.932550 9.4269e-06
2:206652963 C T 0.513381 2.7827e-05
2:206653706 C T 0.050725 -1.1587e-05
2:206659474 A G 0.047528 5.0287e-05
2:206661702 G A 0.083656 -3.3382e-04
2:206663942 A G 0.250030 1.0506e-04
2:206665902 A G 0.045071 -1.2419e-05
2:206667368 A G 0.437099 -4.3813e-05
2:206668450 T C 1.916146 -5.3763e-05
2:206669214 G A 1.874263 2.6551e-05
2:206671765 T C 1.533209 1.4123e-05
2:206672769 A C 0.030393 -1.1169e-04
2:206673842 A C 1.572486 -6.0563e-06
2:206674607 A G 0.133248 -2.6186e-05
2:206676605 G C 0.140570 -2.5893e-06
2:206680397 A C 1.590113 3.7462e-06
2:206683366 C T 0.031558 -6.9521e-05
2:206684280 C T 0.063659 3.5318e-06
2:206693111 G A 0.039916 -4.2098e-05
2:206694017 C T 0.073104 -9.2254e-06
2:206694181 C A 0.195034 -3.5814e-05
2:206695666 G A 0.053295 1.2678e-05
2:206698554 T C 0.145536 1.8080e-05
2:206699696 T C 0.844934 -1.0919e-05
2:206706184 T G 0.266720 -4.2395e-05
2:206713025 C T 0.094464 2.1253e-05
2:206715655 T C 0.022068 6.3775e-05
2:206716491 T G 1.114098 1.8239e-05
2:206718037 T C 0.039007 -3.6485e-05
2:206720023 A C 0.405930 3.3687e-05
2:206725525 T C 1.880599 -8.8148e-06
2:206735520 A G 0.753462 -6.1332e-06
2:206736522 C T 1.604080 -8.5348e-06
2:206738007 C T 1.216599 7.4385e-06
2:206738110 C T 0.463831 -1.9790e-07
2:206739516 A G 0.075616 2.4516e-05
2:206741801 C T 1.568172 -2.8567e-05
2:206742471 T C 0.056106 1.1082e-05
2:206742953 T C 0.052237 -5.9981e-06
2:206743729 T G 0.160636 5.0054e-05
2:206747856 A G 0.025654 -1.6470e-05
2:206748062 A G 0.636339 -2.4968e-05
2:206748376 T G 0.079242 -5.1730e-05
2:206748426 C A 1.187312 3.0070e-05
2:206750234 A C 0.022801 -5.5303e-05
2:206756776 G A 0.026265 4.5427e-05
2:206758468 T C 0.097301 -2.8200e-05
2:206764809 A G 0.041516 -3.4440e-05
2:206767605 T C 0.465240 1.5570e-05
2:206771825 C T 1.121355 -3.0923e-05
2:206773299 T C 0.060670 1.0221e-04
2:206775235 C T 0.074370 -7.5704e-05
2:206775890 T C 0.050176 7.9763e-05
2:206777728 A G 0.023262 -2.3161e-05
2:206778549 C A 0.044412 -3.1974e-05
2:206787601 A G 0.398728 -4.2669e-05
2:206789543 A G 1.064091 7.5482e-06
2:206793692 T C 0.058482 -3.9288e-05
2:206794799 G C 0.044811 -6.2094e-06
2:206795746 C T 0.199916 9.6884e-06
2:206800945 A C 0.139204 5.4150e-06
2:206800999 C G 0.145439 -2.0334e-05
2:206801317 G C 1.380217 -1.3727e-05
2:206801364 A C 0.486752 5.0253e-05
2:206801570 G T 1.125676 3.8028e-05
2:206802278 C G 0.061802 2.4885e-05
2:206808059 G A 0.641828 -4.4861e-05
2:206809159 T G 1.520177 1.3646e-05
2:206809815 C T 0.138308 9.3967e-06
2:206810894 C T 0.381386 -2.5118e-05
2:206811645 T C 0.170775 4.9231e-05
2:206812263 T C 0.443951 3.6882e-06
2:206812889 C G 0.792557 -1.8444e-05
2:206814901 T C 0.128814 6.3746e-06
2:206820634 C T 0.283594 -5.1825e-05
2:206821108 C T 0.545608 -2.2947e-05
2:206821290 T G 0.580681 5.0474e-05
2:206822425 A G 0.170947 3.1283e-05
2:206824722 C A 0.395076 -1.0432e-05
2:206825452 A G 0.051192 -1.5727e-06
2:206828211 T C 1.128567 1.0767e-05
2:206833918 A G 0.948217 5.1919e-05
2:206836612 A G 0.409698 9.8648e-06
2:206844645 C T 0.070176 -4.0855e-05
2:206844998 C T 0.141034 7.1261e-05
2:206848621 A G 1.505068 7.8209e-06
2:206850129 A G 0.095130 3.9738e-05
2:206864864 A G 0.560405 3.9431e-05
2:206873717 G A 0.033762 7.4722e-06
2:206876028 G A 0.226781 -2.0733e-07
2:206887188 T C 0.022873 -7.4945e-05
2:206905421 G A 0.705614 4.0318e-05
2:206911228 A G 0.739415 -3.9373e-05
2:206914392 C T 0.249456 1.3566e-05
2:206920990 T C 0.020744 -2.4310e-05
2:206921451 A G 1.571493 2.8890e-05
2:206949887 A G 1.218660 3.3945e-05
2:206957461 C A 0.175576 5.0809e-05
2:206958722 T C 0.768990 -2.7771e-06
2:206965048 A G 0.062279 -2.2410e-05
2:206989879 T C 0.831594 -3.9933e-06
2:206998804 G A 0.035113 1.2535e-04
2:207002761 A G 0.065814 1.0670e-04
2:207019118 A G 0.046232 -1.5085e-05
2:207030489 T C 0.160590 3.6094e-05
2:207041053 C T 0.858514 5.3032e-06
2:207041441 A G 0.663656 -1.4239e-05
2:207041933 C T 0.272091 -4.4081e-05
2:207049543 G A 0.049683 9.6853e-06
2:207055356 G A 0.143358 -1.0030e-05
2:207058820 G A 0.162151 1.0829e-04
2:207060010 A G 0.341943 2.2945e-05
2:207078300 G A 0.551534 2.2109e-05
2:207090524 A C 0.227927 -1.1683e-05
2:207101467 G A 1.092582 4.7853e-05
2:207103927 C T 1.117379 6.5440e-05
2:207105485 G C 0.254587 9.8076e-05
2:207112625 T C 0.043915 -2.6183e-05
2:207112636 A C 0.061335 -3.5751e-05
2:207113467 A G 0.020974 4.7243e-05
2:207122311 A G 0.376533 2.0597e-05
2:207128546 G A 0.486976 6.2197e-05
2:207129831 C T 1.112929 8.6547e-05
2:207162033 G A 0.055532 -2.8635e-06
2:207168168 C T 0.081076 3.1579e-06
2:207188593 C T 1.244084 1.6011e-04
2:207208641 A G 0.039549 4.4577e-05
2:207233632 A G 0.554167 2.1759e-05
2:207246168 G A 0.305701 -1.6322e-06
2:207253049 A G 0.089696 2.9968e-05
2:207255236 T C 0.037015 -1.2067e-04
2:207260994 A G 0.024875 2.9882e-05
2:207263336 T C 0.043444 6.7484e-05
2:207263858 A C 0.117052 -3.4817e-05
2:207267616 T C 1.270199 1.2474e-04
2:207270774 G T 0.076421 -3.0295e-05
2:207273975 G A 0.502631 -8.2392e-07
2:207285464 A G 0.048800 5.0980e-05
2:207287458 C T 0.052010 8.4645e-05
2:207294516 G C 0.626037 5.4859e-05
2:207296780 A G 0.043308 1.3957e-04
2:207297687 A G 0.031679 -2.0605e-05
2:207299965 T C 0.021837 -4.0488e-05
2:207304600 T C 0.830458 -3.7246e-05
2:207308961 G A 0.188257 -4.9456e-05
2:207313775 G A 0.822000 -1.9865e-05
2:207316711 A G 0.049027 6.6556e-05
2:207316796 T C 0.158519 -2.2682e-05
2:207328595 G A 0.258855 -2.0677e-05
2:207353692 A G 0.030020 -9.2540e-05
2:207353794 C G 0.140165 -1.1420e-05
2:207354317 A G 0.037596 3.0868e-05
2:207365028 G A 0.650299 5.7796e-06
2:207391856 G A 0.055087 4.2735e-05
2:207403730 A C 0.213324 -4.1325e-05
2:207427673 A G 1.581003 -1.8644e-04
2:207427735 G A 0.137224 -2.4737e-05
2:207431295 T C 0.152541 -2.9931e-05
2:207439638 T A 0.071338 -5.6462e-05
2:207439771 A G 0.948201 -1.2949e-05
2:207449961 G A 0.256304 -7.3240e-06
2:207451594 C A 0.126925 -1.5985e-05
2:207453311 G A 0.103725 -3.6197e-05
2:207465830 G A 1.076652 -2.5117e-05
2:207483092 A G 0.031003 -5.8470e-05
2:207497869 T C 0.094435 -1.6252e-07
2:207498609 C T 1.541622 -2.6597e-05
2:207501993 G A 0.027722 -2.6314e-05
2:207502855 T G 0.030082 -7.5461e-05
2:207503668 A G 0.864143 1.3309e-07
2:207508564 C G 0.158010 -1.7888e-04
2:207509600 A G 0.025430 -6.9006e-05
2:207512319 C T 1.253623 -1.5468e-05
2:207527396 G A 0.105224 -1.1079e-04
2:207527840 T G 0.725776 -4.5185e-04
2:207529887 C T 0.285467 -1.7642e-05
2:207533388 C T 0.069358 4.7470e-05
2:207538622 G A 0.133670 -5.2350e-05
2:207539622 A G 0.032165 -2.8808e-06
2:207542159 A G 0.203210 -4.8184e-05
2:207547679 T G 0.332264 -9.5807e-05
2:207554427 T G 0.065171 -1.3107e-05
2:207555327 A C 0.045213 1.3837e-04
2:207557965 A G 0.032321 1.8738e-04
2:207569623 C A 0.073253 4.2654e-04
2:207570529 C G 0.193551 -3.7982e-05
2:207575797 C T 0.101897 6.0078e-05
2:207575920 A G 0.572979 -8.2933e-05
2:207577281 C T 1.181603 -1.6075e-05
2:207577451 A G 0.270144 2.1251e-05
2:207581835 C T 0.081971 -1.8998e-04
2:207585986 T G 0.419961 -8.5164e-05
2:207586840 A G 0.030004 3.7920e-05
2:207602049 A G 0.289865 -1.4666e-04
2:207603221 C T 0.199228 -1.0560e-05
2:207605410 T C 0.028787 3.5270e-05
2:207609996 A G 0.032188 7.7816e-05
2:207618183 T C 1.189727 2.5156e-05
2:207628183 C G 0.022311 -1.1324e-04
2:207633002 G A 0.337318 -1.2308e-04
2:207634236 G T 0.356656 3.1361e-05
2:207645516 T C 0.061228 -1.2482e-05
2:207649313 C A 0.138383 -7.5789e-06
2:207654127 T C 0.029004 4.8690e-05
2:207654791 G A 0.082955 -4.3408e-05
2:207662640 A G 0.049942 -5.9830e-05
2:207681005 T G 0.177965 -5.6760e-05
2:207687061 T C 0.021961 -5.2808e-05
2:207696167 G A 0.108528 -5.3358e-05
2:207707558 C A 0.167299 4.6971e-05
2:207711276 T C 0.058677 -5.6473e-05
2:207714008 T C 0.058641 -1.5726e-06
2:207714481 T C 0.049004 -4.3382e-06
2:207717431 T C 1.340528 3.3257e-06
2:207717630 G A 0.174196 -6.9568e-05
2:207717783 C T 0.633165 1.7948e-05
2:207721220 T C 1.381827 -6.5339e-05
2:207722425 G A 1.024152 3.9166e-05
2:207723349 C T 0.448806 -5.7186e-05
2:207723830 A C 0.094893 9.0253e-05
2:207723962 G A 0.581016 -3.2761e-05
2:207726613 C T 0.691874 2.8639e-05
2:207730737 T C 0.274341 4.0321e-05
2:207735353 A G 0.062601 -1.0773e-05
2:207736932 G A 0.148649 9.8095e-06
2:207737913 C T 0.317198 1.8400e-05
2:207743274 C T 0.752654 -6.7794e-07
2:207749505 C T 0.576163 6.9128e-06
2:207754837 C T 0.055155 -4.6106e-05
2:207761094 T C 1.424703 3.8793e-05
2:207782707 T C 0.259696 -1.3790e-05
2:207799408 G C 0.130203 -1.3341e-04
2:207802116 C T 1.329570 1.1677e-04
2:207805840 C T 0.164754 -1.0440e-06
2:207809544 G A 0.044045 1.3466e-04
2:207816642 G A 0.026083 1.5292e-04
2:207820276 A G 0.987429 5.5266e-05
2:207824384 G T 0.991473 7.5918e-05
2:207827220 A G 0.089492 6.7092e-05
2:207828958 G C 0.161694 1.8953e-04
2:207831244 A C 0.157659 -5.4665e-05
2:207831791 A G 1.357851 1.3243e-04
2:207833983 G A 0.614298 2.8564e-04
2:207840332 C G 0.452328 -1.0482e-05
2:207844829 G A 0.026751 -3.6060e-05
2:207849378 C T 0.261835 1.2263e-04
2:207852055 G A 0.035554 -1.3049e-05
2:207852940 C T 0.048780 8.5817e-05
2:207853826 G A 0.038209 1.8005e-04
2:207857593 T C 0.290511 2.5184e-05
2:207861406 G A 1.605430 2.2619e-05
2:207864911 C T 0.046499 -7.6270e-05
2:207872075 C A 0.654574 3.4484e-05
2:207872525 G C 0.040507 8.6009e-05
2:207875129 C G 0.061049 2.6280e-05
2:207877465 A G 0.291887 1.1916e-05
2:207878285 A G 0.037180 1.8750e-05
2:207881497 T C 0.236508 1.5716e-04
2:207888200 T C 0.056223 -1.4267e-05
2:207888269 A G 0.036430 2.8822e-05
2:207894728 G A 0.253824 1.1432e-04
2:207902848 T C 0.814015 -1.0196e-05
2:207903328 T C 0.275188 -1.4300e-05
2:207907514 C T 0.679602 -2.1091e-05
2:207914962 A G 1.695646 8.5999e-06
2:207915864 T C 0.055424 -2.5189e-06
2:207922555 A T 0.029952 2.2766e-05
2:207923802 G T 0.165030 4.5238e-06
2:207926192 T C 0.043792 -5.6127e-05
2:207928063 C T 0.240783 -6.3810e-06
2:207931865 C T 0.216336 1.0922e-05
2:207935609 T G 0.034298 7.2032e-05
2:207946434 G A 0.077015 5.6375e-05
2:207947710 A G 0.031659 -1.3728e-04
2:207947776 T C 0.035697 -3.3062e-05
2:207948857 A G 0.222626 4.6704e-04
2:207950148 A G 0.055704 -1.5465e-04
2:207951413 A G 0.040319 1.5252e-04
2:207963297 G A 1.654272 4.2026e-05
2:207965455 G C 0.039994 -2.0728e-05
2:207968218 C T 0.715695 1.1782e-04
2:207969399 G A 0.101423 4.1004e-05
2:207973529 T C 0.606290 -2.9663e-07
2:207973815 C T 0.066106 -4.9617e-06
2:207981241 G T 0.355452 9.7201e-05
2:207982585 A C 0.301495 1.0452e-04
2:207990793 T C 1.303799 -1.2904e-04
2:207992155 A G 0.672478 -1.0925e-04
2:207998083 G A 0.025680 1.1075e-05
2:208002228 T C 0.098869 -3.5779e-05
2:208011105 T C 0.277502 1.9028e-04
2:208014310 C T 0.064457 2.0153e-06
2:208014898 C T 1.936581 6.0450e-06
2:208018221 T C 0.060971 2.1286e-04
2:208019144 C A 0.044905 -5.5359e-05
2:208022301 C T 0.070595 -4.9489e-05
2:208025957 A C 0.600321 2.9568e-04
2:208028086 C T 0.351700 2.5955e-06
2:208041975 C T 0.038543 -9.2504e-05
2:208046551 T C 0.178331 4.7863e-05
2:208048241 C T 0.035739 -3.1508e-05
2:208059440 C T 1.299544 -5.4931e-05
2:208063963 T C 0.031763 1.2719e-04
2:208065463 C A 0.029906 1.0680e-04
2:208071669 G A 0.025512 -3.4084e-05
2:208088987 A G 1.269975 -8.0733e-05
2:208090100 G A 0.022259 4.0416e-05
2:208090279 C T 0.809114 2.3735e-05
2:208093369 T C 0.055246 7.7218e-05
2:208096911 C T 0.686714 6.0138e-06
2:208097209 T C 0.089018 -2.5256e-06
2:208098822 A G 0.103611 -3.5021e-06
2:208100161 T C 0.748597 2.2328e-05
2:208100921 C T 0.021977 2.4172e-05
2:208108528 C T 0.033363 -5.5412e-06
2:208114599 C T 0.224122 6.7981e-07
2:208114630 C A 0.243474 -9.5517e-05
2:208116806 A G 0.071449 -2.6873e-05
2:208116942 G A 1.777280 -1.0053e-04
2:208119043 A G 1.038822 2.9997e-06
2:208119683 T C 0.408916 -1.0151e-04
2:208129356 A G 1.039887 3.2920e-06
2:208137628 A C 0.177036 4.5602e-05
2:208150499 T C 0.727938 -5.5788e-05
2:208152843 A G 0.232250 2.6923e-05
2:208152889 G C 0.029345 4.1048e-05
2:208157326 G A 0.125422 -1.6914e-04
2:208172810 C T 0.069053 -3.9351e-07
2:208174631 C T 0.516665 1.7681e-05
2:208176993 G C 0.072267 -1.3450e-05
2:208177259 T C 0.020455 6.9555e-05
2:208180517 A C 0.065921 3.3551e-05
2:208180635 G A 0.048673 -9.0975e-06
2:208182936 A G 0.043720 4.6966e-06
2:208187711 A G 0.116331 2.6047e-05
2:208191797 T C 0.546062 6.4657e-05
2:208194696 T C 0.022113 3.3098e-05
2:208198503 C T 0.090167 1.2882e-05
2:208200249 C T 0.076532 -3.2810e-05
2:208205524 G A 1.976585 -9.7102e-05
2:208207317 G A 0.389519 2.3415e-05
2:208221168 A G 1.323851 -1.4554e-05
2:208222261 G A 0.805255 2.1437e-05
2:208229241 G A 0.035557 -8.9683e-05
2:208230554 A G 0.069709 1.0911e-04
2:208237338 A G 0.045288 -7.8693e-05
2:208252832 G A 0.136114 1.9900e-05
2:208263699 C A 0.460556 1.4524e-05
2:208270827 C T 0.201555 -5.8416e-05
2:208277545 C T 0.145952 -2.5118e-05
2:208280861 A G 0.393414 -1.4625e-05
2:208298672 C T 0.307587 1.0971e-04
2:208300736 G A 0.027443 -3.6869e-05
2:208309509 T G 0.375151 -3.6812e-06
2:208311351 C T 0.142615 -8.8576e-05
2:208334096 T C 1.643279 1.2421e-04
2:208345140 C T 1.345585 2.5198e-05
2:208345241 C T 1.210659 2.8761e-05
2:208347250 C T 0.042205 -1.7492e-05
2:208348246 G A 0.574446 1.1282e-05
2:208363690 C A 0.079096 -2.1408e-05
2:208364018 C T 0.050309 -5.3540e-05
2:208373295 A G 0.391574 -1.4468e-04
2:208375454 T C 0.055892 3.9134e-05
2:208385320 T A 0.054879 -1.7082e-04
2:208391978 G A 1.049206 -2.9856e-05
2:208404579 T C 0.064565 -4.4549e-05
2:208428935 C T 0.066557 6.6749e-05
2:208431372 G A 0.120291 1.3321e-05
2:208439118 G A 0.026170 1.4845e-05
2:208440836 C G 0.141567 -1.6886e-05
2:208465546 G A 0.041218 -1.2364e-05
2:208466453 A C 0.033444 -9.9311e-05
2:208468811 T C 0.358789 -8.6973e-05
2:208473184 A G 0.622013 3.6355e-06
2:208477852 A G 1.640374 8.0201e-05
2:208496715 A G 0.721031 -2.7380e-05
2:208505879 C T 0.263588 -1.9122e-05
2:208509582 C T 0.914095 1.1763e-04
2:208520043 A G 0.747607 -1.7781e-05
2:208524200 G A 0.721394 -2.1362e-05
2:208525599 T C 0.571564 -2.7239e-05
2:208533068 T G 1.878349 5.7385e-05
2:208535465 T C 0.103277 -1.2033e-05
2:208536536 A C 0.945465 -1.0144e-04
2:208538525 C G 1.448297 4.0246e-06
2:208543171 A G 0.026813 -1.8104e-04
2:208548378 T C 0.828728 5.2837e-06
2:208549235 A G 0.776942 2.6047e-06
2:208550342 T C 0.405550 2.0440e-05
2:208557774 G A 1.343751 3.1650e-06
2:208558420 T G 1.969204 6.6376e-05
2:208558866 A C 0.061559 1.9766e-05
2:208560001 C T 0.066376 2.7590e-05
2:208560343 T G 0.819500 -1.3102e-05
2:208562736 T C 0.020464 -8.4632e-06
2:208566377 C T 0.142956 -1.1083e-05
2:208568658 A G 0.048310 -2.3355e-05
2:208574232 T C 0.021714 4.7042e-05
2:208592189 A C 0.051221 -8.0697e-05
2:208603318 C T 0.115325 -6.7301e-06
2:208611277 A G 1.017800 3.3413e-06
2:208622396 A G 0.027141 -2.4596e-04
2:208627843 T C 0.045278 7.2154e-05
2:208630866 G A 0.026901 1.7499e-06
2:208632817 A G 0.153673 4.1020e-05
2:208635550 A G 0.086272 1.1123e-05
2:208639183 A G 0.029877 1.2500e-05
2:208641908 C A 0.928876 3.0164e-06
2:208648156 G C 0.198767 9.8003e-06
2:208649423 A G 0.845035 1.0587e-04
2:208651612 T C 0.850728 -1.6491e-06
2:208651792 C T 0.766666 8.2485e-06
2:208653869 A G 0.046534 -2.1049e-05
2:208666115 C T 0.190866 -3.4043e-05
2:208670533 C A 0.096519 -1.9185e-05
2:208671911 C A 0.193327 1.8466e-05
2:208675588 C T 0.039751 -3.8515e-05
2:208679366 T C 0.233311 -5.5589e-05
2:208681153 A G 0.063886 1.5306e-05
2:208682101 C A 0.473247 1.9985e-05
2:208688530 C T 0.034619 -4.7624e-05
2:208689783 C T 0.506795 8.2920e-06
2:208691531 T C 0.437800 -1.5035e-05
2:208691978 T C 0.120077 -2.4621e-05
2:208692284 A G 0.066528 1.5923e-05
2:208707067 A G 0.042000 -7.0609e-05
2:208708498 A C 0.585378 3.1184e-05
2:208709689 T G 1.307188 7.9718e-05
2:208716764 T C 0.063305 -3.4543e-05
2:208725062 T C 0.068706 -1.5598e-05
2:208735542 A G 0.599198 -1.4086e-05
2:208744168 G T 0.051559 -1.0730e-06
2:208746126 T C 0.586832 5.6039e-05
2:208749007 C T 0.558993 -1.6085e-05
2:208750472 T C 0.028076 1.5717e-05
2:208761235 T G 0.550226 -2.8298e-05
2:208767645 A G 0.101031 -6.8423e-05
2:208774345 A C 1.261935 1.9018e-05
2:208784603 A G 0.043402 -1.0397e-04
2:208790198 T G 0.037521 2.8981e-04
2:208793333 T G 1.236956 -9.3175e-07
2:208817202 C T 0.546478 -3.7955e-05
2:208817834 C T 0.718376 3.7514e-05
2:208822924 G T 1.273390 -6.9648e-06
2:208827057 C T 1.295055 2.2411e-05
2:208834227 C T 1.814164 -4.1884e-05
2:208834491 T C 0.247119 7.3415e-05
2:208841964 G A 1.407608 1.3875e-05
2:208842276 G C 0.039848 -5.6752e-05
2:208849068 A C 0.037651 -2.4088e-05
2:208851847 T C 0.046073 -7.3479e-05
2:208853299 C T 0.621792 -4.2340e-05
2:208854398 T C 0.072741 -5.1764e-05
2:208856593 C T 0.024785 -3.5979e-05
2:208866349 C T 0.052448 -3.6285e-05
2:208869437 A G 1.397274 1.1256e-05
2:208875355 T C 0.093345 -7.9872e-06
2:208885654 G A 0.257729 -2.7895e-05
2:208894343 C T 0.099119 -2.7658e-05
2:208903994 T C 0.274299 -2.2596e-05
2:208907728 T C 0.252380 2.8148e-05
2:208914389 T C 0.035327 -6.4800e-05
2:208914812 T C 0.561353 4.6169e-06
2:208927716 A C 0.081361 -1.3858e-04
2:208932056 G A 1.467671 -7.3416e-05
2:208939442 C T 0.039222 9.3537e-06
2:208940911 G T 0.050926 1.8416e-05
2:208942145 C G 0.028994 -4.1342e-05
2:208950904 T C 0.035427 8.6612e-06
2:208951713 A G 0.203268 -2.9456e-05
2:208952810 T C 0.091381 5.2708e-05
2:208953958 C T 1.489781 -7.9678e-05
2:208955426 T C 0.090436 1.4259e-05
2:208959669 T G 1.280102 -4.3639e-05
2:208962070 A T 0.721784 1.0648e-07
2:208968897 A G 0.466415 2.7916e-05
2:208970802 T G 0.705344 7.5730e-07
2:208978842 A C 0.058485 2.8147e-05
2:208982076 G A 0.166763 -1.4304e-05
2:208983701 T C 0.106801 7.2282e-05
2:208983856 T C 0.036239 -4.5058e-05
2:208989581 A G 0.746990 6.8913e-05
2:208994274 T C 0.034710 -4.8998e-06
2:208997773 G A 0.728395 -2.8491e-05
2:208999302 C T 0.028056 -4.6623e-05
2:209007559 G T 1.494270 7.6026e-06
2:209010825 T C 0.136033 2.5144e-05
2:209013743 C T 0.275009 7.5234e-06
2:209014071 C T 1.851669 4.6225e-05
2:209014435 T G 1.421282 3.9243e-05
2:209021232 G A 0.082341 -3.7514e-05
2:209027065 G A 0.477645 -1.6930e-05
2:209029587 C T 1.672432 9.3841e-06
2:209031341 A G 1.411811 -4.1385e-06
2:209031841 G A 0.462263 1.0239e-04
2:209034815 C T 0.110343 -2.8011e-05
2:209035224 A G 0.178484 3.6329e-06
2:209036712 C T 1.864396 6.0893e-06
2:209036888 G A 0.134384 -5.9944e-06
2:209039464 T G 0.087973 2.0485e-05
2:209040718 G A 0.510472 -3.2026e-06
2:209042963 A G 0.343102 1.7793e-05
2:209044479 A G 1.270894 9.0419e-06
2:209045657 C T 0.630932 -2.4060e-05
2:209047810 G A 0.020734 -5.3407e-05
2:209049437 G T 0.078758 -7.5479e-06
2:209049887 A G 0.037112 1.2463e-05
2:209053080 C A 0.349262 -2.2238e-05
2:209065435 G A 1.874350 -2.9864e-05
2:209065866 T G 1.881141 -8.5348e-05
2:209068851 G C 0.053639 5.4968e-05
2:209074493 C T 0.059258 1.7099e-05
2:209075793 C T 1.593113 -1.7363e-05
2:209077174 G A 0.040825 -3.2918e-05
2:209093069 C T 1.745478 -1.6865e-05
2:209093484 C G 0.082897 7.9228e-05
2:209094050 A C 0.058352 -1.6822e-05
2:209099400 C T 0.310950 -3.8031e-05
2:209108301 C T 0.028027 3.3398e-05
2:209108317 T C 0.109638 7.6847e-06
2:209109387 T C 0.023460 4.1245e-05
2:209110996 T G 0.038313 5.2458e-05
2:209114170 T C 0.026904 5.3841e-05
2:209116753 A G 0.343329 -2.5552e-05
2:209128892 A G 1.744611 5.4326e-05
2:209131796 C T 0.848410 -2.4280e-05
2:209150150 A G 0.024171 -8.3603e-05
2:209179939 G A 0.056207 1.4720e-04
2:209183908 T C 0.032535 -9.8615e-07
2:209186173 A G 0.399422 -2.4095e-05
2:209189442 C T 1.680881 1.2294e-05
2:209190632 G T 0.288450 2.5292e-06
2:209191082 A C 1.968867 5.8958e-05
2:209212769 A G 0.073029 -6.5703e-08
2:209218370 T C 0.024814 -1.2740e-05
2:209222202 T C 0.231627 -5.5757e-05
2:209233095 C T 0.212915 5.7176e-06
2:209236372 A G 0.858748 1.6626e-05
2:209240174 C G 0.267411 1.5993e-05
2:209244861 C T 0.067252 2.8266e-06
2:209253879 G A 0.151080 3.5394e-05
2:209262050 A G 1.751265 2.7557e-05
2:209286233 G A 0.177186 1.5504e-05
2:209288815 A C 0.070988 1.5452e-04
2:209300791 T C 0.049676 2.9168e-05
2:209301684 A G 0.056304 1.4809e-04
2:209302328 A C 0.046544 1.8335e-05
2:209306396 T G 0.101712 4.7281e-05
2:209307104 T C 0.037079 -7.9212e-05
2:209315021 C A 0.493663 3.1470e-05
2:209315095 T C 0.027037 -1.4990e-05
2:209324865 G A 0.164978 -8.9085e-05
2:209333195 A C 0.036959 3.7973e-05
2:209340163 A C 0.031831 1.2734e-04
2:209340303 A G 0.037852 -2.7977e-05
2:209344013 A G 0.045463 -4.1547e-05
2:209352738 A G 0.021565 -1.1103e-04
2:209355664 G A 0.028238 -1.1737e-05
2:209356873 T G 0.079255 9.7402e-05
2:209361153 T C 1.410802 -5.0257e-05
2:209376287 C A 0.032925 2.5128e-05
2:209378325 A T 1.465808 -7.5565e-05
2:209379964 T G 0.109265 -2.6193e-05
2:209395350 T C 0.061290 -5.0820e-06
2:209397331 A G 0.183226 2.4485e-05
2:209406202 C T 0.035758 -1.2780e-05
2:209414183 C T 0.119885 -4.3518e-05
2:209422461 A G 0.051059 3.9447e-05
2:209429834 G A 0.062822 -2.6021e-05
2:209431959 A G 0.035976 -3.3937e-05
2:209433346 T C 0.055603 7.5277e-05
2:209436386 C T 0.335601 6.6361e-06
2:209437627 T C 0.036706 -5.7975e-05
2:209439732 G A 0.190866 -5.1980e-06
2:209447610 C G 1.535328 -5.5582e-05
2:209458654 A C 0.163482 1.5948e-05
2:209458834 G A 0.059089 1.7241e-04
2:209458980 C T 0.068988 -1.1455e-04
2:209467044 T C 1.737049 -6.5745e-05
2:209469952 T G 0.536942 -2.6838e-05
2:209474223 A G 0.931829 -5.4988e-05
2:209488889 A G 0.031789 8.9222e-05
2:209489914 A G 0.244749 -9.7211e-05
2:209499158 C T 0.030977 6.4051e-05
2:209502945 G A 0.141878 1.1883e-04
2:209503854 T C 0.507022 -5.2599e-05
2:209510934 A G 0.805855 3.5874e-05
2:209511062 T C 1.808751 3.1966e-05
2:209515227 T G 0.110427 5.4353e-06
2:209517915 G T 0.415008 -1.6121e-05
2:209518834 G A 0.028468 1.0659e-04
2:209521783 T C 0.062043 -1.0743e-05
2:209521984 G A 0.428670 6.9057e-05
2:209522643 C T 0.043668 -1.1760e-06
2:209529165 C A 0.047683 -2.1542e-05
2:209537276 G A 0.243915 -2.6168e-05
2:209538603 G A 0.724686 2.0128e-05
2:209539280 A G 0.033623 -1.4734e-05
2:209559905 T C 0.338620 -1.7032e-06
2:209567124 G T 0.045441 5.5907e-06
2:209569003 A T 0.181606 -2.3571e-07
2:209572263 A G 0.870683 -5.6257e-06
2:209573819 G T 0.415609 -9.3681e-06
2:209577968 G C 0.089732 -4.9286e-05
2:209584573 A G 0.038904 2.5099e-05
2:209587459 G T 0.094552 8.8344e-06
2:209603996 T C 0.079118 1.5035e-05
2:209608575 G A 0.717837 -1.8093e-05
2:209637598 G A 0.219533 1.4494e-05
2:209641533 C T 0.113971 -1.1517e-05
2:209645956 C G 1.627806 -7.7027e-06
2:209661366 A G 0.022717 -2.1937e-05
2:209672155 G C 1.282565 5.2081e-05
2:209674584 G A 0.023405 6.0947e-05
2:209683782 T G 1.335338 1.6751e-05
2:209686778 G T 0.730317 -1.1232e-05
2:209703230 T C 0.406602 -4.8025e-05
2:209706043 A C 0.035158 1.3877e-05
2:209714328 C T 0.084039 -2.4750e-05
2:209726661 C T 0.046788 7.7712e-05
2:209736477 T C 0.037404 5.0608e-05
2:209738085 A G 1.480530 -6.2733e-05
2:209744370 G A 0.034470 -6.0554e-06
2:209745990 C G 0.474162 2.8992e-05
2:209773350 C A 0.537471 2.2955e-05
2:209802205 T C 0.036161 3.2279e-05
2:209802430 T C 0.136344 -1.1113e-06
2:209810952 C T 0.085409 1.2540e-05
2:209814683 T C 0.194122 3.0012e-04
2:209817526 A G 0.119324 -1.4534e-05
2:209835602 T C 0.531502 2.1256e-05
2:209868701 T C 0.995352 -1.7796e-05
2:209872178 A G 0.051994 6.5322e-06
2:209873544 C T 0.064844 4.5298e-05
2:209878841 A C 0.466408 -7.8208e-05
2:209880452 C T 0.033996 6.4342e-05
2:209896600 G A 0.185946 -1.5992e-04
2:209904114 T G 0.109934 3.3561e-05
2:209906087 G A 0.020169 5.3299e-05
2:209912119 A G 0.632302 6.6965e-05
2:209922229 T C 0.025297 2.2287e-05
2:209929185 C T 0.144816 -4.2257e-05
2:209933472 G A 0.025784 -6.0781e-05
2:209935753 C T 0.466019 -8.5743e-05
2:209949182 G C 1.191363 1.9757e-05
2:209963585 C T 0.602571 7.7684e-05
2:209965827 G T 0.274746 -1.5819e-05
2:209968381 G A 0.036576 -3.4298e-05
2:209975446 G A 0.027797 -1.3693e-04
2:209978033 G A 0.589980 -3.3312e-05
2:209979376 T C 0.039929 -1.6914e-05
2:210000504 T C 0.053795 1.4707e-04
2:210000798 G A 1.466989 1.0213e-05
2:210005980 A G 0.103066 1.5466e-04
2:210018246 A G 0.513887 1.6129e-05
2:210020340 C G 1.715542 2.9901e-06
2:210021142 A G 0.188877 -4.8745e-06
2:210025550 A G 0.044055 2.1091e-05
2:210041387 C A 0.061913 5.9453e-06
2:210044808 G A 0.686723 -9.6337e-06
2:210046793 G A 0.247852 -2.0529e-05
2:210072378 C T 0.025203 6.1875e-05
2:210087640 C T 0.029481 -4.8646e-05
2:210100384 C T 0.413976 5.7558e-06
2:210116469 C T 0.027573 -3.0617e-06
2:210118505 G T 0.669381 8.4225e-05
2:210118698 G T 0.132930 -1.9206e-05
2:210153220 G T 1.600078 1.5549e-05
2:210175781 C T 0.046116 2.8389e-05
2:210188030 G A 0.057252 1.6070e-05
2:210192689 C T 0.027229 2.6476e-06
2:210196618 G T 0.033668 -4.7702e-04
2:210207813 A G 1.598835 1.4345e-05
2:210215929 C T 0.362502 -1.1837e-05
2:210226321 T C 0.036797 -7.7472e-06
2:210226442 T C 0.038157 -1.9453e-04
2:210227600 T C 0.103556 -6.6865e-05
2:210232466 C T 0.870034 3.0079e-05
2:210234774 C A 1.169097 2.2808e-05
2:210247729 C T 0.588409 2.1378e-05
2:210254294 T G 0.193989 2.2300e-05
2:210270553 C T 0.036304 7.0805e-05
2:210286906 A G 0.064500 -6.0143e-06
2:210296736 A G 0.077272 -2.8911e-05
2:210312788 T C 0.059102 1.2777e-05
2:210313271 A G 0.027842 -1.2081e-04
2:210315836 C G 0.129389 3.0109e-05
2:210324282 A G 0.030432 -2.5260e-05
2:210337627 G A 0.038647 9.6067e-05
2:210340967 A G 0.109661 -1.9497e-05
2:210343107 A G 0.126042 5.6725e-05
2:210360867 C G 0.028920 -3.0044e-05
2:210361317 G A 0.027235 -1.8347e-05
2:210370902 G C 0.195534 9.8052e-05
2:210373406 A C 1.877586 3.2611e-05
2:210377845 C T 1.213171 -3.9459e-05
2:210392711 A G 1.819072 3.5917e-05
2:210408416 G A 0.193534 -5.8726e-06
2:210413450 A G 0.042172 2.5318e-05
2:210430954 C T 0.026962 -1.7990e-04
2:210459446 G A 0.112705 -1.5314e-04
2:210460950 T C 0.028631 5.6729e-05
2:210463061 A G 0.061669 3.2896e-05
2:210465558 A G 1.527097 3.9085e-05
2:210468377 G A 0.066165 4.9432e-05
2:210468640 A G 1.905919 6.8387e-05
2:210476862 C T 0.037654 -2.4787e-05
2:210479305 A G 0.101579 -4.2546e-07
2:210487117 C T 0.110901 1.8333e-05
2:210490350 G A 0.029890 9.1711e-06
2:210499092 G A 0.191363 3.0608e-05
2:210507362 C A 0.064951 -7.2320e-06
2:210508524 A G 1.287778 2.5033e-05
2:210517915 C T 0.179795 -6.7317e-05
2:210545309 G A 0.042980 -1.4281e-06
2:210547346 T C 0.183781 -5.3268e-05
2:210557212 G A 0.029329 3.3814e-05
2:210558162 A G 0.113569 -3.3524e-05
2:210559865 A G 0.072773 2.8702e-05
2:210560189 G A 0.069741 -3.1566e-05
2:210564805 G A 0.022081 -4.4784e-05
2:210582816 C T 0.223084 4.2278e-05
2:210593576 T C 0.086577 1.6573e-06
2:210596571 C T 0.035596 5.3307e-06
2:210599627 C T 0.041490 1.9365e-05
2:210607997 T C 0.071277 1.3170e-05
2:210618038 A G 0.701349 1.8601e-06
2:210618278 A G 0.029887 3.0434e-05
2:210619594 T C 1.162294 1.2411e-05
2:210632900 T C 0.120099 -1.8092e-05
2:210657951 G A 0.027125 -6.3414e-05
2:210657967 A G 0.123033 2.5170e-05
2:210671636 T C 0.135280 -3.4304e-04
2:210672638 C T 1.198991 1.2519e-05
2:210674052 T C 0.180175 3.5978e-05
2:210682485 G A 0.107204 -3.0949e-06
2:210689195 T G 0.067492 -3.0043e-05
2:210698785 T C 0.030779 2.3925e-05
2:210704227 G A 0.044700 -1.2383e-04
2:210705348 G C 0.232240 3.8449e-05
2:210709873 G A 0.029381 -6.6427e-05
2:210715839 C A 0.025674 8.7256e-05
2:210716471 G A 0.056496 6.5261e-05
2:210720339 C T 0.244292 6.4623e-05
2:210735067 G A 0.046570 -4.3602e-05
2:210742597 T C 0.060196 1.8047e-04
2:210742763 T C 0.020727 1.0054e-04
2:210745681 A C 1.978010 2.6703e-05
2:210755041 T C 0.045791 8.9474e-05
2:210758852 T G 0.240867 3.7096e-05
2:210767401 G T 0.602788 -1.6984e-05
2:210779657 T C 0.063260 1.7577e-05
2:210796695 G A 0.031104 -3.3003e-06
2:210799863 A G 0.262575 3.5225e-05
2:210801181 T C 0.216287 -1.4382e-05
2:210801263 G T 0.415719 1.6980e-05
2:210810599 G A 0.041218 2.2615e-05
2:210810644 A G 0.040585 3.1335e-05
2:210816548 C T 0.041461 3.9764e-05
2:210818971 A G 0.040724 1.5429e-05
2:210834023 G A 0.025103 8.2241e-05
2:210834736 A G 0.037758 -1.4993e-05
2:210841966 C A 0.042454 1.5190e-05
2:210845218 A G 0.033490 4.2074e-05
2:210856658 A G 1.006852 3.7391e-05
2:210861361 G A 0.048625 1.6063e-04
2:210868224 G A 0.068852 4.7551e-05
2:210870168 T C 0.035473 -6.4694e-05
2:210871009 A G 0.083461 -3.8327e-06
2:210874838 A G 0.095224 8.9000e-05
2:210875407 G A 0.192431 1.9391e-04
2:210878117 T C 0.894104 6.0893e-05
2:210897931 T C 0.171905 5.2763e-05
2:210898710 C T 0.897541 -2.2323e-04
2:210936790 C T 1.186803 -1.6453e-04
2:210941688 A G 0.087817 1.6798e-04
2:210946626 T C 0.024681 1.6843e-05
2:210951018 C T 0.064279 -2.2024e-05
2:210975269 T G 0.059027 -2.4447e-05
2:210978430 T C 0.065441 6.6220e-05
2:210979933 T C 0.026602 4.5890e-05
2:211000909 A G 0.810276 1.3742e-04
2:211024429 G A 0.095045 -5.8552e-07
2:211038699 T C 0.046171 1.3087e-04
2:211060050 G T 0.716743 2.5617e-05
2:211061110 A G 0.039173 1.0715e-04
2:211077007 G A 0.079287 -2.4466e-05
2:211080124 A T 0.200863 2.0695e-04
2:211085491 A G 0.056246 3.6332e-06
2:211086151 A G 0.139691 1.2916e-05
2:211098308 A G 0.195897 1.2346e-05
2:211116775 A C 0.045921 1.2229e-04
2:211147084 G A 0.939317 7.0896e-06
2:211153703 G C 0.203169 -2.4922e-05
2:211154625 T C 0.209672 1.3409e-04
2:211162360 G A 0.076944 2.9236e-04
2:211164911 C T 0.408734 -4.0454e-05
2:211166663 T G 0.046226 -1.6162e-05
2:211172214 C T 0.052370 -7.9372e-06
2:211179952 T A 0.022740 -9.3475e-06
2:211189875 T C 0.605145 -4.0892e-06
2:211229746 A G 0.884149 1.2655e-06
2:211232032 A C 1.512303 -2.9082e-05
2:211241608 A G 0.709606 -2.1642e-05
2:211244451 C T 0.321794 6.6274e-05
2:211247999 T C 0.268713 1.4085e-04
2:211253302 G A 0.897743 -1.8778e-05
2:211284152 T C 0.023184 2.2269e-05
2:211286896 A C 0.156134 -2.4725e-05
2:211297355 A G 0.217881 7.7438e-05
2:211298083 G A 0.083078 2.1511e-05
2:211300502 T C 0.088999 -7.2231e-05
2:211302627 A C 0.527840 -2.2670e-05
2:211316713 G A 0.069917 1.5843e-05
2:211323314 T G 0.063552 3.3701e-05
2:211333956 T G 1.141453 2.3091e-06
2:211336997 G A 0.074149 -1.2073e-04
2:211346051 C T 1.036891 4.1946e-06
2:211349092 G A 0.493682 -3.9590e-05
2:211351895 A C 0.035638 1.0397e-04
2:211354869 G A 0.245905 7.9790e-06
2:211361498 C T 1.830302 -2.6067e-05
2:211383576 T C 0.051767 7.2139e-05
2:211389583 C G 0.185664 -1.0979e-05
2:211391710 A G 0.025518 6.3436e-05
2:211403113 C T 0.099719 -6.5460e-05
2:211405037 C A 0.032792 3.2901e-05
2:211408618 T C 0.740019 -2.7589e-05
2:211414557 G T 0.042393 9.0515e-05
2:211427022 T C 0.160577 5.0155e-06
2:211442212 A G 0.028705 3.0167e-05
2:211442306 T C 0.096162 -7.5534e-05
2:211443503 C A 0.169548 1.7756e-05
2:211448624 A G 0.155124 7.3813e-05
2:211454133 A G 0.936630 1.5139e-05
2:211463335 T C 0.745338 -2.0295e-06
2:211466096 C T 0.066460 2.1641e-05
2:211470086 C T 0.185842 7.2909e-05
2:211476897 T C 0.058015 3.2720e-05
2:211478366 C A 0.077758 -1.4205e-05
2:211481033 G A 0.075503 5.6028e-05
2:211485407 G T 0.798851 -3.6016e-06
2:211485471 T G 0.044662 1.4741e-05
2:211487394 G A 0.258511 6.3520e-05
2:211490893 G A 0.036696 -6.1674e-06
2:211493107 A C 0.942518 3.4004e-06
2:211495587 T C 0.733060 4.6496e-06
2:211499979 C A 1.025060 1.1150e-05
2:211506275 G A 0.034184 -9.5710e-06
2:211508570 C G 0.111729 -4.2337e-05
2:211511778 A G 1.937019 1.1442e-04
2:211515613 C T 0.077346 -3.8649e-05
2:211516630 T C 0.130236 -1.7276e-05
2:211516870 C T 0.235197 1.3986e-04
2:211517441 T G 0.057989 -1.3604e-05
2:211528874 G A 0.034778 2.8385e-05
2:211528908 G A 0.117373 4.5799e-05
2:211532703 T C 0.646950 -1.1855e-04
2:211534457 A G 0.187903 2.5184e-05
2:211535931 C T 1.319866 -3.1771e-05
2:211536269 A G 0.673078 4.9454e-05
2:211536523 T C 0.078576 -2.5513e-06
2:211538455 G A 0.181834 -3.3179e-05
2:211539650 A G 0.027118 2.3880e-05
2:211540507 A C 0.631406 -1.2997e-04
2:211541721 G A 0.105484 -5.3618e-05
2:211547515 C T 0.024515 -8.1162e-05
2:211554721 C T 0.568159 1.3042e-04
2:211557133 C T 0.104403 -6.2015e-05
2:211567425 T C 0.133008 1.8459e-05
2:211569399 C T 0.416041 -3.3278e-05
2:211570448 T C 0.855736 4.2094e-05
2:211579905 A G 0.726490 3.9591e-05
2:211582869 G A 0.096662 6.1108e-05
2:211583332 A G 1.269784 1.2231e-05
2:211601726 A G 0.036833 6.8075e-05
2:211610889 A C 0.046392 -4.7272e-05
2:211612953 A G 0.035911 -1.5576e-05
2:211615121 G A 0.041646 -6.6872e-05
2:211616894 G A 0.349795 -9.2001e-05
2:211637929 A G 0.191662 -3.7994e-05
2:211649802 G A 0.082082 -2.4578e-05
2:211655014 G A 0.115961 -5.8666e-05
2:211657170 G A 0.079041 -3.9757e-05
2:211657696 G A 0.045557 4.3497e-05
2:211659882 C T 0.397202 -1.4393e-05
2:211670070 G A 0.596358 3.0206e-05
2:211671984 G A 1.503319 1.9423e-04
2:211672775 T C 0.036661 2.2068e-05
2:211678757 C T 0.090083 -1.5011e-04
2:211679181 C T 0.289872 5.2162e-05
2:211680401 G A 0.036229 4.3775e-05
2:211689628 T G 0.023236 -2.6113e-05
2:211690150 G A 0.431455 -4.9102e-06
2:211722822 A G 0.206128 3.0766e-05
2:211726427 A G 0.255976 1.1035e-04
2:211737275 G A 0.041017 -2.1088e-05
2:211739710 C T 0.527415 -9.9605e-06
2:211749990 G A 0.499901 2.5428e-05
2:211782674 A G 1.749860 2.2947e-05
2:211788464 A C 0.078116 3.1412e-05
2:211797420 A G 0.075766 -3.0648e-06
2:211804200 C T 0.051364 5.5210e-05
2:211808697 G A 0.668719 1.2228e-05
2:211821044 T C 0.275678 2.5094e-05
2:211821282 G A 1.270420 1.7313e-05
2:211839986 C T 0.466408 1.2179e-05
2:211842079 A G 0.030874 -3.6011e-05
2:211852272 A G 0.064639 -1.1196e-05
2:211855721 A G 1.093315 2.6001e-05
2:211868920 A C 0.117100 -1.8561e-05
2:211872193 C T 0.137341 -1.7394e-04
2:211873239 C T 1.286623 1.2819e-05
2:211874063 G A 0.217313 -1.3437e-05
2:211878120 G T 0.066888 -1.7595e-05
2:211891780 G A 0.043678 -1.9346e-04
2:211891850 C T 0.703465 -2.8200e-05
2:211899362 T C 1.651043 -1.9447e-05
2:211900425 T C 0.946309 2.4667e-05
2:211900434 G A 0.076658 -2.4638e-05
2:211909456 C T 0.641312 -2.1682e-04
2:211910311 G C 0.128233 3.8056e-05
2:211921724 G A 0.031257 -3.6734e-05
2:211921888 G A 0.487106 4.7068e-05
2:211927260 T C 0.020195 -3.3194e-05
2:211929051 C T 0.170460 -1.1749e-04
2:211936979 T C 0.380675 -3.9401e-05
2:211938762 G A 0.042617 6.0591e-05
2:211939129 A G 0.070728 1.6073e-04
2:211939757 T C 0.033269 -2.1047e-05
2:211946057 G A 0.521391 7.1016e-05
2:211951124 G A 0.148331 3.2335e-05
2:211956927 C A 0.086022 3.7177e-06
2:211958122 T C 0.197147 9.1873e-05
2:211966316 A G 0.376222 1.1187e-04
2:211971957 G A 0.605248 -2.5077e-04
2:211972704 G A 0.042948 -2.3617e-05
2:211972716 T C 0.282234 -1.0779e-04
2:211977706 A G 1.934965 -1.5990e-05
2:211989218 T C 0.580321 1.3771e-04
2:211990579 C T 0.373554 -8.2081e-05
2:211991736 G A 0.118918 7.1950e-05
2:211996449 C T 0.042571 -4.7118e-05
2:211997681 A G 0.023483 -4.5416e-05
2:212007096 G T 0.043769 -3.8213e-05
2:212017966 G C 0.032643 -6.5256e-05
2:212021755 A G 0.270102 -4.0226e-05
2:212022486 G A 0.040124 -7.4009e-06
2:212033662 G A 0.124591 -1.0586e-04
2:212037772 G A 0.064866 2.2829e-06
2:212038877 A G 1.406436 -1.8237e-04
2:212053035 A G 0.067570 2.1633e-05
2:212061368 T C 0.440033 7.4949e-05
2:212061885 T C 0.043954 -8.9292e-05
2:212065255 T G 0.174096 -4.9216e-05
2:212072920 G A 0.047200 -5.4603e-05
2:212077276 G A 0.587062 -2.9463e-05
2:212097537 G T 0.090475 5.1500e-06
2:212101436 T C 0.764131 1.3597e-05
2:212109834 A G 0.097080 4.0815e-05
2:212115901 G A 0.041494 3.3420e-05
2:212122230 C G 0.100326 -1.0699e-05
2:212145608 T C 1.773440 -2.5345e-05
2:212151198 T C 0.929408 -1.5433e-05
2:212152513 G C 0.143660 5.6481e-06
2:212153230 A G 0.523848 -3.3933e-05
2:212164265 T C 0.099943 -1.0263e-06
2:212166000 A G 0.046495 -4.0924e-05
2:212179718 G A 0.509463 -1.6222e-05
2:212194049 A G 0.033882 8.4956e-05
2:212194881 A C 0.065704 1.5212e-04
2:212198526 A G 0.164336 -2.5579e-05
2:212200688 A C 0.032471 -8.6997e-05
2:212210170 A G 1.372262 -7.7014e-06
2:212213204 G A 0.033866 -2.2239e-05
2:212214613 G A 0.081533 3.9259e-05
2:212220319 C G 0.071793 7.2069e-05
2:212222547 G A 0.021260 -4.5728e-05
2:212224474 A G 0.130677 8.0613e-06
2:212229201 G A 0.178049 -6.4483e-06
2:212232053 C T 0.035444 -5.2114e-05
2:212236088 C T 0.691345 5.1464e-05
2:212247834 T C 1.898509 9.5424e-06
2:212251864 C T 0.688343 -5.6714e-05
2:212255062 G A 0.040874 -5.4878e-05
2:212257285 G A 1.173969 2.6531e-07
2:212266860 T C 1.156225 -1.3369e-05
2:212273739 T G 0.134780 -4.2970e-05
2:212274937 G A 0.593794 -6.5337e-05
2:212284353 T C 0.672598 1.1770e-05
2:212285755 T G 0.032260 -2.0819e-04
2:212296470 T C 0.060744 -1.4745e-04
2:212296903 C T 0.034691 -9.3733e-06
2:212297838 G A 0.176494 2.5002e-06
2:212301462 C T 0.145364 -1.1557e-05
2:212303073 C T 0.716360 3.6968e-06
2:212308581 G C 0.039261 8.3122e-05
2:212308917 G A 1.504481 4.7603e-05
2:212311744 C A 0.336477 -1.6505e-05
2:212313828 A G 0.110320 -1.7039e-04
2:212328743 A G 1.580373 -1.7801e-05
2:212329352 T C 1.287116 1.4068e-05
2:212329903 C T 0.031812 -9.6478e-05
2:212330388 G A 0.071514 -4.5006e-06
2:212334445 A G 0.050286 7.0411e-05
2:212336730 T G 0.662659 1.1498e-05
2:212347855 T G 1.627508 3.3783e-06
2:212351521 G A 0.087015 -1.2174e-04
2:212352865 C T 0.039958 1.7949e-05
2:212354995 G A 0.327941 4.1096e-06
2:212357308 A G 0.521693 8.1757e-06
2:212357781 A G 0.183641 -2.1775e-06
2:212367741 T C 0.632432 -1.2227e-05
2:212368252 T C 0.031068 3.0662e-05
2:212370790 A G 0.142599 -2.8941e-05
2:212376501 T C 0.069991 2.9675e-05
2:212376745 G A 1.150772 3.7960e-05
2:212378242 T C 0.159792 -5.3370e-05
2:212379238 A G 0.363855 -3.6212e-05
2:212380226 T C 0.460644 5.0205e-05
2:212380385 A G 0.355144 -6.5224e-06
2:212380586 C T 0.857856 6.0413e-05
2:212385664 C T 0.118700 1.5061e-05
2:212390899 C T 0.119096 1.1131e-05
2:212393907 G T 1.396845 1.0339e-05
2:212397409 A G 0.146228 -6.9257e-06
2:212397801 C T 0.765673 2.2726e-06
2:212398390 A G 0.454288 2.4096e-05
2:212401020 T C 0.053834 1.7625e-04
2:212402956 G A 0.655713 4.8369e-05
2:212406723 A G 0.397887 -1.0686e-04
2:212409128 C T 0.037391 -8.3141e-05
2:212409676 G A 0.732550 -8.4466e-06
2:212409848 A C 1.117308 -2.0836e-05
2:212411658 C T 0.300868 6.7790e-05
2:212412738 G A 1.772943 2.3262e-04
2:212412968 C T 0.036557 -8.6938e-05
2:212415948 G A 0.398533 2.4711e-05
2:212419469 A G 0.077898 1.3868e-05
2:212426466 C A 0.293348 2.1844e-06
2:212427941 C T 0.049731 -2.3322e-05
2:212429649 G T 0.462166 -1.5245e-05
2:212432770 C T 0.126162 -2.7669e-05
2:212435213 T C 1.608975 -1.9781e-05
2:212435494 T C 0.080310 -4.7641e-06
2:212436253 T C 0.080738 -8.2587e-05
2:212453484 C T 1.691001 -3.8680e-06
2:212463224 C G 1.799309 -6.0742e-05
2:212463770 G A 1.796900 -6.6983e-05
2:212465243 T C 0.177393 5.3704e-05
2:212465584 C G 0.065330 1.0809e-04
2:212470227 T A 0.457067 1.1941e-05
2:212471756 G T 1.791512 -8.7944e-05
2:212480293 A G 1.802597 -5.2939e-05
2:212486350 C T 1.772885 -1.8886e-04
2:212492126 C T 0.434373 -3.9647e-05
2:212495963 C T 0.085704 3.3504e-05
2:212501363 G A 0.137922 1.0297e-05
2:212505476 G A 1.977640 -1.2490e-04
2:212508067 C T 0.387897 3.2570e-05
2:212508093 C T 0.156695 4.3496e-05
2:212512446 C G 0.322014 -2.2108e-05
2:212516273 C G 0.158211 3.3822e-05
2:212522450 T C 0.068579 -8.7710e-05
2:212525039 C T 0.209828 2.8806e-05
2:212527729 C T 1.571181 -2.7933e-05
2:212528105 A G 1.139233 -2.6302e-05
2:212535078 C T 0.330677 3.9466e-05
2:212535359 C T 0.056307 -2.8790e-05
2:212539997 C A 1.113939 -3.3201e-05
2:212545527 C T 0.026914 -4.8540e-05
2:212548054 T C 0.024960 1.6225e-04
2:212552396 C T 0.036677 -4.3127e-05
2:212555195 A G 0.169578 -5.6294e-05
2:212557915 G A 0.054999 7.1731e-06
2:212558805 G T 0.365066 5.6277e-05
2:212562506 A G 0.378273 -1.2670e-05
2:212564895 C T 0.952141 -1.1179e-05
2:212567389 C A 0.216034 -6.8611e-05
2:212571235 G T 0.971642 -1.6676e-05
2:212571813 C T 1.232909 2.1086e-05
2:212577611 A C 0.111346 1.4135e-04
2:212579488 C G 0.267752 -4.5817e-05
2:212579954 G T 0.320609 4.8513e-07
2:212581988 A G 0.178146 1.0844e-04
2:212583540 A C 1.480699 4.5327e-05
2:212585498 G A 0.155559 4.0657e-05
2:212587321 A G 1.189588 5.7394e-05
2:212595435 C T 0.620419 1.1678e-04
2:212605856 G A 0.647469 -1.6745e-05
2:212606923 C T 0.219260 -1.0969e-04
2:212609742 G A 0.030981 -3.6723e-05
2:212621443 G A 0.981532 -4.1308e-05
2:212621502 C T 0.030000 4.4331e-05
2:212622704 C G 0.028355 9.8175e-06
2:212629290 C T 0.234204 -1.4619e-05
2:212636222 C T 0.225437 -3.9161e-05
2:212641056 C T 0.029910 -1.3762e-05
2:212649531 C T 0.561655 4.7234e-05
2:212665192 G C 0.030221 4.6634e-05
2:212667637 C G 0.040176 4.5124e-05
2:212670425 G A 1.811107 -1.5241e-05
2:212671857 T C 0.115666 1.8986e-05
2:212680327 G A 0.040598 1.2036e-04
2:212684995 G T 0.315568 -3.3765e-06
2:212693699 C T 0.034233 8.5643e-05
2:212694047 C T 0.075639 -4.3831e-05
2:212695168 T C 0.094945 1.5198e-05
2:212699376 A G 0.129006 -4.4478e-05
2:212702045 C G 0.061393 9.0168e-06
2:212703078 G A 0.443918 3.4148e-05
2:212710385 C T 0.615018 -4.5956e-05
2:212718138 T C 0.242156 1.4494e-05
2:212718375 T C 0.119869 -5.5475e-05
2:212722568 A C 0.056963 4.9668e-05
2:212726383 A G 0.441357 2.4392e-05
2:212732254 C T 0.121742 1.5511e-05
2:212745203 C A 0.082656 -1.1568e-05
2:212751587 T C 0.039634 6.5220e-05
2:212752193 T C 0.566053 -2.6939e-05
2:212761152 G A 0.183424 -9.7659e-06
2:212761575 G A 0.039329 2.3640e-05
2:212761578 G A 0.186498 6.7564e-05
2:212769377 A G 0.061604 -7.2278e-07
2:212769813 T C 0.325422 5.8334e-05
2:212770008 C T 0.027456 -4.1341e-07
2:212779825 T C 0.061624 3.2153e-06
2:212781778 T G 0.090044 4.1755e-05
2:212781803 T G 0.103429 -5.3385e-05
2:212781914 T C 0.978633 -3.4965e-05
2:212782803 C T 0.069897 -1.4657e-05
2:212789585 T G 0.114247 1.0757e-05
2:212790609 A G 0.077450 -2.5238e-05
2:212793357 C T 0.077489 2.5473e-05
2:212793431 G A 0.050322 -8.1194e-06
2:212795212 A C 0.078161 -1.1043e-04
2:212795244 A C 0.105240 -1.4401e-05
2:212798420 T C 0.732557 4.9242e-05
2:212811801 T G 1.762882 5.1319e-05
2:212813983 G A 0.046450 1.1523e-04
2:212817095 C T 0.545186 1.8173e-05
2:212822242 T C 0.305575 -6.0943e-05
2:212828771 C A 0.052915 4.8625e-05
2:212832222 A G 0.394333 -1.6233e-05
2:212845716 A C 1.636846 4.4122e-05
2:212846076 A G 0.060773 6.4917e-05
2:212850737 G C 0.036408 1.1194e-04
2:212853880 C T 1.652140 -9.1130e-06
2:212860841 A G 0.251552 -1.4827e-06
2:212866526 C T 0.111102 -5.6628e-05
2:212866757 G A 0.035694 5.8056e-05
2:212867025 G A 0.275129 -3.9518e-07
2:212894198 C T 0.044454 2.2874e-05
2:212895680 T C 0.168545 2.6521e-05
2:212896459 A G 0.075717 -1.1085e-05
2:212896904 T C 0.226800 -3.4673e-05
2:212902859 A G 0.047505 2.8081e-05
2:212906355 A G 0.266460 -1.8140e-05
2:212909135 G T 0.137367 -5.5886e-06
2:212909462 T C 0.089239 -1.8028e-05
2:212933592 A G 0.102624 4.8682e-05
2:212938165 T G 1.836696 -4.0404e-05
2:212945711 A G 1.228011 1.8291e-05
2:212945959 C T 0.411951 -9.6281e-06
2:212948147 A G 0.183265 -4.6706e-05
2:212951797 C G 1.869972 -3.0970e-05
2:212959927 C T 1.660595 2.2597e-05
2:212959967 A G 0.056603 1.7014e-05
2:212974278 G A 0.103501 -1.3302e-04
2:212987749 T C 0.063302 1.7941e-05
2:212989308 C T 1.177416 -3.5441e-04
2:213006392 G T 0.123193 3.4563e-05
2:213006622 T C 1.286314 -2.5366e-04
2:213018659 G A 0.082228 -5.5148e-05
2:213024352 A G 0.574138 1.6214e-05
2:213024601 G A 0.046940 1.0544e-05
2:213028129 G C 1.807037 -6.1825e-05
2:213030170 T C 0.465438 -2.2825e-05
2:213033301 C A 1.285659 -9.4218e-06
2:213033861 G A 0.103757 -4.3848e-05
2:213036190 C A 0.181194 -9.3577e-05
2:213040853 G A 0.298330 8.6966e-05
2:213041364 T G 0.032730 8.2094e-06
2:213047537 T C 1.909625 2.2631e-05
2:213048051 C T 0.129642 -1.1053e-04
2:213057992 T C 0.449887 -3.8438e-06
2:213060282 T C 0.045126 1.9190e-05
2:213063222 C T 0.041539 7.5367e-06
2:213063602 T C 0.026063 1.2923e-04
2:213070808 T C 1.899661 7.6755e-05
2:213074215 T C 0.424824 2.0830e-06
2:213079635 T C 0.136763 2.5078e-05
2:213087563 G A 0.914108 2.5308e-05
2:213093680 T G 1.080991 2.0728e-05
2:213114263 T C 0.024687 1.2668e-04
2:213131751 T C 0.067846 5.8537e-07
2:213151776 T C 0.085438 6.4945e-05
2:213154017 C T 0.077028 -1.0781e-04
2:213168282 A G 0.298515 -3.3267e-05
2:213171295 G T 1.802931 -7.4238e-05
2:213173057 A G 0.092322 -1.3594e-04
2:213176711 G A 0.034129 -7.1745e-06
2:213191242 A G 0.022633 3.5506e-05
2:213192268 A G 1.542648 5.5080e-05
2:213200404 A G 0.046330 5.5338e-05
2:213201725 C T 0.601373 -5.0811e-05
2:213204955 T C 0.813768 8.8508e-05
2:213206302 T C 1.415632 1.6002e-05
2:213215895 A G 0.239426 2.7738e-05
2:213234346 T C 0.047706 -2.0831e-05
2:213246373 C T 0.060072 -1.4414e-05
2:213249549 T C 0.409195 -6.1480e-05
2:213251217 G A 0.097227 -3.7209e-05
2:213253406 A C 1.078090 -8.5615e-05
2:213257658 T C 0.048011 -9.6317e-06
2:213260640 G C 0.042386 -3.3886e-05
2:213267246 A C 0.045454 -3.8457e-05
2:213271755 C G 0.065032 -2.3302e-05
2:213275232 T C 0.023379 -2.1026e-05
2:213279126 T C 0.068534 -2.9348e-05
2:213287978 T C 0.030994 3.6511e-05
2:213288148 C T 0.026794 5.9163e-05
```
