## Supplemental_Data_Files for "Common genetic variation associated with Mendelian disease severity revealed through cryptic phenotype analysis": SupplementalDataFile_10.txt (part 4 of 21)

```
2:213291322 A C 0.291968 4.0038e-06
2:213291354 C T 0.197747 -1.2396e-05
2:213292049 C T 0.031026 3.9429e-05
2:213293294 C T 0.078326 8.0427e-05
2:213296335 C T 0.066025 4.2728e-05
2:213296863 C T 0.193272 -6.3854e-06
2:213298393 A G 1.056755 -3.7936e-05
2:213299544 T G 0.028952 3.8125e-05
2:213301372 A G 0.044632 -7.9508e-06
2:213301908 G C 0.033944 -2.1359e-05
2:213311546 A G 0.461108 6.0097e-06
2:213313003 G A 0.127639 -1.2114e-05
2:213316881 G A 0.315072 -1.5243e-05
2:213317246 C T 0.578049 -4.1067e-05
2:213328749 T C 0.802538 -3.2695e-05
2:213333476 A G 0.046239 -5.6611e-05
2:213341614 T C 0.381674 2.4716e-05
2:213344123 T C 0.025129 3.7001e-05
2:213346989 C T 0.453704 -7.1007e-05
2:213348367 A C 0.059709 2.4881e-05
2:213352418 T C 0.048975 -5.0770e-04
2:213373918 G A 0.030419 -1.6067e-05
2:213382264 C T 0.137821 -3.4366e-05
2:213396644 C T 0.031182 -5.1824e-05
2:213400968 C T 0.065655 -5.3612e-05
2:213403521 C G 0.077473 -8.0762e-05
2:213409098 C T 0.053535 -1.6527e-05
2:213409337 G A 0.877794 -1.9408e-05
2:213416594 T C 0.035203 -1.7901e-05
2:213416765 G T 0.496620 -8.3674e-05
2:213423503 T C 0.436323 5.6120e-08
2:213443438 T C 0.079407 6.8336e-05
2:213452139 A G 0.079122 -7.5684e-05
2:213456326 C G 0.755919 -2.1605e-05
2:213457697 A G 0.176712 1.9355e-06
2:213469330 A G 0.059462 -3.0417e-05
2:213476310 C T 0.020981 -6.7542e-05
2:213477547 G A 0.068472 9.2830e-06
2:213481872 T G 0.168915 2.1223e-05
2:213499899 C T 0.052432 -2.5925e-05
2:213502063 A C 0.090518 -1.5647e-06
2:213510374 A G 0.434064 -1.1190e-06
2:213511696 A G 0.190182 -6.1517e-05
2:213517452 T C 0.059508 -2.6548e-05
2:213521462 C T 0.039037 1.9397e-05
2:213531302 C T 0.078398 -4.2375e-05
2:213531592 A C 0.036950 -9.3158e-05
2:213532030 T C 0.717792 4.5793e-05
2:213535240 C A 0.068456 2.1519e-05
2:213542758 A G 0.493796 1.6755e-06
2:213546176 C T 0.024200 3.2059e-05
2:213547467 T C 0.020997 -8.5778e-05
2:213547665 G A 0.224509 3.2856e-05
2:213550376 T C 0.041630 1.4848e-04
2:213551269 C T 0.059092 -7.4522e-06
2:213552914 C A 0.137227 -2.9128e-05
2:213552997 A G 0.072624 4.8007e-05
2:213557218 A G 0.326971 -4.9486e-05
2:213558906 G T 0.313910 -9.7694e-06
2:213559229 C T 0.370587 5.7979e-05
2:213561811 C T 0.221646 -2.1231e-06
2:213564655 A G 0.163849 -2.6495e-05
2:213564717 C T 0.131586 -1.4707e-04
2:213568173 G A 0.037511 4.9575e-05
2:213569169 T C 0.250517 -8.4812e-05
2:213575506 A G 0.828300 -1.8333e-04
2:213576272 A G 0.098590 1.7265e-04
2:213579190 T C 0.068476 -4.1119e-05
2:213582322 T G 0.156403 -3.7359e-05
2:213588174 T G 0.046356 3.3173e-05
2:213597627 G A 0.322842 -3.2171e-05
2:213599887 T C 1.260971 4.8131e-05
2:213611291 A C 0.153449 5.9698e-05
2:213630721 A G 0.037200 -1.3845e-05
2:213631850 C T 0.221685 -1.3198e-05
2:213633949 G T 0.130995 -4.7201e-05
2:213635638 C T 0.031802 5.2406e-05
2:213644103 C T 0.051192 -9.5273e-05
2:213646473 T G 1.322225 2.1270e-05
2:213659782 G C 0.460368 -6.8415e-05
2:213662854 T G 0.024953 -7.7053e-05
2:213663855 G A 0.043081 -3.6928e-05
2:213665269 G A 0.044201 -1.0171e-05
2:213666391 T C 0.028202 -4.8281e-05
2:213670074 C T 0.046310 -2.0758e-05
2:213674786 C T 0.326166 1.6369e-05
2:213677675 T C 0.031763 3.4927e-05
2:213681716 C T 1.468346 -6.1868e-06
2:213685075 C T 0.169500 1.5519e-05
2:213692344 C G 0.033366 2.0624e-06
2:213696790 G C 0.225125 1.8138e-06
2:213698649 G A 0.136189 5.4262e-06
2:213705087 T C 0.047816 8.1768e-05
2:213707759 G A 1.555864 -1.2760e-05
2:213710637 C G 0.144462 3.5892e-05
2:213717776 C A 0.043165 1.0442e-06
2:213719976 C T 0.616404 4.1575e-05
2:213723345 A C 0.226128 3.3684e-08
2:213733676 C A 0.035515 -7.1023e-06
2:213756968 T C 0.663893 6.8622e-05
2:213757061 T G 0.028410 -8.8590e-05
2:213758256 T C 0.061049 5.8844e-05
2:213763008 G A 0.057252 2.0151e-05
2:213766025 C T 0.643876 6.6099e-06
2:213767601 T C 0.077898 1.5124e-07
2:213769423 T C 0.815077 1.1618e-05
2:213772396 T C 0.042682 -1.3535e-04
2:213773376 C T 0.188721 -2.2600e-05
2:213787793 C T 0.261111 -3.3527e-06
2:213788891 G A 0.186900 2.3123e-05
2:213795860 A C 0.073828 -3.9169e-05
2:213797552 A G 0.643425 3.9915e-05
2:213800366 G A 0.391055 -1.6282e-05
2:213802928 T C 0.036651 -8.8074e-06
2:213818731 C T 0.640066 -2.8658e-05
2:213824045 G A 0.529269 -3.6371e-05
2:213825499 A C 0.340129 4.1623e-05
2:213827083 T C 0.029799 1.3028e-05
2:213837306 C A 1.917100 5.8157e-05
2:213838959 A G 1.832260 1.6555e-05
2:213840796 T C 0.565209 9.9752e-05
2:213849874 A C 0.034389 -2.3029e-05
2:213850964 G A 0.830948 -5.2287e-05
2:213852490 G A 0.031029 7.2769e-05
2:213852781 C T 0.028978 -1.1292e-06
2:213860804 A G 0.058258 -1.0156e-05
2:213861301 G T 1.182129 -9.5411e-05
2:213861604 G A 0.167351 5.4217e-05
2:213862696 A G 0.034051 -3.4803e-05
2:213869354 T C 0.509658 1.2626e-04
2:213878295 C T 0.027345 9.6226e-06
2:213901736 T C 1.284412 -9.1751e-05
2:213910238 A G 0.078748 -6.5617e-05
2:213910484 T C 0.063403 2.1862e-05
2:213911435 C T 0.064165 1.2391e-05
2:213919289 T G 1.154926 -4.8130e-05
2:213920231 G A 0.166137 6.2507e-05
2:213925356 C T 0.039871 -6.9054e-05
2:213931662 A G 0.834330 2.8138e-05
2:213945791 A C 0.034314 -8.6825e-06
2:213946269 C T 0.035450 -7.6903e-05
2:213950981 T C 0.025132 -1.8342e-05
2:213958755 T C 1.749447 -3.1475e-05
2:213975214 C T 0.037550 -1.2042e-05
2:213983363 A G 0.026524 1.5360e-07
2:213989131 A G 0.033188 -9.1871e-05
2:213995346 A G 1.053587 3.9905e-06
2:213997434 A G 0.050854 2.4512e-05
2:213998988 C T 0.734631 -5.8742e-06
2:214003165 A G 0.070105 -2.9868e-05
2:214006439 C T 0.489476 -2.6240e-05
2:214013606 G A 0.061871 2.5414e-06
2:214014881 G C 0.036223 2.6565e-05
2:214017736 T C 1.207124 4.0573e-05
2:214020749 T C 0.113582 1.0385e-05
2:214023183 C T 0.131485 -6.2161e-05
2:214024667 A G 0.035106 -9.7596e-05
2:214025362 A G 1.856018 -2.1341e-05
2:214026384 A G 0.042656 2.1731e-05
2:214033563 A G 1.047511 -5.6326e-05
2:214040425 T C 0.653821 -1.4956e-06
2:214058496 A G 0.115078 -3.4214e-05
2:214067954 G A 0.273445 -1.5610e-05
2:214071053 A G 0.037472 1.5341e-05
2:214072521 T C 0.055110 -2.5342e-05
2:214082436 G A 0.454389 -4.6194e-05
2:214085672 C T 0.160545 -4.1822e-06
2:214096833 G A 0.211996 -7.9644e-06
2:214099810 T G 0.082981 1.3987e-05
2:214113722 C T 0.211863 -3.4089e-05
2:214115067 C T 0.383541 -3.9292e-06
2:214117454 A G 0.593129 3.9671e-05
2:214118975 T G 0.044593 1.1840e-04
2:214123731 C T 0.098106 -1.9783e-04
2:214145157 C T 0.362216 2.7379e-05
2:214155327 A G 0.097811 -4.6695e-06
2:214156679 A C 0.611720 2.0315e-05
2:214159322 G T 0.026949 -5.0968e-07
2:214159348 C A 0.040238 -8.7824e-05
2:214194940 T C 0.170701 7.4751e-05
2:214204026 A C 0.030348 4.0092e-05
2:214208068 A G 0.035895 3.3024e-05
2:214217936 G C 0.127026 5.0175e-06
2:214242476 C G 0.023980 -8.5366e-07
2:214249122 G A 0.028011 -9.8001e-06
2:214253875 C G 0.053240 -6.6806e-05
2:214258357 G T 0.026755 7.7799e-05
2:214261657 G A 0.690209 -3.3135e-05
2:214282216 A G 0.028089 -3.2133e-05
2:214284239 A G 0.048170 2.8417e-05
2:214334867 A G 0.062669 -8.1620e-06
2:214340727 G A 0.152937 8.8197e-06
2:214346678 C T 0.046726 -5.5093e-05
2:214354811 A G 0.032230 2.2971e-05
2:214358653 C T 0.794911 -2.8838e-06
2:214360922 G A 0.025638 1.8714e-05
2:214369408 T C 0.034720 7.4173e-05
2:214444345 G T 0.096383 -3.4809e-05
2:214446400 G T 0.030715 3.5656e-05
2:214467992 C T 0.041948 5.5720e-05
2:214483045 T C 0.091504 -1.0273e-04
2:214491910 A G 0.781814 -7.5708e-08
2:214505348 C T 0.037858 -6.7386e-05
2:214511256 A G 0.235765 4.6556e-06
2:214524325 G A 0.153131 -1.3648e-05
2:214527050 G A 0.693150 -2.0540e-05
2:214535996 C T 0.049572 7.6952e-05
2:214536286 T C 0.080706 4.1443e-06
2:214554297 A G 0.041396 2.8416e-05
2:214563734 C T 0.049751 -3.6307e-05
2:214569495 A G 0.745410 -2.3424e-05
2:214575128 A G 0.035905 3.8800e-05
2:214575258 T G 0.495623 -3.5616e-05
2:214577970 T C 0.077148 1.5128e-04
2:214590367 A G 0.568805 3.0120e-05
2:214591298 A G 0.020260 -3.0665e-05
2:214594856 T C 0.365835 9.9921e-06
2:214596585 C G 0.384667 -6.0063e-06
2:214600292 G A 0.777828 -4.1422e-05
2:214602027 A G 0.545010 -5.5918e-06
2:214618670 C T 0.853662 -2.7248e-05
2:214634493 T C 0.065516 5.1114e-05
2:214640962 A C 0.557695 2.3972e-06
2:214644243 G A 0.661092 1.1553e-05
2:214646336 T C 0.037920 -4.0104e-05
2:214646413 T C 1.417939 -4.7672e-05
2:214647173 G A 0.062017 -5.8780e-05
2:214647339 T C 0.039679 7.1973e-06
2:214652618 G T 0.126516 -8.1364e-06
2:214658938 C A 0.029621 2.8830e-05
2:214696108 A C 0.778948 -6.3235e-05
2:214701790 T C 0.083685 2.9134e-04
2:214727221 C A 0.751749 -1.0617e-04
2:214729706 T C 0.058281 9.7449e-05
2:214735258 T G 0.065460 7.9361e-05
2:214736063 G A 1.398744 -4.9387e-05
2:214751909 G A 0.646570 2.9900e-05
2:214753432 T C 0.071280 -2.8740e-06
2:214764962 A G 0.031068 2.8863e-06
2:214766333 G A 0.111310 3.2260e-05
2:214766607 A G 1.386329 -5.1516e-05
2:214785551 A G 1.915130 1.3803e-04
2:214792711 A C 1.921979 9.8496e-05
2:214794743 C A 0.520817 2.7649e-04
2:214802045 T G 0.075340 -1.1141e-04
2:214806597 C T 0.428267 5.4940e-05
2:214810700 T C 1.472569 -3.8151e-04
2:214813314 G A 0.092202 5.0646e-05
2:214838013 G T 0.201181 -6.6702e-06
2:214838513 T G 0.488382 -4.0577e-04
2:214844566 A G 0.072010 1.2123e-04
2:214850522 C A 0.891780 3.3379e-05
2:214861884 C T 0.042029 1.2396e-04
2:214880852 G A 0.147234 -1.1738e-04
2:214884987 T C 0.802892 4.8586e-04
2:214887022 G A 1.026222 -1.8004e-04
2:214887360 A G 0.151077 -3.5772e-05
2:214895245 T G 0.886149 -6.9684e-06
2:214908264 T C 0.042779 5.6623e-05
2:214914859 G A 1.421192 6.2933e-05
2:214934209 A G 0.071640 -1.1043e-04
2:214947117 C T 0.203359 7.7911e-05
2:214950322 T C 1.386615 1.6620e-04
2:214951458 G A 0.031656 1.6644e-05
2:214964433 A G 0.125932 2.1015e-04
2:214966407 C T 0.637469 1.7406e-04
2:214972186 T C 0.279690 2.2487e-05
2:214974461 C T 0.031890 2.2605e-05
2:214980182 G A 0.034866 -3.0005e-05
2:214980931 A G 0.243022 1.2763e-04
2:214989074 G A 0.047891 -5.9795e-05
2:214993266 G A 0.055480 7.6108e-05
2:215003311 C T 1.408484 9.0623e-05
2:215003979 A G 1.482822 3.2608e-05
2:215005050 A G 0.224324 5.1061e-05
2:215005266 C T 0.020578 1.4529e-05
2:215010125 G A 0.059874 -1.0878e-05
2:215010542 G C 0.348279 6.9538e-05
2:215010606 G A 0.113981 -3.3038e-05
2:215018549 G T 1.061286 -1.0500e-04
2:215018724 C A 0.257469 7.7853e-05
2:215028474 T G 0.152336 9.5860e-05
2:215028517 C T 0.106675 7.1665e-06
2:215032142 A G 0.029036 5.2841e-05
2:215032580 A G 1.786202 -6.6027e-05
2:215041648 T C 0.653828 2.9371e-05
2:215051849 C T 0.810205 -2.3421e-04
2:215060404 G A 0.129161 6.4766e-06
2:215060844 A G 0.059241 3.1533e-05
2:215064978 G A 0.027368 -1.8429e-05
2:215076683 A G 0.366303 2.5925e-05
2:215089911 A G 0.026586 2.9159e-05
2:215093437 G A 0.207838 -6.5413e-06
2:215095823 C T 0.027618 -3.7886e-05
2:215120541 C T 1.375381 -1.5518e-05
2:215135637 G A 0.026696 3.5844e-05
2:215144970 G A 0.033639 1.2035e-05
2:215148003 G A 0.263954 -1.0198e-05
2:215154267 C T 0.085259 2.0277e-04
2:215173012 C T 0.359714 -1.1408e-05
2:215180818 A G 0.063003 4.8096e-05
2:215189950 C T 0.164092 2.8650e-05
2:215190637 A G 0.025515 2.9811e-05
2:215197186 G A 0.041081 3.1797e-05
2:215202859 A G 1.329139 -1.6074e-05
2:215203283 A G 0.308236 1.6904e-06
2:215204857 A G 0.170606 -3.0101e-05
2:215211064 C A 0.066577 7.9939e-06
2:215241551 G A 0.365358 -2.7715e-05
2:215241907 C T 1.331437 -2.5377e-05
2:215242288 G T 1.714913 9.1103e-06
2:215243598 T C 1.462403 1.9891e-05
2:215245471 T C 0.028537 2.8648e-05
2:215247577 A G 0.052179 6.9215e-05
2:215248492 A G 1.798948 -3.3754e-05
2:215248914 C T 0.070296 -1.7879e-05
2:215250649 C G 0.023061 -5.4593e-05
2:215252810 G T 0.032029 1.3968e-05
2:215254537 G T 0.832013 -3.2296e-04
2:215267040 T G 0.023233 -5.2496e-05
2:215272625 C T 0.100667 2.9335e-04
2:215273057 G A 0.027862 -7.8061e-06
2:215278734 C T 0.317470 4.5759e-05
2:215287357 C G 0.062241 1.1623e-04
2:215293696 C T 0.064500 3.7555e-05
2:215295525 A G 0.051539 6.6638e-05
2:215303568 C T 0.345134 -9.5385e-05
2:215320238 T C 0.071634 6.8176e-05
2:215336692 A C 0.289320 -2.2184e-05
2:215343452 G T 0.475071 -8.9876e-06
2:215354942 G T 0.030371 6.4430e-06
2:215358693 G A 0.098473 3.0667e-04
2:215361068 A C 0.023655 -1.4532e-05
2:215365050 T C 0.143362 -1.3314e-04
2:215366571 A G 0.953271 3.1434e-04
2:215367340 C T 0.123699 -4.5411e-05
2:215375131 A G 1.724189 -5.0844e-06
2:215381233 C T 0.131891 -1.6994e-04
2:215387731 G A 1.079609 -8.0904e-05
2:215407090 G A 0.859034 1.2339e-06
2:215409170 G A 0.609705 1.8486e-05
2:215409277 C T 0.195238 2.8856e-04
2:215425987 T C 0.448751 2.6121e-05
2:215433612 T G 0.056061 2.0531e-05
2:215437771 A G 0.059663 1.2181e-05
2:215453340 A G 0.079933 6.9074e-05
2:215455891 G A 1.722754 1.7324e-05
2:215460661 C T 0.676097 -1.6436e-05
2:215480156 A G 0.432234 2.6610e-06
2:215483527 A G 1.717516 9.7812e-06
2:215489121 A G 0.112439 -5.1340e-06
2:215495751 C A 0.438219 -4.7045e-06
2:215501170 C T 1.720920 2.1763e-05
2:215510712 T C 0.065457 -3.2205e-06
2:215514759 T C 0.120430 -3.3626e-05
2:215514980 A G 0.757724 -4.3406e-05
2:215518243 G A 0.129480 -4.8295e-06
2:215520736 C T 0.044340 3.8742e-05
2:215533575 G A 1.804982 2.5126e-05
2:215533634 C T 1.884221 2.5061e-05
2:215535608 A G 0.022574 -2.7285e-05
2:215537606 T C 0.124984 -5.2478e-04
2:215542673 A C 0.175374 -8.4545e-06
2:215544960 A G 0.659819 -7.6531e-05
2:215558506 T C 0.117194 -6.2796e-05
2:215559106 C T 0.180863 -9.2442e-06
2:215562577 A G 1.517172 -9.8465e-06
2:215562594 A G 0.050553 1.2853e-05
2:215564323 A G 1.612853 -1.3785e-05
2:215565107 A G 1.519148 -5.0733e-06
2:215571829 T C 0.036683 -1.6244e-05
2:215572511 C T 1.776644 1.6257e-05
2:215574029 C T 0.881082 -1.3983e-05
2:215574857 G A 1.035038 1.1834e-05
2:215579511 A G 0.056294 5.5746e-05
2:215580025 T C 1.806112 -1.4912e-05
2:215584193 G T 0.766023 7.8196e-06
2:215592971 T G 0.023249 -1.2404e-05
2:215595512 T C 0.594424 -4.4214e-05
2:215607657 C T 0.049394 -3.5938e-05
2:215620272 G A 0.051870 6.2645e-06
2:215623084 C T 0.831584 -6.8380e-05
2:215629139 T C 0.027505 2.5999e-05
2:215632255 T C 0.715458 -9.7138e-05
2:215634494 A G 1.604856 1.6891e-05
2:215635794 C T 0.447820 1.1469e-04
2:215637408 A G 0.092640 8.8823e-06
2:215638598 C T 0.091232 -1.1963e-05
2:215638926 C T 0.032808 -4.4213e-05
2:215645464 G C 1.221983 -5.5915e-05
2:215653887 C T 1.516380 -6.5079e-05
2:215659943 C T 0.234603 4.9342e-05
2:215662102 C A 0.036713 7.3473e-06
2:215671029 T C 0.037894 -7.0489e-06
2:215672546 T G 1.445515 -1.0379e-04
2:215674224 A G 0.715607 -4.1078e-05
2:215692552 G T 0.110346 5.7727e-06
2:215704700 C A 0.048303 -5.7288e-05
2:215708801 A G 0.053808 -3.1434e-06
2:215713129 A C 0.132031 -5.8562e-05
2:215748105 C T 0.509077 -3.5641e-06
2:215763918 G A 1.083143 3.7491e-05
2:215772333 G A 0.074217 3.0627e-05
2:215772345 T C 0.074565 1.0435e-04
2:215775036 A G 0.108596 1.7178e-05
2:215781903 A G 0.027157 -2.1116e-05
2:215790484 T C 0.043892 -7.3564e-06
2:215794771 G A 0.826453 4.4333e-05
2:215798231 G A 0.113527 -4.0396e-05
2:215811401 A C 0.057745 -1.0441e-05
2:215813331 T C 0.059654 5.5471e-05
2:215814777 A G 0.021581 -7.9331e-06
2:215816787 C A 0.027696 2.2225e-05
2:215821825 A G 0.139905 -4.6355e-05
2:215836851 T C 0.028449 2.8356e-05
2:215841709 T C 0.064500 -1.2953e-05
2:215847629 A G 0.216683 -2.3188e-06
2:215855780 A G 1.007520 -1.3529e-05
2:215855943 T C 0.091491 -4.0589e-05
2:215858828 C T 1.814823 -8.5087e-06
2:215876371 C T 0.173661 1.6204e-05
2:215879438 C G 0.035830 -5.0629e-05
2:215882749 T G 0.022246 4.3704e-05
2:215888014 A C 0.169474 1.4604e-04
2:215893773 C T 0.878339 -9.9475e-06
2:215899425 G A 0.026625 -3.4869e-05
2:215900087 G A 0.431033 3.6964e-04
2:215909955 A G 0.020646 1.0245e-05
2:215910489 G A 0.048417 -1.4266e-04
2:215910724 G T 0.020994 3.2665e-05
2:215923122 G A 1.200357 -1.3166e-05
2:215937338 A G 0.055658 -3.7822e-07
2:215945682 T G 0.606362 -4.2678e-04
2:215949200 T G 1.110917 5.0606e-05
2:215951405 A G 0.166322 7.3594e-05
2:215959325 T C 0.040935 -8.5403e-05
2:215964050 T C 1.036174 -9.8846e-04
2:215965443 C T 0.097243 -7.0963e-05
2:215969227 T C 0.049631 -4.0173e-05
2:215969927 G A 0.202288 -1.3825e-05
2:215972892 G C 0.041714 -4.0718e-05
2:215980683 T C 0.341573 -1.1067e-05
2:215985212 T C 0.405576 -8.4880e-06
2:216002662 C G 0.042464 -4.4056e-05
2:216005163 A C 0.120460 1.3197e-05
2:216017356 G T 1.092442 -4.4422e-05
2:216022661 C T 0.299369 6.4768e-06
2:216023682 A G 0.194716 3.8939e-04
2:216023937 C T 0.320635 2.6976e-06
2:216039701 A G 1.908067 -3.4037e-05
2:216040563 C T 0.085814 -1.7359e-05
2:216046389 C T 0.033074 -5.6720e-05
2:216055783 C T 0.240997 3.8766e-05
2:216063138 G A 1.106779 -3.4277e-04
2:216091445 T C 0.039478 -4.8850e-05
2:216093297 G T 0.025625 2.4495e-05
2:216101911 C T 1.307444 1.3143e-05
2:216105523 G T 0.048112 -2.6470e-05
2:216105638 A G 0.182415 7.5879e-06
2:216106731 G A 1.965261 -5.7372e-05
2:216106916 G A 1.197033 -8.3129e-05
2:216107350 G A 0.046651 7.5651e-05
2:216111428 A C 0.699528 -1.2108e-05
2:216112998 A G 0.721667 3.4958e-05
2:216124632 G A 1.965011 -9.3281e-05
2:216125320 A C 0.035973 6.0564e-05
2:216127898 G A 0.079209 1.8624e-05
2:216130934 T C 1.311420 1.2929e-05
2:216137072 G A 1.203207 4.6484e-05
2:216137978 C A 0.085058 -7.3453e-05
2:216139373 A C 0.424262 -1.0495e-05
2:216139578 G T 0.073753 -6.1783e-06
2:216139605 A G 0.029728 2.9198e-05
2:216139726 A C 0.028712 8.1434e-05
2:216141357 C T 0.271114 -4.5762e-05
2:216143603 T C 0.632126 6.1725e-05
2:216148382 T C 0.037183 -3.5660e-05
2:216155860 T C 0.624411 5.3794e-06
2:216161103 C T 0.251387 -4.4100e-06
2:216171986 T G 0.107139 -4.6070e-06
2:216190654 T C 0.954115 1.4985e-05
2:216197779 T G 0.400828 -1.7211e-05
2:216197971 C T 1.043805 -1.4892e-05
2:216203672 C T 0.046083 -5.8354e-06
2:216206053 G A 0.915386 -1.9709e-05
2:216210236 T C 0.316467 3.4856e-05
2:216212339 C T 0.643285 -9.8649e-07
2:216214492 G T 1.229916 -6.4012e-06
2:216217813 C T 1.871040 -1.5668e-05
2:216220412 T G 0.046882 3.2477e-05
2:216229850 T C 0.626875 -1.3452e-05
2:216233064 T C 0.023616 -1.7577e-05
2:216234981 C G 0.065022 -2.6802e-05
2:216235388 G A 1.061419 -7.7762e-05
2:216236147 C T 0.021562 -3.6595e-05
2:216236712 C T 0.045746 -2.7644e-05
2:216242416 G C 0.080725 -1.6015e-05
2:216245392 T C 0.462351 -1.6357e-04
2:216245694 A C 0.049309 2.7375e-05
2:216248460 C A 0.507746 6.8530e-05
2:216249587 T C 1.756997 -1.1141e-05
2:216251279 C T 0.031825 1.0652e-05
2:216256227 C G 0.831789 8.0737e-06
2:216256344 G C 0.128639 6.6991e-05
2:216256981 C T 0.178857 -5.1736e-05
2:216263706 A G 1.130392 -7.6300e-05
2:216268444 A G 0.469777 -9.1899e-04
2:216279273 G A 0.121015 -4.8888e-05
2:216281122 C T 1.962544 2.6911e-05
2:216281630 C G 0.443782 -1.4711e-04
2:216285375 C T 0.119914 -2.2268e-05
2:216287234 T C 0.028900 2.4524e-04
2:216290202 C T 0.092955 1.7173e-05
2:216294957 G C 1.454519 -3.1994e-04
2:216304384 C T 1.476116 -1.3808e-04
2:216307103 A G 0.437982 -7.2845e-05
2:216308438 C T 0.078804 2.2222e-05
2:216313886 A G 0.073195 1.0729e-05
2:216317657 C T 0.576984 -1.0906e-07
2:216319379 G A 0.036200 -4.3286e-05
2:216323133 A G 0.262130 8.6586e-07
2:216329878 T C 0.108298 -1.5067e-05
2:216331182 G A 0.968412 -6.5309e-05
2:216343083 A G 0.031711 1.8519e-05
2:216343401 G A 0.332037 4.8309e-05
2:216349517 T C 1.518295 7.8461e-06
2:216356666 G A 0.403888 -6.4283e-05
2:216378938 T G 0.036969 4.6767e-05
2:216380911 G A 0.122209 -2.0742e-05
2:216382135 T C 0.457901 -1.1300e-05
2:216385015 A G 1.207826 -1.1082e-05
2:216388966 A G 0.736997 -2.7797e-05
2:216389877 C A 0.471854 2.0798e-05
2:216391491 C T 1.160087 -1.0637e-05
2:216413232 A G 0.036300 5.6164e-05
2:216413660 G A 1.138678 -5.4543e-06
2:216424804 C T 0.043441 -9.7799e-05
2:216429439 T C 1.055882 -3.0908e-05
2:216444017 T C 1.004820 -4.9109e-05
2:216447176 A G 0.040176 -5.2483e-05
2:216448804 G A 0.058277 -1.4470e-05
2:216449856 G T 0.735604 -1.5091e-05
2:216449970 G A 0.715873 2.5771e-05
2:216450655 C T 0.713744 9.3104e-05
2:216450969 C T 1.118684 1.5068e-05
2:216451090 G A 0.052539 -5.5207e-05
2:216451846 G A 0.069495 4.5934e-06
2:216452525 A G 0.040429 -2.5709e-05
2:216458974 C A 0.521914 2.6842e-06
2:216465582 G A 0.199351 2.8502e-05
2:216469093 C T 0.081072 1.5616e-05
2:216474068 G A 0.233658 9.9020e-06
2:216477511 G A 0.527175 -7.1273e-07
2:216478592 C T 0.047654 1.5579e-06
2:216479311 G A 0.066282 1.6091e-05
2:216486034 T C 0.056518 2.4280e-05
2:216486126 G A 0.360288 2.6141e-05
2:216486739 A G 0.855259 5.1061e-05
2:216487800 C T 0.043256 -2.5426e-05
2:216488033 G A 0.236521 5.3423e-05
2:216497932 G T 0.361291 -3.9138e-05
2:216505632 G A 0.134553 1.0064e-04
2:216506687 G A 0.058183 1.4461e-05
2:216507455 T C 1.205515 5.6404e-05
2:216512080 C G 0.134439 -3.7651e-05
2:216512381 G A 1.858738 -4.4334e-06
2:216524826 A G 0.069849 -1.8943e-05
2:216525024 C T 0.038975 5.2785e-05
2:216526011 G A 1.399916 2.5472e-05
2:216526710 A G 0.031877 -6.7531e-05
2:216527249 C A 0.138250 -3.2883e-05
2:216534235 G A 1.339392 7.9146e-06
2:216542261 T G 1.848391 -4.1839e-05
2:216552937 G A 0.482062 3.7891e-05
2:216555144 G A 0.586413 1.2180e-05
2:216555274 G A 0.034915 -2.9160e-05
2:216555565 G C 1.457395 -2.7842e-05
2:216557633 A C 0.065392 -1.2381e-04
2:216557733 A G 0.770386 4.3555e-05
2:216562321 A G 0.063928 -3.2307e-05
2:216564829 A C 1.599938 -2.0470e-04
2:216570309 G T 0.052961 4.6289e-05
2:216571759 C T 0.039559 1.0032e-04
2:216579239 G A 0.057106 1.7599e-04
2:216582873 T C 0.081923 -2.7329e-05
2:216592127 T C 0.095941 -7.7600e-05
2:216595928 A G 0.028465 -1.4468e-05
2:216596019 C G 0.256213 -9.3549e-05
2:216600921 G A 1.482101 -3.7204e-04
2:216606809 C T 1.376426 -6.4666e-05
2:216612976 T C 0.293913 -4.7060e-05
2:216617520 G A 0.139077 -2.4468e-05
2:216618382 G A 1.438287 -2.6400e-04
2:216618831 T C 0.152745 -3.7342e-05
2:216620599 A G 0.068885 -4.8908e-05
2:216625527 A C 0.118334 -5.6669e-05
2:216626492 T C 0.027047 -7.2128e-06
2:216629374 C T 1.237829 -1.9196e-05
2:216634361 C T 0.261552 -3.0739e-05
2:216635688 C T 0.054892 -2.1719e-05
2:216637127 A C 0.930447 -2.5083e-05
2:216645242 T C 1.766536 1.2874e-05
2:216650175 C T 0.055288 -2.3718e-05
2:216655503 G A 0.749019 2.1768e-04
2:216656905 G A 0.292410 -6.0665e-05
2:216657553 G T 0.480641 -1.2627e-05
2:216660756 C T 0.136088 -5.1336e-05
2:216661293 C T 0.029637 4.0671e-05
2:216662655 C T 0.303725 -7.9421e-05
2:216672389 T C 0.397063 -2.9046e-05
2:216676912 A G 1.204852 4.3129e-05
2:216705008 G A 0.089300 3.2419e-05
2:216710240 C A 0.045337 -1.4010e-05
2:216711860 C G 0.147192 1.8147e-05
2:216716948 G T 0.209104 -1.2903e-07
2:216719685 A G 0.068521 5.4701e-05
2:216724090 T C 0.034236 -4.6681e-07
2:216726320 A G 0.137785 1.3134e-05
2:216728609 A G 0.296415 -7.9220e-05
2:216732445 T C 0.061909 -3.5318e-06
2:216734047 G A 0.022561 1.2279e-05
2:216734638 A C 0.660150 -6.2621e-05
2:216742657 T G 0.050540 -1.1432e-04
2:216748034 T C 0.026745 3.1953e-05
2:216748035 A G 0.126519 -3.4722e-05
2:216750036 G A 0.047648 -1.9360e-05
2:216750763 G A 0.307860 -5.9329e-05
2:216750822 T C 0.077707 -7.2215e-05
2:216753322 A G 0.348224 1.1024e-05
2:216754975 T G 0.079524 2.2423e-06
2:216755425 G A 0.047829 4.6001e-05
2:216757167 G A 0.282319 -1.9125e-05
2:216759949 C G 0.611302 -6.0609e-05
2:216762162 C T 0.350973 3.5316e-05
2:216766065 A C 1.966783 -2.7548e-05
2:216768839 T G 0.808802 1.7649e-05
2:216769634 G A 0.044626 -2.7867e-05
2:216776314 T C 0.069148 2.2142e-05
2:216776774 A C 1.292098 -4.7702e-06
2:216776900 G A 0.041536 4.7074e-05
2:216777029 G T 0.980883 -1.1035e-05
2:216777272 A G 0.033324 -2.3933e-06
2:216779025 T G 0.079511 -3.3272e-05
2:216779667 A G 1.110537 -2.4173e-05
2:216784771 T C 0.025492 -3.7584e-05
2:216785688 G A 1.013045 -4.3737e-05
2:216786938 C T 1.296912 -2.1522e-05
2:216793099 T C 0.205476 -2.9112e-05
2:216795091 T C 1.494302 -2.7742e-05
2:216797325 G T 0.631928 3.1888e-07
2:216798776 C T 0.045077 1.1344e-05
2:216799077 A G 0.790740 -4.5930e-05
2:216799126 G T 0.051653 -1.2878e-05
2:216800287 A C 0.094188 1.1551e-05
2:216802129 C T 0.050630 1.9802e-05
2:216802161 T C 1.294117 -9.3335e-05
2:216806044 G C 0.708418 -3.2003e-05
2:216806264 C T 0.113452 7.2282e-05
2:216807502 A C 1.486175 -3.0450e-05
2:216810468 C A 0.774294 -4.0174e-05
2:216810612 T C 0.185592 -8.4054e-06
2:216811025 T C 0.223691 -2.8723e-06
2:216811307 T C 0.214324 -4.8730e-05
2:216813140 C T 0.118246 -5.4769e-05
2:216817646 C T 1.313004 -1.9935e-04
2:216818551 G A 0.137727 -1.6385e-05
2:216818622 C T 1.103260 -7.9588e-05
2:216820325 T C 0.027277 1.2654e-06
2:216820354 T C 1.184661 -3.2447e-05
2:216820969 G A 0.094766 -8.3703e-06
2:216821632 C T 0.879054 6.4402e-06
2:216821900 T C 0.077216 4.5391e-05
2:216823328 C A 1.820753 -1.0268e-05
2:216826579 G T 1.767351 2.3656e-05
2:216829660 A G 0.601068 5.1722e-05
2:216830053 T C 0.080917 -3.8586e-05
2:216830114 G A 0.048923 -1.3132e-04
2:216831034 A G 1.807631 -2.1511e-05
2:216835468 A G 0.041166 1.1473e-05
2:216836800 A G 0.091524 -7.1823e-05
2:216840121 A G 0.584566 2.2035e-05
2:216841060 G T 0.907733 -3.6681e-06
2:216843865 C T 0.164235 -5.8301e-05
2:216844821 T C 0.087713 -7.7140e-06
2:216845930 A G 0.199799 -1.2132e-04
2:216846068 C A 0.099427 -4.8148e-05
2:216846285 G A 1.904065 -5.2410e-05
2:216847565 T C 0.446966 -1.4897e-06
2:216850582 C T 0.344488 -2.0769e-05
2:216851614 A G 0.046810 -1.0925e-04
2:216859679 A G 0.101602 2.1790e-05
2:216860102 T C 0.110148 2.6355e-05
2:216861273 C T 1.211480 -4.3606e-05
2:216862623 A G 1.378364 -1.9011e-05
2:216864235 G A 1.215836 -3.0569e-05
2:216864594 C T 1.432808 -1.7506e-05
2:216864733 G C 0.837372 -3.4369e-05
2:216866131 T C 0.049030 4.1831e-05
2:216866826 G A 1.119807 -4.4243e-05
2:216868598 G C 0.721313 -3.3854e-05
2:216870809 A G 0.095883 -4.9776e-05
2:216871480 T C 1.677074 7.2292e-05
2:216871530 C T 0.101797 1.1613e-05
2:216873352 G A 0.532031 2.9069e-05
2:216874257 A G 0.058836 1.4048e-05
2:216876204 A G 1.368007 -1.2933e-05
2:216876363 C T 0.541317 -7.2249e-05
2:216877611 G A 0.068589 1.3519e-05
2:216891619 C T 0.344614 7.8467e-05
2:216894936 C T 0.211445 -1.2401e-05
2:216895736 G T 1.318363 -4.1290e-05
2:216896945 G C 0.069975 1.1321e-05
2:216898658 A G 1.421983 -2.7136e-05
2:216899325 A G 0.545708 -1.2275e-04
2:216904019 T A 0.209312 -2.3611e-06
2:216904399 T C 0.209059 -8.6457e-06
2:216904597 G T 0.081387 3.8710e-05
2:216907427 A C 0.040254 7.8045e-06
2:216913164 A G 0.058988 1.1335e-04
2:216915026 A G 0.124974 1.8978e-06
2:216919393 C T 0.133387 -2.3818e-05
2:216923679 T C 0.125004 -7.5212e-06
2:216933792 T C 1.484445 -1.6176e-05
2:216935057 C G 0.098038 4.7937e-06
2:216949123 T C 0.081124 -4.5856e-05
2:216951143 A G 0.325799 -2.2697e-05
2:216953694 T C 0.092566 -3.0653e-05
2:216956668 C T 0.656301 -4.2812e-05
2:216956929 T C 0.486811 5.0067e-05
2:216958402 G A 0.395784 8.6906e-05
2:216965010 T C 0.027995 2.0075e-05
2:216973814 T C 0.532644 2.1184e-05
2:216979479 A G 0.024921 -1.7637e-04
2:216981186 A G 1.146977 -2.2362e-04
2:216982691 C T 0.112329 9.3955e-06
2:217002078 G C 0.061140 -2.3997e-05
2:217003425 A G 0.074211 1.6798e-05
2:217006941 C T 1.760726 1.2989e-05
2:217007547 G A 0.095925 -1.8115e-05
2:217015284 C T 0.693588 1.4780e-04
2:217018256 C T 1.273808 3.3139e-05
2:217018422 A G 1.755796 3.3590e-05
2:217021812 T C 0.057421 -1.9845e-05
2:217027560 A G 1.194950 -7.0934e-06
2:217029119 A G 0.033175 -6.2186e-05
2:217033294 A G 0.759766 -2.2674e-05
2:217036351 C T 0.034304 -1.5762e-04
2:217038327 T C 0.057271 -2.2346e-06
2:217039887 G A 0.126344 -1.0251e-04
2:217041960 C T 0.038144 -4.8081e-05
2:217043942 G A 1.866661 1.3622e-05
2:217059254 A G 0.194729 -1.9144e-04
2:217059809 A G 0.208991 2.9956e-05
2:217070376 G A 0.217134 3.5779e-05
2:217073193 C G 0.083176 -4.0994e-05
2:217080868 G C 0.060582 9.0801e-05
2:217097096 T C 0.086752 4.2518e-04
2:217098604 C T 0.057190 -2.8150e-05
2:217103149 G A 1.762330 3.1372e-05
2:217108221 C T 1.966848 -2.1692e-05
2:217125605 G A 0.256148 6.6602e-05
2:217140941 G A 0.036038 -2.7486e-05
2:217146914 A G 1.779805 2.2738e-05
2:217147791 T G 1.051088 8.5937e-05
2:217160522 C T 0.104088 1.0479e-05
2:217171643 C T 0.184547 4.1196e-05
2:217175649 T C 0.912465 1.4467e-05
2:217183485 G A 0.121411 3.6716e-05
2:217186742 A G 0.029491 9.8371e-06
2:217187146 T C 0.039459 -4.0060e-05
2:217194911 A C 0.654535 -1.8930e-04
2:217199884 T C 0.116438 -2.0262e-05
2:217205084 A G 0.034892 -3.0068e-05
2:217205856 T C 0.090998 -1.6905e-05
2:217206433 T C 0.022652 1.7732e-05
2:217208571 T C 0.894120 -4.3272e-05
2:217209739 C A 0.902274 -5.8140e-05
2:217209797 T C 0.081306 -3.4781e-06
2:217213245 C T 0.025031 6.8057e-05
2:217229816 A C 0.663211 -2.2703e-05
2:217230478 C T 0.172661 3.9017e-05
2:217239643 A G 0.032139 -1.1307e-04
2:217240036 G T 0.159756 2.8261e-05
2:217240391 T G 0.056846 -2.4935e-06
2:217240630 C T 0.962343 -5.9830e-05
2:217241528 C G 0.850355 2.1649e-05
2:217244297 C T 0.035606 5.8191e-05
2:217250235 C A 0.159019 -4.0452e-05
2:217253226 T C 0.044152 -3.8209e-05
2:217253962 T C 0.035395 1.4076e-04
2:217254670 A G 0.073000 -1.7186e-05
2:217256027 C T 0.855226 -4.4543e-05
2:217258397 A G 0.038391 -1.3719e-05
2:217261397 T C 1.302553 -1.2210e-04
2:217261649 T C 0.114153 -2.0595e-05
2:217262504 G T 0.660118 -1.3318e-05
2:217263865 A C 0.022165 4.1400e-05
2:217279850 C T 0.025434 -4.3063e-06
2:217285104 G C 0.058794 -2.5179e-05
2:217292333 T C 0.245957 -3.3939e-05
2:217294627 T A 0.027712 5.1923e-05
2:217295342 T C 0.023425 6.9670e-05
2:217304152 G T 1.314390 -1.6205e-04
2:217304298 T C 0.035943 1.7124e-04
2:217311635 T C 0.041195 9.1138e-06
2:217315664 T C 0.034376 2.5147e-05
2:217315787 C T 0.251500 -2.5054e-05
2:217318752 A G 0.080144 6.2670e-05
2:217343992 T C 0.604314 -5.0510e-05
2:217347193 A G 0.078499 3.9010e-05
2:217349836 T C 0.616794 -4.2860e-05
2:217358023 A G 0.267093 -3.8363e-06
2:217364539 T C 1.646512 4.0205e-05
2:217375647 A G 1.733709 2.0382e-05
2:217379167 G A 0.063571 -2.0852e-04
2:217400605 A G 0.033266 -1.2134e-05
2:217404445 T C 0.112225 3.7671e-05
2:217409475 A G 0.054045 3.3965e-05
2:217410961 T C 0.122154 -1.0487e-05
2:217411246 C T 0.975011 1.0350e-04
2:217412652 G T 0.774501 4.9875e-05
2:217416862 G T 0.071111 -7.1857e-05
2:217418352 T C 0.152732 4.1673e-05
2:217423295 G A 1.224726 5.2233e-05
2:217423589 G T 0.176874 -1.4405e-04
2:217427350 A G 0.604784 -4.9447e-05
2:217427394 T C 0.155919 4.8829e-05
2:217429969 A G 1.000247 1.9835e-04
2:217437729 C G 1.014995 1.9603e-05
2:217442931 C T 1.220046 2.8509e-04
2:217446590 G A 0.537928 -2.2885e-04
2:217452496 G C 0.041909 -3.6903e-05
2:217453875 C T 0.526221 -7.0977e-05
2:217455821 G A 1.127253 5.2853e-05
2:217457217 C T 0.034629 5.4329e-05
2:217461669 A G 0.031325 -9.1159e-06
2:217465478 G A 0.928178 -3.2275e-05
2:217475535 G A 0.098736 -4.1616e-05
2:217475831 T C 0.084656 5.6527e-05
2:217477177 A C 0.180860 -4.6924e-05
2:217477217 C T 0.531505 4.7002e-05
2:217478202 A G 0.104270 -1.1041e-05
2:217481271 A G 0.260397 5.6803e-05
2:217484157 C T 0.388721 1.7641e-05
2:217484229 C T 0.691426 -2.0622e-05
2:217485416 A T 0.191279 2.1059e-05
2:217485550 T G 0.678294 1.4644e-05
2:217486858 A C 0.140810 2.7380e-06
2:217493285 C T 0.182541 3.5909e-05
2:217494921 A G 0.839326 3.8222e-05
2:217511100 T C 0.134757 -1.2895e-05
2:217515034 A G 0.053185 1.1255e-05
2:217515294 G A 0.033671 -3.1797e-05
2:217516007 C T 0.084084 -1.9690e-05
2:217520828 G T 0.111349 -3.3838e-05
2:217521648 T C 0.119385 -3.8761e-05
2:217524323 A G 0.057294 -1.5138e-05
2:217524881 A G 0.034184 -3.1439e-05
2:217526553 A G 0.070689 -3.3089e-05
2:217536354 C A 0.541976 1.1059e-05
2:217538596 C T 0.073104 1.2228e-05
2:217543728 A G 0.088904 3.6018e-05
2:217545414 A G 0.038050 -5.2503e-05
2:217545925 C A 0.139155 -1.6569e-05
2:217549081 T C 0.072426 -3.7263e-05
2:217550529 G T 1.106493 -1.4248e-06
2:217550570 G C 0.595696 2.4303e-05
2:217551961 T C 0.037258 -6.6257e-05
2:217554213 C T 1.734290 9.0524e-05
2:217555678 C T 1.505688 -4.4243e-05
2:217561467 G A 0.705419 -5.5475e-05
2:217567487 C T 0.065765 3.9361e-05
2:217570995 C T 0.308898 -4.4126e-05
2:217576692 T G 1.160856 1.7762e-05
2:217579846 T G 0.063779 9.3161e-06
2:217580133 G C 0.045944 -9.0305e-05
2:217584568 T C 0.109340 -6.4307e-05
2:217586700 T C 0.063266 -3.8487e-05
2:217592501 G A 0.104049 4.3100e-06
2:217597709 T C 0.050757 -3.1104e-05
2:217598245 G A 1.629507 3.5656e-06
2:217598506 G A 0.194846 -4.4884e-05
2:217601034 T C 0.124293 2.5382e-05
2:217601444 T G 0.036898 2.9090e-05
2:217606808 C T 0.155144 2.5325e-06
2:217609894 T C 0.045837 -1.5601e-05
2:217616804 C T 1.702390 -1.3968e-05
2:217618048 G A 0.240877 -2.9707e-06
2:217630341 T C 1.327305 -3.0508e-05
2:217642427 T C 0.318431 7.5051e-05
2:217650962 C T 0.046440 1.2290e-05
2:217652164 A G 0.049744 -2.7825e-05
2:217658580 C T 0.404323 4.4067e-05
2:217662384 A G 1.010620 -5.8756e-05
2:217674907 A G 0.186764 -1.1374e-05
2:217676054 G A 0.021604 -2.2505e-06
2:217681942 G T 0.249624 5.8306e-05
2:217684057 T C 0.044944 4.1762e-06
2:217699545 T C 0.029452 -2.0478e-05
2:217699628 T C 0.036875 3.7518e-05
2:217701606 G A 0.092968 -2.0944e-05
2:217705850 T C 0.062052 4.9209e-05
2:217706287 A G 0.052406 1.3850e-05
2:217711655 T G 1.230851 -5.1407e-06
2:217714273 G T 0.167263 -1.3247e-06
2:217719577 C T 0.082260 8.9607e-05
2:217723391 G A 0.296499 -3.5469e-06
2:217728445 A C 0.121089 5.5168e-05
2:217733397 C A 0.357773 -9.9662e-05
2:217733731 T C 0.526084 -4.6681e-05
2:217736943 T C 0.643691 -4.9049e-05
2:217751182 G A 1.036599 3.5315e-05
2:217756348 G A 0.359104 -4.5468e-05
2:217761381 T G 1.540398 -1.1034e-06
2:217763981 T G 0.076564 1.7076e-04
2:217766287 A C 0.057547 -5.7588e-05
2:217774931 A G 0.084688 -3.0490e-06
2:217778696 T C 0.025323 5.6633e-05
2:217783264 C A 0.038284 2.3206e-05
2:217786398 A G 1.917938 3.0153e-05
2:217797525 A G 0.077830 3.3679e-05
2:217797908 A G 0.158870 -2.3292e-05
2:217803906 A G 0.070813 8.2914e-06
2:217806288 T C 0.049456 -3.5175e-06
2:217808729 T C 0.782736 1.5867e-03
2:217814118 C T 0.061098 -2.4290e-05
2:217820429 T G 1.835765 -7.8076e-06
2:217828741 C T 0.088768 -7.5721e-05
2:217834515 T C 0.302657 -3.5741e-05
2:217838285 A C 0.060238 6.2243e-05
2:217838507 C G 0.082069 7.4802e-05
2:217840620 C A 0.300154 -4.4695e-05
2:217849509 G A 0.051818 1.6903e-05
2:217850417 C T 0.509330 -6.6617e-05
2:217853158 C T 0.038514 -5.7984e-05
2:217856142 G A 0.899882 -2.5062e-05
2:217858428 C T 0.560353 2.0620e-06
2:217863961 G T 0.212977 3.9948e-06
2:217874931 C T 0.081923 -5.4560e-05
2:217878209 C T 0.637609 -4.0455e-05
2:217878812 G A 0.037534 4.1412e-05
2:217880212 C T 1.969071 -7.3861e-05
2:217888079 A G 0.022655 2.0797e-05
2:217890643 G A 1.346458 -3.0550e-05
2:217891253 C T 0.026674 -4.7788e-05
2:217894756 C T 0.583710 -5.8759e-05
2:217894996 A G 0.036064 8.3262e-05
2:217902505 T C 0.066304 1.7235e-04
2:217905071 A G 0.054736 4.9167e-05
2:217905832 G A 0.999247 -3.2719e-05
2:217908461 T C 0.021909 -4.5519e-05
2:217910274 A G 0.070105 -1.8608e-05
2:217910588 C T 0.491637 -1.3368e-05
2:217911029 A G 0.020078 -4.7376e-05
2:217911696 A G 0.052088 5.1967e-05
2:217911953 T G 0.051487 1.1861e-05
2:217912437 T C 0.098586 -5.2867e-05
2:217924856 C G 0.032857 3.3229e-05
2:217925670 A G 0.029144 2.9915e-05
2:217926096 T G 0.068472 -2.8423e-07
2:217930492 C T 0.193901 3.1376e-05
2:217936746 C A 0.486642 -5.9548e-05
2:217938346 A C 1.968938 -9.0266e-05
2:217938404 G A 0.051241 1.8999e-05
2:217938434 A G 0.224444 1.4911e-05
2:217940231 G A 0.341800 3.7552e-05
2:217943205 T C 0.448238 -5.2495e-06
2:217944493 G T 0.087613 5.1762e-05
2:217946820 C G 0.471176 2.8529e-06
2:217950825 G A 1.391087 -5.4628e-05
2:217954718 G T 0.846028 4.5172e-05
2:217954721 G A 0.054918 -7.0242e-05
2:217957699 T G 0.071666 -1.7563e-05
2:217960513 A G 0.096314 -2.0575e-04
2:217961514 T C 0.023976 -8.9214e-05
2:217961981 T C 0.076756 6.0010e-06
2:217962150 G C 0.948107 4.7430e-05
2:217962805 A C 0.054704 -8.4790e-05
2:217963735 T C 0.103796 1.2318e-05
2:217967717 A C 1.552862 1.4422e-05
2:217968298 C T 0.024953 1.0284e-04
2:217969034 C A 0.047713 8.4288e-05
2:217976591 C T 0.288382 -2.4414e-06
2:217976869 C A 0.111647 -2.8995e-06
2:217977728 C T 0.908824 7.1459e-05
2:217978557 T C 1.711346 5.6674e-05
2:217981113 T C 0.087097 2.3329e-05
2:217982529 T G 0.162463 1.5458e-04
2:217984809 A G 1.889024 1.3845e-05
2:217987293 C T 0.081420 -7.0868e-05
2:217988868 T C 0.092702 3.1327e-05
2:217989362 T G 0.049731 -3.9327e-05
2:217991004 T C 1.976984 1.8209e-05
2:218012424 C T 0.049572 -4.3109e-05
2:218016330 A G 1.304611 1.8507e-05
2:218017675 C G 0.069008 2.6207e-05
2:218017794 C T 0.027310 -3.3039e-05
2:218022569 C A 0.294331 8.2072e-05
2:218023013 T C 1.387027 2.7664e-05
2:218027795 C T 0.103001 -8.3243e-05
2:218027973 A T 0.036531 -5.3377e-05
2:218030719 C T 0.398254 7.3228e-05
2:218041883 T C 0.066522 -2.4085e-04
2:218044981 C T 0.036813 -8.0953e-06
2:218046715 C T 0.316110 2.7498e-05
2:218050665 G A 0.231782 9.3118e-06
2:218054791 T C 0.059034 -2.2385e-05
2:218058630 T C 0.037388 -1.3211e-05
2:218060427 T C 0.030507 -1.7946e-05
2:218067808 A C 0.248586 3.2035e-05
2:218078613 G A 0.061380 -9.4172e-07
2:218090930 A G 1.274863 -2.2795e-05
2:218096626 A G 0.064886 5.0687e-06
2:218109173 A T 0.071397 -5.7992e-06
2:218119600 G C 0.105227 -2.5912e-05
2:218123648 A G 1.493153 -2.0985e-05
2:218134710 A C 0.048300 3.5245e-05
2:218140135 T C 0.190344 3.1281e-05
2:218143272 A G 0.080939 -1.7047e-05
2:218144954 A G 0.283964 6.5666e-06
2:218149208 G A 0.390581 2.2325e-05
2:218153874 A C 0.061468 -2.7040e-05
2:218154296 C T 1.633331 -1.2925e-04
2:218154609 T C 0.594966 1.7541e-05
2:218155156 G A 0.357555 8.1014e-05
2:218155805 T C 0.069407 6.4245e-06
2:218159072 C T 0.252464 2.2239e-04
2:218164218 C T 0.564323 -2.1115e-05
2:218165243 T C 0.029702 -1.2651e-04
2:218174294 G C 0.276110 1.9226e-04
2:218183337 C G 0.050832 5.0465e-06
2:218183881 C T 0.051140 -1.2152e-05
2:218192275 T G 0.099064 -2.2337e-05
2:218194171 C T 0.076463 3.7823e-05
2:218201040 T C 1.756718 3.1909e-07
2:218208158 C T 0.026661 -1.2622e-05
2:218219516 A G 0.114565 7.4265e-07
2:218221469 A G 0.302196 2.0793e-04
2:218221625 C G 0.131463 7.6890e-05
2:218232518 C T 0.206845 -5.7858e-06
2:218233058 G C 0.089742 1.0858e-05
2:218234103 C A 0.103634 -5.9952e-05
2:218236890 C G 0.527470 1.6709e-05
2:218237437 A G 1.007628 2.9818e-06
2:218239239 G A 0.197140 -1.6816e-05
2:218239358 A G 0.083069 5.5594e-05
2:218245234 A G 0.278742 -1.4604e-05
2:218245603 A G 0.028199 -5.1419e-05
2:218250738 A G 0.038852 3.7368e-05
2:218260986 G A 0.072276 -1.7775e-05
2:218261369 G C 0.039653 2.5371e-06
2:218262547 A G 0.052614 -5.7760e-05
2:218264810 G T 0.124601 -2.0512e-05
2:218266288 T C 0.111602 -1.0235e-05
2:218269752 A G 0.151625 7.6993e-05
2:218271898 C T 0.382427 1.1128e-05
2:218272689 G A 0.126821 -9.4733e-05
2:218277119 T C 0.205583 -2.5336e-05
2:218283181 T C 0.083721 2.8076e-06
2:218300515 T C 0.075850 -3.0082e-05
2:218300530 G T 0.234204 -3.6905e-06
2:218301532 A G 0.095477 3.8349e-05
2:218310340 T C 1.165034 5.5375e-06
2:218310661 A G 0.266366 -3.3941e-07
2:218311446 G A 0.584949 6.9786e-06
2:218323657 T C 0.064935 1.8583e-04
2:218324481 G A 0.265869 -1.2286e-05
2:218326443 C G 0.021805 -1.0505e-04
2:218356528 C T 0.300631 -1.7146e-05
2:218358312 C T 1.009478 -2.0116e-05
2:218362830 T G 0.133287 -1.9638e-05
2:218366953 G T 0.527535 -3.7609e-05
2:218368996 T C 0.240617 2.0344e-05
2:218382456 T C 0.194096 4.9639e-06
2:218388070 A G 0.131038 7.5325e-05
2:218393975 C T 0.807975 -1.0209e-05
2:218396070 T C 0.045989 7.5720e-05
2:218403892 C T 0.034415 1.3906e-05
2:218404304 C T 0.040036 5.8241e-06
2:218406505 G A 0.066609 1.2884e-04
2:218413172 G T 0.259881 1.1428e-05
2:218416322 C T 0.580078 -3.1287e-05
2:218419812 A G 0.021902 -8.3747e-05
2:218427771 T C 0.087606 -3.7929e-06
2:218428411 C T 0.064441 -1.8311e-05
2:218429061 A C 0.069355 1.1701e-05
2:218437453 A G 0.565670 -1.2983e-05
2:218438843 T C 0.249848 -6.7434e-05
2:218442499 G T 0.618124 8.6591e-06
2:218453238 C T 0.051134 1.4944e-04
2:218460125 G A 0.048199 6.1593e-06
2:218462588 A C 0.045570 6.4795e-05
2:218463122 C T 0.080774 1.3099e-06
2:218463361 A G 0.051328 -2.6584e-05
2:218466221 C T 0.425797 -5.3663e-05
2:218474204 A G 0.131989 -1.7364e-05
2:218474482 T C 0.028559 -6.7283e-05
2:218475096 T C 0.022409 6.3654e-05
2:218478752 G C 0.046911 5.5753e-05
2:218488862 G A 0.072409 -3.8685e-05
2:218497672 T C 1.808059 2.2211e-04
2:218508585 T C 0.034061 6.1198e-06
2:218523162 G A 0.024613 2.1607e-06
2:218532424 G A 0.052578 -4.9333e-05
2:218535173 C T 0.090173 -1.6267e-04
2:218537009 T C 1.773112 3.2885e-04
2:218547335 T C 0.228712 2.4370e-05
2:218547863 C T 0.074983 9.4115e-05
2:218557078 T C 0.050660 -4.2376e-06
2:218558507 A G 0.161690 -2.9947e-04
2:218569674 A G 0.068404 -4.9961e-05
2:218570310 A C 1.779487 3.4536e-04
2:218571948 T C 0.055551 -1.0269e-05
2:218573367 C T 0.255405 -1.4358e-05
2:218589336 G A 1.790847 3.7494e-04
2:218598949 A G 0.280975 3.8298e-06
2:218604356 A G 1.577854 1.1805e-04
2:218610584 A C 0.032662 -9.9628e-06
2:218614351 G A 0.027329 3.7862e-05
2:218617622 A G 0.078748 -4.0595e-05
2:218621116 C T 0.050887 -2.7219e-05
2:218628778 C T 0.086649 -4.2208e-05
2:218634992 G A 0.969792 2.3427e-05
2:218635438 T C 0.065230 -1.3618e-04
2:218635840 T C 1.160808 2.7683e-05
2:218636348 G A 1.091219 3.9422e-05
2:218640837 C A 0.083581 -5.6498e-05
2:218648685 C T 0.087535 -1.6923e-04
2:218649449 T G 0.079092 -8.7476e-05
2:218650869 T C 0.022548 -1.1297e-05
2:218653857 C T 0.072075 -2.8624e-05
2:218654159 T A 0.078096 -1.3424e-04
2:218655603 C G 0.105240 5.6468e-06
2:218655925 C A 0.079930 -7.8041e-05
2:218657728 C T 0.206709 -1.0244e-04
2:218659331 T C 0.071523 -2.1134e-05
2:218659712 A G 0.078158 -8.9087e-05
2:218660997 G A 0.088911 -5.4886e-05
2:218663979 A G 0.089330 -3.0325e-05
2:218665047 G T 1.114906 6.0357e-07
2:218665582 T C 0.145390 8.5726e-05
2:218669225 C T 0.233418 -3.4346e-04
2:218671381 T G 0.064407 2.7670e-05
2:218672206 A G 0.045499 5.0583e-05
2:218672848 A G 0.065113 3.5008e-05
2:218674614 T C 0.156396 7.1564e-05
2:218675144 A G 1.202266 -2.1263e-05
2:218676267 A G 0.046732 -6.2882e-05
2:218676321 T C 0.064892 3.4926e-05
2:218676970 C A 0.064655 3.1930e-05
2:218677622 G A 0.633383 -1.3440e-04
2:218677711 A G 0.211876 -1.2502e-05
2:218677800 G A 0.066850 2.5278e-05
2:218679238 A G 0.064675 3.7736e-05
2:218682771 G A 0.811143 -3.1790e-05
2:218683139 A G 0.158068 5.8873e-05
2:218683154 G A 1.209951 -2.9816e-05
2:218683257 G A 0.811857 -3.2299e-05
2:218686162 T C 0.046366 -7.9572e-05
2:218688143 T C 0.248264 1.4415e-05
2:218689188 C T 0.064986 2.2568e-05
2:218691321 C G 0.050783 8.7920e-05
2:218694551 G A 0.492734 -2.5766e-05
2:218695102 A G 0.708681 2.6404e-05
2:218696949 A G 0.954397 1.5610e-05
2:218699116 C T 0.209189 -4.9238e-05
2:218704239 C T 0.048167 7.4895e-05
2:218712726 G A 0.617212 1.8635e-04
2:218713282 A G 0.604148 1.3792e-04
2:218713469 A G 0.033701 3.6995e-05
2:218716068 C T 0.090086 4.8852e-05
2:218720043 A G 0.116750 2.9562e-05
2:218721095 C A 0.524020 4.8846e-05
2:218723084 C A 0.354108 -1.7842e-05
2:218727634 A G 0.058099 1.7014e-04
2:218728010 G A 0.029095 1.3849e-06
2:218729865 A C 1.052149 -1.2861e-06
2:218732864 G A 0.662000 -5.3959e-05
2:218741329 G A 0.090057 2.7245e-05
2:218742002 A G 1.066444 -2.1819e-05
2:218745134 T C 0.546104 -1.1725e-06
2:218745685 A G 1.259167 3.9667e-05
2:218748685 C T 0.165309 -2.6611e-05
2:218750053 T C 0.038829 7.2887e-05
2:218753115 T A 0.070271 2.4653e-04
2:218753636 T C 0.606073 8.6025e-06
2:218758200 G T 0.046317 7.1997e-05
2:218760206 T C 0.073705 6.4478e-05
2:218762616 T C 0.083718 1.3933e-05
2:218763990 A G 0.202642 -3.4187e-05
2:218769437 T C 0.234846 6.6823e-06
2:218771607 T C 0.743245 2.5656e-05
2:218772689 G A 1.253350 -2.0563e-05
2:218773950 T C 0.025463 1.4373e-04
2:218774908 A G 0.025057 1.1892e-04
2:218775108 G A 0.222149 3.1891e-05
2:218776935 C T 0.021815 9.3497e-05
2:218778253 A G 0.722800 2.3339e-05
2:218779949 T C 0.561862 4.8216e-05
2:218781093 A C 1.177445 -9.8157e-05
2:218782820 T C 1.226437 -3.8800e-05
2:218782970 T C 0.055084 -1.5969e-05
2:218783196 A C 0.148318 6.1076e-05
2:218783490 A G 0.065856 1.0511e-04
2:218783532 C G 0.029290 -4.2807e-05
2:218783608 G A 0.117194 6.4075e-05
2:218784531 A T 0.043045 2.6265e-05
2:218785667 C T 0.044230 -2.0005e-05
2:218787712 T C 0.044149 -6.2692e-06
2:218788237 A G 0.083809 1.1160e-04
2:218789430 C T 0.463419 1.7724e-04
2:218792117 T C 0.043850 6.7850e-07
2:218796452 A G 0.428851 3.0531e-05
2:218799764 A G 0.043224 1.0363e-05
2:218800953 T C 0.274396 -5.9229e-05
2:218801925 A C 0.138490 9.6317e-05
2:218804676 C T 0.327727 1.4517e-04
2:218806161 G T 0.591707 1.0197e-04
2:218806782 C T 0.085600 -3.1178e-05
2:218807195 G T 0.082588 -7.5190e-05
2:218808575 C T 0.463136 2.4531e-05
2:218813754 C T 0.082679 -6.9596e-05
2:218815270 A G 0.081533 -7.0601e-05
2:218815695 C T 0.062750 2.3433e-04
2:218821278 C T 0.245989 1.6712e-05
2:218822874 T C 0.240854 3.5625e-05
2:218826382 C T 0.420367 7.7138e-07
2:218829678 A G 0.270959 -6.6434e-05
2:218830592 T C 0.226748 -1.0323e-04
2:218835903 G T 0.059238 -4.4998e-05
2:218845034 C T 0.571557 -1.1998e-05
2:218845440 C T 0.048456 1.1238e-05
2:218858067 G A 0.570282 -3.6995e-06
2:218858277 T C 0.026670 -5.6875e-05
2:218858401 G A 0.045804 -1.5042e-05
2:218861131 A C 0.343767 -3.0015e-06
2:218864775 C A 0.029533 3.4797e-06
2:218866036 C T 0.767799 -4.4593e-05
2:218866047 T C 0.398744 -2.8598e-05
2:218867971 G A 0.062065 -5.9260e-05
2:218869388 G A 1.495565 1.8731e-06
2:218871661 G A 1.581717 6.4052e-06
2:218874311 T C 0.093429 -3.5404e-05
2:218876567 A G 1.356494 -2.9884e-05
2:218877398 A G 1.237446 7.0424e-05
2:218879547 A C 0.614505 7.4816e-04
2:218879805 G T 0.564582 2.1017e-05
2:218882977 T G 1.510872 2.9410e-05
2:218885231 G A 0.217209 -1.3535e-04
2:218885500 C G 0.051779 -1.2737e-04
2:218889302 T C 0.144043 -4.2359e-05
2:218891888 T C 0.549227 2.1695e-05
2:218894459 C T 1.739090 -2.6383e-05
2:218895164 T C 0.272351 -5.5859e-05
2:218906114 G A 0.550467 -2.7885e-05
2:218920510 A G 0.815044 -6.3367e-05
2:218927789 T C 0.056547 1.5515e-05
2:218930120 A G 0.058914 -2.8476e-05
2:218931549 A G 0.611448 -1.4783e-05
2:218935299 C T 0.223908 8.6959e-06
2:218937527 A G 0.048180 2.1564e-05
2:218940259 T C 0.604213 -1.3412e-05
2:218940418 T C 0.267301 7.6916e-05
2:218945922 G C 0.155689 -1.6224e-04
2:218955562 C T 0.056742 -1.4054e-04
2:218958610 G T 0.023590 -2.3910e-05
2:218967044 A G 0.059339 -1.3296e-05
2:218991005 A G 1.040517 -3.4653e-05
2:218994403 T C 0.080676 -1.4025e-04
2:219000292 T C 0.080761 -1.1783e-04
2:219000460 T C 0.021727 6.0585e-05
2:219010146 T C 0.958146 -6.9722e-06
2:219018013 T C 0.111258 -2.9099e-05
2:219025056 G T 0.062568 -5.6407e-06
2:219028932 A G 0.058028 -1.7765e-04
2:219029108 G C 0.111930 -2.7313e-05
2:219029843 C A 0.058290 -2.0269e-04
2:219029932 T C 0.020153 -1.1853e-05
2:219032357 T C 0.060115 1.4860e-05
2:219046437 C T 1.139399 -4.6196e-06
2:219050141 A G 0.173054 -1.1817e-04
2:219051314 A G 0.990519 -6.0831e-06
2:219062001 C T 0.158558 -4.4161e-04
2:219075843 G A 0.070024 -1.5384e-05
2:219076403 C T 0.162807 -2.3767e-04
2:219089070 G A 0.040277 2.3484e-05
2:219095339 A C 0.031334 -5.0073e-05
2:219099807 G A 0.038462 3.5863e-05
2:219106172 A G 0.036794 -3.3111e-05
2:219107165 T C 0.076418 5.7451e-05
2:219109882 G A 0.142115 1.9030e-05
2:219110555 G A 1.009286 -6.9693e-06
2:219128506 T C 1.934939 8.2214e-05
2:219136461 G A 0.026787 5.0153e-05
2:219146423 A G 0.059241 -6.8749e-05
2:219146724 A G 0.061585 -1.0856e-04
2:219151767 T C 0.807686 5.2895e-06
2:219157692 T C 1.186368 -6.4529e-06
2:219185545 G A 1.247579 1.7422e-06
2:219188669 C T 0.065444 -7.9930e-05
2:219193963 T C 1.009270 -2.7174e-05
2:219206435 G C 0.288242 2.0112e-05
2:219208927 A G 0.021760 -3.1175e-06
2:219209248 A G 0.039923 3.3481e-05
2:219210897 T C 0.097756 -2.4031e-05
2:219214640 C A 1.053503 -1.4169e-05
2:219219072 T C 0.578640 -1.3554e-06
2:219220859 A G 0.069543 4.6778e-06
2:219222733 A G 0.238381 3.7255e-05
2:219231238 A G 0.099729 -4.8376e-06
2:219232354 A C 1.158665 -3.2350e-06
2:219235224 T C 0.059462 1.3314e-04
2:219237012 C T 0.089846 2.4079e-06
2:219248035 C T 0.125117 5.3739e-05
2:219249013 T C 0.556156 -2.6787e-05
2:219252208 T C 0.114293 -2.7234e-06
2:219257426 C T 0.021328 -3.2399e-05
2:219258856 C T 0.020747 -4.4102e-05
2:219259135 T C 0.023765 3.9285e-05
2:219259732 A G 0.034668 6.3043e-06
2:219261176 T C 0.749431 -9.4823e-06
2:219262887 G A 0.058414 6.9681e-05
2:219267537 T C 0.023765 -1.5377e-04
2:219267913 G A 1.197738 -3.2288e-05
2:219272294 T G 1.172460 1.9413e-05
2:219279097 G A 1.132693 -1.3151e-05
2:219279230 A G 0.197517 4.0711e-04
2:219282429 A G 0.682079 1.8201e-04
2:219310324 T C 0.054350 -8.3931e-05
2:219327500 A G 0.069965 1.0022e-05
2:219341618 G C 0.048001 1.3972e-04
2:219356131 T C 0.065243 -4.7290e-05
2:219364621 G C 0.025106 1.7284e-04
2:219376791 A G 0.032298 -1.0973e-05
2:219388437 A G 0.063230 1.4356e-05
2:219426464 G A 0.049972 -1.2632e-04
2:219431291 A G 0.533417 2.8357e-05
2:219445165 C T 1.142761 -1.0437e-05
2:219454529 C T 0.066103 -4.0691e-04
2:219491630 T C 0.108077 -1.5287e-05
2:219493479 C G 0.041575 -6.1222e-05
2:219497928 C A 0.244285 4.6330e-05
2:219501133 A G 1.140866 -1.7831e-05
2:219508988 C T 1.210948 -7.1507e-05
2:219514759 G A 1.140765 -2.0203e-05
2:219520135 A G 0.153748 -1.1538e-05
2:219523325 G C 0.047544 -3.0186e-05
2:219533165 C T 0.065675 3.5484e-06
2:219544388 G A 0.106010 -5.6529e-05
2:219553423 G C 0.036489 -3.0345e-05
2:219555262 A G 0.894318 2.8474e-05
2:219555573 A C 0.895088 3.9096e-05
2:219555813 C T 0.055584 -4.9067e-06
2:219562675 A G 0.788257 6.9929e-05
2:219563602 A G 0.101689 -8.9515e-05
2:219575353 C G 0.101725 2.0422e-04
2:219590325 T C 0.237940 -6.7183e-06
2:219599757 G A 0.042523 7.4747e-05
2:219602499 C G 0.970921 4.3033e-05
2:219602819 A G 0.970941 3.8449e-05
2:219615799 G A 0.061903 3.1806e-05
2:219621034 G A 0.046577 2.6551e-05
2:219654527 A C 0.104555 -7.3007e-05
2:219669002 G A 1.021240 5.3577e-05
2:219669375 G T 0.109778 -2.3853e-05
2:219671029 A G 0.091641 -7.3645e-05
2:219672837 G T 0.062711 -3.1555e-05
2:219678877 T C 0.040809 9.9039e-05
2:219681601 G A 0.168380 -1.6680e-05
2:219682257 T C 0.308837 -1.1168e-05
2:219685547 C G 0.046551 -3.0087e-06
2:219691801 A G 0.115273 -2.1403e-04
2:219693754 T C 0.059806 -3.7425e-05
2:219694794 A G 0.068076 9.0333e-05
2:219695487 C G 0.353391 1.8998e-05
2:219699177 C T 0.030429 -2.4637e-05
2:219706694 T C 0.348071 1.4016e-05
2:219719071 T C 0.081455 5.9317e-06
2:219720288 T C 0.081160 4.2721e-05
2:219720349 C T 0.462072 -9.1933e-06
2:219721190 T C 0.382103 -8.3736e-06
2:219726498 C T 0.413918 5.8634e-06
2:219732461 T C 0.344699 4.1809e-05
2:219736472 A G 0.060754 4.5874e-05
2:219746561 C T 0.388659 3.7241e-05
2:219749923 A G 0.073227 -6.1079e-05
2:219754822 A G 0.026592 -3.8984e-05
2:219756383 T C 0.292871 1.6446e-05
2:219771539 A G 0.073870 2.6429e-04
2:219779911 A G 0.070137 3.5457e-05
2:219803614 G A 0.357523 1.8128e-05
2:219803902 T C 0.074785 -3.4381e-05
2:219809241 A G 0.095503 -5.5205e-05
2:219812100 C T 0.111148 9.5623e-05
2:219821674 C G 0.357263 2.7845e-05
2:219826934 G A 0.141391 -3.1082e-05
2:219828118 C T 0.077375 -9.6763e-07
2:219831670 G A 0.290144 4.4114e-05
2:219835012 A C 0.087882 -2.3131e-05
2:219835489 G A 0.263747 -2.3566e-05
2:219845141 T C 0.224583 -6.9767e-05
2:219860185 T C 0.036398 -1.0439e-04
2:219863656 G A 0.331450 -6.2253e-05
2:219871806 G A 0.061669 -3.5169e-05
2:219878756 A G 0.058849 -1.0768e-04
2:219879646 A G 0.064785 -4.3345e-08
2:219889278 A G 0.125101 -2.0769e-06
2:219892233 A T 0.346357 -3.1669e-05
2:219895315 G A 0.201850 3.4352e-05
2:219895548 A C 0.201172 3.0279e-05
2:219896981 A C 0.243717 4.3876e-07
2:219900068 T C 0.197670 2.3250e-05
2:219903723 T C 1.534939 8.0570e-05
2:219905247 C T 0.202071 3.3979e-05
2:219906367 T C 0.100920 -2.2781e-05
2:219908369 G T 0.194852 2.3147e-05
2:219912295 C T 1.526831 5.2719e-05
2:219915015 C T 0.060582 1.7367e-05
2:219928365 A G 0.025119 3.0117e-05
2:219934348 T G 0.193398 1.1123e-05
2:219938270 T C 0.684766 -1.0456e-05
2:219940484 T C 1.972405 -2.0690e-05
2:219941678 C T 0.098278 -5.7648e-05
2:219941939 T C 0.038900 1.7249e-05
2:219943846 A G 0.193749 1.6712e-05
2:219949184 T C 0.072896 -2.4791e-04
2:219962625 T C 0.087908 1.2510e-05
2:219964955 A G 0.023814 -1.2417e-04
2:219965682 T C 0.068184 1.9033e-04
2:219970106 T C 0.027995 4.6177e-05
2:219978697 G A 0.038741 1.6297e-04
2:219997213 T C 0.099372 -4.0641e-05
2:220015930 T C 0.245658 2.5018e-05
2:220025122 C T 1.291115 1.2686e-05
2:220033956 C T 1.281686 -4.0937e-05
2:220037444 A G 0.272546 5.0148e-05
2:220037557 A G 0.042169 -1.5226e-06
2:220037608 C A 0.068326 1.0708e-04
2:220037666 G A 1.208342 -5.8960e-05
2:220037756 G A 1.224531 -6.1452e-05
2:220045035 A G 0.639011 3.1140e-05
2:220045902 T C 0.055606 3.8760e-04
2:220046840 A G 0.280806 5.0580e-05
2:220046975 A C 1.245343 -3.3976e-05
2:220050527 T G 1.843775 -1.0889e-05
2:220052089 G A 1.249504 -2.0170e-05
2:220068335 T C 0.118412 1.4217e-05
2:220068488 G A 0.120197 -5.2937e-05
2:220072039 A C 0.023652 5.9010e-06
2:220072431 A C 0.089862 1.9034e-05
2:220081416 A G 0.030250 2.1437e-05
2:220086280 T C 1.805547 1.1231e-04
2:220087441 C T 0.174865 -1.3125e-04
2:220090147 C T 0.032824 -9.5208e-05
2:220094307 A G 0.173914 -1.1300e-04
2:220094551 A G 0.302410 -1.9314e-05
2:220100787 T C 0.238975 9.6813e-05
2:220107149 G A 0.062143 -2.9495e-05
2:220107997 A G 0.024032 1.5256e-06
2:220109607 G T 0.099875 3.3548e-05
2:220113159 T C 0.048501 2.1254e-05
2:220113728 A G 0.372470 7.0366e-05
2:220117428 T C 0.073020 -2.3091e-05
2:220126645 G A 0.330830 1.5338e-05
2:220128392 C T 0.052795 7.6558e-06
2:220128508 T G 0.044519 1.2155e-05
2:220137991 G A 1.813872 6.6639e-05
2:220152359 C T 0.366393 7.4645e-06
2:220156103 C T 0.051909 -3.0006e-05
2:220160077 C T 0.356056 1.6079e-05
2:220165527 T C 0.029656 2.6132e-05
2:220166611 G A 0.091959 -1.0482e-05
2:220168299 C T 0.022204 6.0013e-05
2:220171765 T C 0.204116 8.6179e-05
2:220174523 G A 0.225872 8.3111e-05
2:220176442 C T 1.938357 3.4777e-05
2:220178332 T C 0.048219 -6.7841e-05
2:220190728 A G 0.044464 -1.2487e-04
2:220193434 G A 0.319502 -3.2879e-05
2:220193917 T C 0.020529 4.8760e-06
2:220194993 G A 0.222597 5.1074e-05
2:220197388 A C 0.541320 1.3632e-06
2:220215933 C A 0.441413 1.2005e-04
2:220217618 T G 0.263834 8.9163e-05
2:220217785 T C 0.126403 3.5348e-05
2:220227886 A G 0.262656 6.3508e-05
2:220228371 G A 1.112079 -1.8383e-04
2:220238496 A G 1.731502 -5.1386e-05
2:220247013 T C 0.044051 -2.1431e-05
2:220248445 A G 0.642153 4.9372e-05
2:220250232 C G 0.036466 1.4131e-05
2:220251685 G T 0.061092 4.4026e-05
2:220253952 G A 0.023240 1.8912e-05
2:220256076 T C 0.034658 8.1502e-05
2:220259392 G A 0.035661 3.2332e-05
2:220263983 C T 0.115451 4.3185e-05
2:220267068 A G 0.041672 1.1164e-05
2:220267763 C T 0.026196 8.0188e-06
2:220284876 T C 0.037268 1.9609e-05
2:220285182 A C 0.092458 -5.6371e-05
2:220286694 T C 0.068498 -4.7519e-05
2:220289229 C G 0.080809 1.5985e-05
2:220291841 C T 0.066700 -1.1761e-05
2:220297038 A G 1.295779 -2.0488e-05
2:220297176 A G 0.025187 -5.1644e-05
2:220299018 C T 0.774258 5.9301e-06
2:220301208 T C 0.032448 -1.0361e-04
2:220302285 G A 0.838011 1.3074e-05
2:220303879 G A 0.090946 -3.7141e-05
2:220305778 T G 0.035184 -2.6210e-05
2:220308137 G A 0.051530 4.0406e-05
2:220308949 C T 0.059190 -1.1788e-05
2:220309685 A G 0.032776 9.6373e-05
2:220310627 A G 0.111371 1.3421e-04
2:220315013 A G 0.020351 -2.6236e-05
2:220316039 A G 0.149830 2.9942e-05
2:220317457 T C 0.046200 1.2063e-05
2:220319481 A G 0.078625 -3.4352e-05
2:220320044 A G 1.073224 9.6304e-06
2:220334821 A G 0.988828 3.3757e-05
2:220335248 A G 0.090534 1.3775e-06
2:220337690 A G 0.026047 -1.3169e-05
2:220339466 T C 1.313329 9.4239e-06
2:220348751 T C 0.479180 5.0432e-07
2:220353532 A C 0.286279 -4.3806e-04
2:220354108 G A 0.647502 -2.1941e-05
2:220355529 G A 0.648586 -2.3431e-05
2:220362557 T C 0.681754 -3.1089e-05
2:220366272 T C 0.030435 1.9745e-05
2:220379560 G C 1.275353 1.8963e-05
2:220380542 T C 0.024496 -1.8503e-05
2:220384126 G A 1.073240 -1.5009e-04
2:220385450 C A 0.453029 -2.0338e-04
2:220391173 A G 0.424479 2.0169e-05
2:220396215 C G 0.035061 3.5775e-06
2:220402665 A C 0.411503 -3.2276e-04
2:220404484 C G 0.051098 1.5623e-05
2:220404726 A G 0.960493 -6.5573e-05
2:220406144 G A 0.550736 1.7601e-05
2:220407736 G A 1.065207 4.8296e-05
2:220410188 A G 0.369983 -2.2986e-04
2:220412282 G T 0.043597 -5.7362e-05
2:220413324 T C 0.100781 -4.5415e-05
2:220417266 T C 0.938230 -6.4979e-05
2:220417364 T G 0.024911 5.1311e-05
2:220418556 G C 0.341807 -5.3948e-04
2:220419887 A G 0.063325 -1.0791e-05
2:220420785 A G 0.569727 9.4845e-06
2:220420990 T C 0.025427 -2.8122e-05
2:220421417 G C 1.452192 -1.9222e-05
2:220422583 A G 0.025103 7.8393e-05
2:220423363 A G 0.092874 5.4448e-05
2:220425602 A G 0.027651 6.4278e-07
2:220427395 A G 0.522173 -9.6267e-06
2:220427680 T C 1.237070 8.1796e-06
2:220428570 G A 0.096831 -3.1945e-05
2:220430678 C T 0.498437 -4.7897e-06
2:220432957 A G 0.095182 2.2002e-05
2:220433113 C T 0.486688 1.0560e-04
2:220433286 T C 0.050926 5.5569e-05
2:220435034 G A 1.821886 2.6436e-05
2:220438162 A G 0.950197 -2.5199e-05
2:220439916 A G 0.050049 -9.8768e-05
2:220442618 C T 0.083961 -4.0548e-05
2:220443330 A G 0.986514 -1.5314e-05
2:220453909 C A 0.123069 -1.0792e-04
2:220462640 T G 1.949353 -3.3623e-05
2:220476443 T C 1.947575 -6.0661e-05
2:220477008 T C 1.932310 2.1356e-05
2:220480363 T G 0.059313 1.4890e-06
2:220483204 T C 0.053691 9.3712e-06
2:220488040 C T 0.552099 -3.0420e-05
2:220489794 T C 0.077337 -2.2455e-05
2:220496429 A G 0.087804 6.2633e-05
2:220498350 C G 0.390315 -1.1251e-05
2:220500426 G A 1.972827 -3.4348e-05
2:220502367 C A 1.542183 -1.4252e-05
2:220509083 T C 1.686389 -4.4521e-05
2:220510036 A G 0.049650 -5.6339e-05
2:220512823 T C 1.501943 -1.8620e-05
2:220513872 A C 0.137253 -8.4579e-05
2:220522973 A G 0.108298 -2.0286e-05
2:220524548 C T 1.383054 5.3596e-05
2:220534468 T C 0.574806 -5.4264e-05
2:220535148 A G 1.260488 -3.9933e-05
2:220541246 T C 0.035966 2.6159e-05
2:220545506 A C 0.036262 -2.5883e-05
2:220547215 A G 0.030997 -3.7689e-05
2:220547348 C G 0.038754 2.0183e-05
2:220549446 G C 0.152511 -3.7104e-06
2:220553739 A G 0.042039 -1.1457e-05
2:220555862 T C 0.284221 2.7410e-04
2:220556378 G A 1.361320 -2.5360e-05
2:220556448 T C 0.033665 1.4303e-05
2:220556512 A G 0.039790 1.1007e-04
2:220563983 T G 0.022947 -2.8931e-05
2:220567392 T C 0.057534 -1.2752e-05
2:220569145 C A 1.051835 -4.6393e-04
2:220569671 G T 0.280297 3.5481e-04
2:220573195 C T 0.567218 -2.8427e-05
2:220575527 T C 1.360207 -3.9672e-05
2:220583415 A G 0.116987 -1.1890e-04
2:220588411 T C 0.040062 3.3304e-06
2:220590182 A G 0.626709 -3.5724e-05
2:220592930 A G 0.084721 1.8765e-05
2:220598915 T C 0.513634 -3.0233e-05
2:220603363 C A 0.066781 5.3657e-05
2:220603899 T C 1.186069 -1.5117e-06
2:220604060 G A 0.039371 8.4223e-05
2:220604512 T C 1.172635 -6.4330e-06
2:220606931 C T 1.558243 -9.6224e-05
2:220609472 C T 0.140356 -3.4867e-05
2:220613144 A G 0.225771 -6.3062e-05
2:220619811 G A 1.576884 -1.0177e-04
2:220621141 G A 0.028183 8.8972e-06
2:220625929 A G 1.198189 -6.3182e-06
2:220629306 G A 0.059384 -8.2144e-05
2:220638506 G A 0.136838 2.8613e-04
2:220639332 G T 0.053130 -1.7317e-05
2:220648394 A C 0.411123 5.8219e-05
2:220649891 C A 1.821922 2.7950e-05
2:220652942 C T 0.130284 2.0159e-05
2:220653301 C T 0.071812 -4.6313e-05
2:220658022 G T 1.029293 1.7079e-06
2:220660639 C T 0.041539 -1.7423e-04
2:220665100 T C 0.938720 -4.7146e-05
2:220665739 G T 0.183495 2.0591e-04
2:220667582 A G 1.855356 1.1255e-05
2:220668738 T C 0.879651 2.9261e-05
2:220686023 A G 1.162648 3.3855e-05
2:220689631 A G 0.089969 -2.4399e-04
2:220691522 A C 0.078976 5.1601e-06
2:220692981 G A 0.231701 -3.7667e-05
2:220693819 A G 0.108434 -6.3530e-05
2:220694810 T C 0.027615 -4.8501e-05
2:220695472 C G 0.497201 -4.0276e-04
2:220695737 A G 0.048216 6.6636e-05
2:220696155 C T 0.148431 -2.8559e-05
2:220696298 C T 0.691086 1.9037e-05
2:220698160 G A 0.475509 1.1946e-04
2:220702082 C T 0.600620 1.1121e-04
2:220711361 G A 0.176988 -1.9639e-05
2:220712045 C T 0.669508 6.3385e-05
2:220714502 G A 1.345238 1.0223e-05
2:220715212 A G 0.430406 2.1356e-05
2:220717767 G T 0.386277 5.3579e-05
2:220718240 A G 0.095123 -3.0148e-05
2:220718405 T C 0.047979 3.0971e-05
2:220718723 A G 0.027878 1.9582e-05
2:220721779 T G 0.057336 1.9390e-05
2:220724521 G A 0.185414 -1.3505e-05
2:220726301 G A 1.801980 -1.7807e-05
2:220728031 C T 0.156296 -9.5787e-06
2:220732142 T C 1.430247 -2.2310e-06
2:220733584 A G 1.369071 6.3059e-07
2:220735571 C T 1.517941 1.0168e-05
2:220738372 C G 0.039124 -5.2946e-05
2:220742685 C T 1.363583 -2.4497e-05
2:220744911 A G 0.123942 -4.4477e-06
2:220753358 T G 0.107727 3.8120e-06
2:220753783 C T 1.333754 -3.8211e-05
2:220759623 T C 0.025950 -3.7468e-05
2:220769969 A G 0.032662 2.3653e-05
2:220771575 T C 0.560438 -1.6617e-05
2:220777562 C G 0.568078 -1.1714e-05
2:220778334 T C 0.594836 -1.1269e-04
2:220779637 T C 0.129950 -4.2416e-06
2:220784191 G A 0.681816 5.2756e-05
2:220786741 C T 0.741573 -3.6432e-06
2:220786974 G T 0.418141 -2.2183e-05
2:220787598 A G 0.472156 5.1302e-05
2:220792112 A G 0.293916 -6.6430e-05
2:220792320 C T 1.236609 -3.8244e-05
2:220792476 C T 0.282471 -4.4240e-05
2:220812182 C T 1.808030 3.1623e-05
2:220822826 A G 0.675460 1.2924e-05
2:220823837 A G 0.422353 7.7977e-06
2:220833892 A G 0.161810 -5.2262e-05
2:220837962 C A 0.103497 -3.3079e-05
2:220840672 T C 1.093302 3.5224e-05
2:220840785 A G 0.096970 3.3952e-05
2:220841109 T C 0.509291 -3.7547e-05
2:220849198 C T 0.629640 2.7784e-05
2:220854992 C T 0.557789 7.0155e-06
2:220858807 A C 0.042688 -1.4825e-04
2:220861593 T C 1.116042 -4.2765e-05
2:220861711 C T 0.115779 -1.6866e-05
2:220861977 A G 0.112949 -2.4416e-06
2:220862409 G A 1.000312 -1.9519e-05
2:220867113 G A 0.286496 2.0966e-05
2:220869286 G T 0.026855 1.4868e-05
2:220877302 G T 0.662929 3.3845e-05
2:220878691 A G 0.088035 -2.9925e-04
2:220883012 A G 0.160106 1.5901e-04
2:220885866 T C 0.123897 -1.0298e-05
2:220892607 C T 0.026245 1.2277e-05
2:220893017 T C 0.036735 -1.0527e-05
2:220893404 A C 0.554248 -1.0668e-04
2:220893525 G C 0.026936 -3.8664e-06
2:220894925 G A 0.052026 -6.4217e-05
2:220899320 C T 0.404885 1.2785e-04
2:220903715 C T 1.672280 5.0042e-05
2:220907827 T C 0.370243 5.9019e-05
2:220912449 T G 0.026972 3.8349e-05
2:220916773 G A 0.952135 6.6552e-06
2:220928471 G A 1.383762 -1.2059e-05
2:220936733 A G 0.065915 -1.4174e-04
2:220944474 A G 0.029413 3.7059e-05
2:220949035 G T 0.051004 -2.3781e-05
2:220950273 T C 0.127688 -1.1199e-04
2:220954007 G A 0.275214 -5.7178e-06
2:220961346 T C 1.231325 3.5769e-05
2:220968209 T C 0.103218 7.9307e-06
2:220970849 G A 1.361612 -4.8818e-07
2:220973765 T C 0.522706 -9.1067e-06
2:220981981 T C 0.059001 1.2829e-04
2:220987805 C T 0.068969 1.2333e-04
2:220994339 T C 0.064194 -2.0263e-05
2:220999334 A G 0.341219 3.8365e-05
2:220999979 C T 1.829264 3.8764e-05
2:221014968 G T 0.728327 3.1619e-05
2:221015100 G T 0.376475 -5.9852e-06
2:221016421 T C 0.835976 -2.2197e-05
2:221016520 C T 0.038504 -1.7770e-05
2:221019458 A G 1.086064 6.4509e-05
2:221019604 T C 0.063467 3.4286e-05
2:221020225 G A 0.026385 -1.3762e-05
2:221020767 G A 0.285801 1.7372e-05
2:221023267 T C 0.102504 8.3734e-05
2:221028768 T C 0.178062 -2.8314e-05
2:221028875 A G 0.224246 3.6075e-05
2:221033386 G T 1.245103 6.2863e-06
2:221035322 A G 0.178669 -2.9475e-05
2:221041270 A G 0.024798 5.1756e-05
2:221053047 C T 0.056064 -9.7776e-06
2:221053277 G A 0.201795 -1.6986e-05
2:221058583 C T 1.908080 -3.6640e-05
2:221060026 G A 0.180769 1.2832e-04
2:221066196 A C 1.909629 -3.9880e-05
2:221066916 G A 0.048784 -6.2911e-05
2:221074529 A G 0.383966 -1.6719e-04
2:221075546 T C 0.067622 2.2278e-05
2:221077544 T C 1.215937 -8.3508e-08
2:221086523 T G 0.092342 3.5751e-05
2:221086653 A G 0.148750 -1.4631e-05
2:221094353 T C 0.045080 6.0872e-05
2:221106546 A G 0.030932 -7.0487e-05
2:221107064 C T 0.149097 -3.3813e-05
2:221115414 T C 0.411746 2.8507e-05
2:221124709 A G 0.049430 2.5296e-05
2:221126731 C T 0.182996 1.3801e-05
2:221132199 A G 0.026385 -2.0891e-05
2:221136667 G A 0.073954 -1.6473e-05
2:221149512 A G 0.128379 -6.4828e-06
2:221158354 T C 0.454259 -7.1773e-05
2:221160172 G A 0.386735 -1.0768e-04
2:221165448 T G 0.040965 -6.1472e-05
2:221166863 A G 0.572236 2.2531e-05
2:221173798 T G 0.113231 -3.3879e-05
2:221182005 G C 0.052980 -6.2207e-06
2:221187246 C T 0.040887 5.2598e-05
2:221191887 C T 1.203294 2.9618e-05
2:221198901 C T 0.065960 2.8738e-05
2:221203998 G A 0.086726 -1.3006e-06
2:221216128 A G 0.025940 -3.1211e-06
2:221220210 C T 0.758312 6.8194e-05
2:221221114 G T 0.357627 -6.8801e-05
2:221230167 T C 0.769185 -3.9428e-05
2:221232625 G A 0.635898 -2.6015e-05
2:221234133 T C 1.617420 -3.7295e-04
2:221234617 G T 0.051491 -2.7336e-05
2:221242822 T C 0.163943 -2.8060e-05
2:221257005 A C 0.468917 8.4174e-06
2:221261270 A G 0.841305 -2.0988e-05
2:221279541 A G 0.352817 3.9005e-05
2:221287091 T C 0.084195 6.9088e-06
2:221296950 A G 0.256311 -7.5316e-05
2:221297217 A G 0.056807 7.0778e-07
2:221297935 A G 0.469764 2.4214e-05
2:221312123 A T 0.878849 -1.2184e-05
2:221312618 C G 0.465275 -6.0335e-05
2:221315486 C T 0.113063 2.8839e-05
2:221325529 A C 0.232451 -1.1281e-05
2:221325944 A G 0.045512 1.5748e-06
2:221326273 G A 0.311654 -2.7184e-05
2:221341460 T C 0.150074 2.7576e-06
2:221344483 C T 1.589325 9.7014e-06
2:221347221 G A 0.045275 -6.8248e-07
2:221347380 G C 0.741236 1.7755e-05
2:221350413 A C 0.030679 -7.8321e-06
2:221360139 C T 0.036528 1.5166e-05
2:221362838 C T 1.253620 1.0316e-05
2:221365221 T G 0.072741 -8.2128e-05
2:221367986 T C 0.226476 -7.0069e-05
2:221369130 T C 0.098771 -6.8622e-08
2:221371309 T C 0.115237 -8.1073e-06
2:221376871 T C 0.387802 -6.9317e-06
2:221385684 A G 0.124332 -3.0197e-05
2:221387249 G A 0.033662 3.8345e-05
2:221388129 C T 0.147133 -1.3880e-05
2:221388928 C T 0.147747 4.4028e-05
2:221389424 G A 0.041081 4.2326e-05
2:221395535 A G 0.027715 3.6657e-05
2:221397008 C T 1.657985 4.2455e-05
2:221400525 A G 0.095574 -6.9358e-05
2:221409333 A G 0.053935 -6.7068e-06
2:221409658 A G 0.176767 -2.1835e-04
2:221420097 G A 0.169104 -3.8353e-05
2:221424650 A C 0.057070 1.3305e-05
2:221429175 C T 0.196968 -7.4328e-06
2:221432992 A G 0.089093 -1.9432e-05
2:221434576 A G 0.221591 -1.4066e-05
2:221437082 A G 0.146211 -4.0481e-05
2:221442957 C T 0.052740 -1.9772e-05
2:221448460 G C 0.478761 -4.9744e-05
2:221453118 T G 0.061796 4.2586e-05
2:221453481 G A 0.072909 3.3844e-05
2:221455604 C T 0.072244 2.5237e-06
2:221475506 G A 0.065175 -1.8066e-05
2:221478541 G A 0.094419 -1.0163e-04
2:221482643 C T 0.192295 -6.7886e-05
2:221485590 C G 1.781512 -1.7000e-05
2:221487992 A G 0.055941 6.4246e-05
2:221489332 T G 0.074613 8.5748e-05
2:221489559 G A 1.098895 2.9165e-05
2:221490303 G A 0.225843 -2.0561e-06
2:221490835 T C 0.028702 -1.5254e-04
2:221494875 C T 0.098947 5.5024e-05
2:221500717 C A 1.273685 9.7441e-06
2:221501600 G A 0.186673 5.5183e-05
2:221502606 G T 0.084958 4.8779e-05
2:221504479 G A 0.037472 -1.1269e-04
2:221511559 A G 0.052266 3.0059e-05
2:221514156 A C 0.758656 -1.8108e-05
2:221519979 C T 0.045655 4.1974e-05
2:221532215 C T 0.047021 4.4766e-05
2:221540944 A G 1.607141 5.7779e-05
2:221541332 G A 0.405180 -9.5283e-06
2:221543902 C T 0.709489 1.4347e-05
2:221551341 G T 0.062727 4.8744e-05
2:221557173 C T 0.086288 -1.4388e-04
2:221557785 C T 0.051874 -8.9805e-06
2:221561705 A C 0.356263 6.7162e-06
2:221567918 T C 0.168516 1.7124e-05
2:221574691 G T 0.088109 -1.2173e-04
2:221575501 A G 0.137737 -1.2007e-05
2:221606833 G A 0.056171 -7.1693e-05
2:221610016 C T 0.626615 -2.5453e-06
2:221617030 A G 0.076324 2.6373e-05
2:221626421 A C 1.262922 -5.7350e-06
2:221631927 A C 0.060624 -7.0302e-05
2:221636640 A G 0.033509 -5.1797e-05
2:221638254 A G 0.062523 4.9533e-05
2:221639454 C T 0.107155 1.3874e-05
2:221640809 A G 0.107973 -1.4630e-06
2:221641905 A G 0.101027 -5.0801e-05
2:221642978 A G 0.130005 3.5692e-06
2:221643134 T G 0.033808 -5.8009e-05
2:221643640 C T 0.241241 3.0924e-05
2:221644928 C T 0.522647 1.3586e-05
2:221646444 T C 0.032941 3.6759e-06
2:221647324 A G 0.098853 -1.2877e-04
2:221648888 T C 1.511148 -1.5421e-05
2:221659649 G C 0.944420 9.6793e-06
2:221665022 T C 0.065259 -6.8861e-05
2:221665362 G T 0.070284 1.5792e-05
2:221671733 G A 0.950178 -1.8820e-05
2:221678972 A G 0.508015 3.4987e-05
2:221679348 G T 0.040481 1.4312e-04
2:221679980 G T 0.683075 2.0854e-05
2:221689091 T C 1.036800 7.1784e-06
2:221689092 A G 0.356650 -7.1692e-05
2:221689783 C T 0.941758 -4.1187e-05
2:221689857 A G 0.129330 1.5330e-04
2:221695905 G A 0.848926 9.4693e-05
2:221703011 G A 1.963018 8.9162e-06
2:221704514 A G 1.521573 -6.6416e-05
2:221704949 C A 0.070728 4.9327e-05
2:221705306 T C 0.056174 -2.4555e-05
2:221705657 T C 0.573278 -2.5786e-04
2:221714058 T G 0.673075 1.2423e-05
2:221717134 C T 0.038498 -2.5805e-05
2:221720088 A G 0.679381 1.1951e-05
2:221729171 T C 0.524527 -2.9801e-05
2:221730131 C G 0.686006 1.6515e-04
2:221730797 A G 0.044282 1.2341e-06
2:221737592 A G 0.060952 -2.1088e-05
2:221737759 G A 0.085548 2.8611e-05
2:221744383 T C 0.036862 -5.2577e-05
2:221745652 T C 0.771548 7.5354e-05
2:221750516 A G 1.422957 3.2687e-05
2:221759795 C A 0.086081 -4.4445e-05
2:221761150 C T 0.212227 -1.7520e-05
2:221764855 C T 0.088271 2.2920e-05
2:221767835 A C 0.030533 2.3093e-05
2:221772269 C T 0.161557 -2.3463e-05
2:221773548 A G 1.273474 1.2794e-04
2:221777501 G A 0.116779 3.8137e-05
2:221779559 T C 0.043035 -7.5817e-06
2:221786860 C A 0.562651 -2.5138e-05
2:221786935 G A 0.035229 -5.4192e-05
2:221795276 G A 0.081822 -9.6456e-05
2:221798712 A G 1.285065 3.1518e-05
2:221799804 G A 0.096201 -3.9239e-05
2:221801685 C T 0.230552 -3.3659e-06
2:221804970 G T 0.443678 -1.1282e-05
2:221805770 A G 0.041211 2.8057e-05
2:221809908 T C 0.964303 -8.0395e-06
2:221810250 C T 0.064347 1.5454e-05
2:221810486 C T 0.130236 5.1485e-05
2:221810656 T C 0.236109 -7.6769e-06
2:221812262 C T 0.054766 -4.6167e-05
2:221812588 T C 1.563602 3.7370e-05
2:221815879 C T 0.086895 2.4906e-05
2:221817032 C T 0.297441 2.6377e-05
2:221818549 C T 0.073419 -3.9276e-04
2:221828465 A G 1.035973 -6.8392e-06
2:221829168 C T 0.074292 1.0321e-05
2:221830817 T G 0.026777 -6.0630e-05
2:221835326 T G 0.413256 -7.0252e-06
2:221839685 T G 0.063441 -4.9346e-05
2:221849591 A G 0.110745 -3.5505e-06
2:221852642 A G 0.080050 1.4450e-05
2:221858610 A G 0.044233 -1.4941e-05
2:221860170 C T 1.037365 -3.3234e-05
2:221861142 G A 0.095980 -5.3122e-05
2:221866088 T G 1.592295 3.8533e-05
2:221874311 T C 0.043217 8.9385e-06
2:221876981 T G 0.416849 -1.0635e-04
2:221877269 C T 0.071335 2.2912e-05
2:221880937 A G 1.588841 3.6881e-05
2:221882655 C T 0.118025 -2.3924e-05
2:221882811 C T 0.215755 8.1334e-05
2:221884669 T G 0.187566 1.7702e-04
2:221898197 C T 0.040948 -2.2408e-05
2:221899444 T C 0.300998 2.9201e-05
2:221913642 T C 1.391603 -2.5788e-07
2:221915452 C T 0.046473 2.1341e-05
2:221918233 G C 0.041364 -3.0593e-05
2:221925633 A G 1.601113 -1.0745e-04
2:221929281 C G 1.478073 -3.2422e-05
2:221938126 C T 0.123683 1.8930e-04
2:221953666 T C 0.030568 2.7248e-05
2:221953841 T C 0.075168 1.5859e-05
2:221960036 G A 0.064571 3.4032e-05
2:221962837 C T 1.198530 -4.5457e-05
2:221967789 C T 0.147221 5.2205e-05
2:221975626 A G 0.024256 8.1641e-05
2:221979806 G A 0.033363 4.2011e-05
2:221980851 A G 1.062082 -1.7583e-05
2:221984728 T C 0.468226 -7.8986e-06
2:221986879 T G 0.102754 7.0253e-06
2:221987040 G A 0.130184 -2.7108e-05
2:221987660 A G 0.179656 2.9176e-04
2:221988945 C T 0.029484 -3.7639e-05
2:222001997 T C 0.026904 -4.2760e-05
2:222013732 C T 1.955296 -2.7877e-05
2:222015677 G A 0.059910 -1.1083e-05
2:222016227 G C 0.140746 -1.7989e-04
2:222016671 C T 0.062682 5.9363e-06
2:222017394 G T 1.716357 6.4215e-06
2:222020347 T C 0.089089 -2.0295e-05
2:222021468 C T 0.092601 -4.9081e-05
2:222026796 C T 0.690521 -9.0839e-05
2:222027144 A C 0.111190 7.6256e-05
2:222035912 C A 0.831880 9.7320e-05
2:222043250 T C 0.307295 -1.0996e-05
2:222047622 T C 0.180730 -1.2058e-04
2:222053859 A G 0.291819 -6.1941e-05
2:222062935 A G 0.427410 -3.0069e-05
2:222065101 C T 0.244782 -6.7430e-05
2:222068942 G A 1.852302 -1.5373e-04
2:222071337 A G 1.799325 -1.0722e-04
2:222072178 C T 0.111673 -5.9616e-05
2:222073903 A G 0.170175 -3.0529e-05
2:222077225 T C 1.973044 -2.0125e-05
2:222083151 G A 0.038287 -4.0890e-05
2:222094515 C A 0.044223 3.6558e-04
2:222098917 A G 0.032016 2.4869e-05
2:222100198 A T 1.539499 8.3892e-05
2:222105141 G A 0.901254 -7.4079e-06
2:222115919 T C 0.029747 -4.9133e-05
2:222117164 A G 0.060429 9.7242e-06
2:222121065 C A 0.025745 2.8348e-05
2:222125965 A G 0.632688 8.4514e-05
2:222137893 A C 0.622071 9.4612e-05
2:222138098 C T 0.058063 -7.8825e-05
2:222139344 T C 0.167874 -3.9542e-05
2:222141379 T C 1.057901 4.3066e-05
2:222144299 A G 0.046781 -1.7659e-05
2:222145264 C T 0.053032 7.8676e-05
2:222145991 T C 0.060579 1.1369e-04
2:222150749 A G 0.109914 -1.0750e-04
2:222152611 C T 0.481712 -2.4095e-04
2:222153932 G A 1.172564 -4.2267e-05
2:222162924 T C 0.087486 3.1276e-05
2:222168218 G A 0.160071 -1.8401e-05
2:222168285 A G 0.030448 4.2459e-05
2:222172363 C T 1.188838 4.8326e-05
2:222173106 T C 0.038842 -6.2627e-07
2:222174705 A G 0.176127 -2.8213e-05
2:222175709 A G 0.172002 -3.6106e-05
2:222185631 G A 0.869735 1.9706e-05
2:222191554 T C 0.044947 -7.8050e-05
2:222193919 C G 0.243302 -2.3391e-08
2:222194279 A G 0.316016 -8.8890e-06
2:222194916 T G 1.300278 8.9661e-06
2:222204827 T C 1.280832 1.2142e-05
2:222205749 A G 1.278632 1.5280e-05
2:222205885 A C 0.036174 6.4564e-05
2:222208451 C G 1.219562 3.5572e-05
2:222210670 G A 0.952862 -5.8030e-06
2:222213686 G T 0.029741 2.6261e-05
2:222218146 T C 0.024983 6.6491e-05
2:222218535 G T 0.606229 3.2816e-05
2:222227393 C T 0.656512 3.2435e-05
2:222227883 T C 0.098784 3.0117e-04
2:222228465 T G 0.171385 -4.2066e-05
2:222235670 A G 0.269956 -6.5824e-05
2:222236015 T C 0.123374 2.0236e-05
2:222260749 C A 1.496259 -3.1846e-05
2:222261724 C A 0.438598 9.9828e-06
2:222264036 C T 0.847988 -1.2235e-05
2:222264309 G A 0.040965 -3.0569e-05
2:222265232 G A 0.057748 -6.3862e-05
2:222266962 T C 0.074123 6.4060e-05
2:222285268 G A 0.058852 1.9468e-05
2:222287869 C T 0.305390 -3.6531e-05
2:222290963 C A 0.071179 -4.1720e-05
2:222292957 G A 0.044986 5.6927e-05
2:222296320 T C 0.899911 2.8492e-06
2:222297107 T C 0.201240 -5.8839e-04
2:222299882 C T 1.516571 2.1126e-04
2:222304672 T C 0.501858 5.4687e-05
2:222319618 C A 0.143508 4.7149e-05
2:222320427 A G 1.502150 2.9824e-05
2:222323904 C T 0.107214 6.0522e-06
2:222325540 C T 0.160204 3.5612e-05
2:222333496 T C 0.149113 -4.4100e-05
2:222337810 T C 1.115779 5.7202e-05
2:222343387 A C 0.394411 -3.8261e-05
2:222345118 C T 0.043626 2.2082e-05
2:222354052 C T 0.036862 6.9745e-06
2:222357410 T G 0.168305 3.4009e-06
2:222367238 T C 0.109359 -3.6239e-05
2:222368985 T C 1.365790 6.9908e-06
2:222372125 G C 0.436498 -2.1337e-05
2:222398337 C T 0.074425 -3.5223e-05
2:222405497 G A 0.284902 3.0954e-06
2:222410368 A G 1.043026 -8.9797e-06
2:222413626 A G 0.057901 -1.2316e-05
2:222426016 G T 0.147773 8.0670e-06
2:222428430 A C 0.063036 -1.2753e-04
2:222432320 C T 0.462831 5.9334e-06
2:222434898 C T 0.367818 4.8159e-05
2:222443821 A C 0.046706 -3.5189e-05
2:222448817 C T 1.170499 1.5867e-05
2:222456469 T A 1.772836 -2.3383e-05
2:222459419 A C 0.322115 -5.8153e-06
2:222471270 G T 0.431159 1.6762e-05
2:222472163 G A 1.774346 -3.2375e-05
2:222474498 C T 0.072270 3.2587e-05
2:222475129 C A 0.220812 -1.8076e-05
2:222476908 T C 0.100771 -1.3093e-05
2:222477607 C A 0.426102 5.8190e-05
2:222485914 C T 0.031133 -3.9966e-05
2:222493429 C T 0.116766 -1.0783e-05
2:222501014 G T 0.499434 6.2718e-05
2:222504146 A G 0.352781 5.3582e-05
2:222504561 A G 0.966569 1.8539e-04
2:222517244 A G 0.437962 4.2537e-05
2:222521168 G A 0.453435 3.2302e-05
2:222526681 T C 0.025158 -7.1224e-05
2:222527701 A C 0.117834 -5.9338e-05
2:222531528 T C 1.373765 1.0642e-04
2:222532542 A G 0.141800 -4.5910e-05
2:222536261 G A 0.168185 -1.6432e-05
2:222545005 A G 0.162661 1.3705e-04
2:222547283 A G 0.175550 -8.0910e-05
2:222550973 C A 0.288622 -2.7351e-05
2:222565455 T C 0.303053 -6.2209e-05
2:222570407 C T 0.111920 -3.9979e-05
2:222601729 C T 0.075451 -4.1934e-05
2:222619222 A G 0.053730 -3.0892e-05
2:222629597 A G 0.128863 -2.7888e-05
2:222630233 C A 1.973586 -3.0532e-05
2:222636691 A G 0.067431 -1.0152e-04
2:222641193 C T 1.202360 1.6353e-05
2:222648242 C T 1.857869 1.6975e-05
2:222653143 T C 0.039004 3.2116e-05
2:222660766 A G 0.255788 3.6770e-05
2:222662254 A C 0.115636 -1.9641e-05
2:222668411 C G 0.262322 -4.4836e-05
2:222681528 G T 0.427907 3.8425e-05
2:222682374 C T 0.798692 1.6595e-05
2:222685565 G A 0.464772 1.1302e-05
2:222686599 A G 0.196959 -2.2470e-05
2:222687576 G T 0.038394 1.5809e-04
2:222688528 G A 0.114867 -6.9839e-05
2:222691040 T C 0.079050 -8.4526e-06
2:222692046 C T 0.451101 4.7358e-04
2:222701222 T C 0.116240 1.5073e-04
2:222703581 C T 0.067018 -6.2719e-05
2:222716428 C T 0.052153 9.1329e-05
2:222719169 A G 0.489881 1.1237e-05
2:222730879 G A 0.192119 -7.6152e-05
2:222742853 C T 0.910521 2.4493e-05
2:222744300 G A 0.230406 1.1229e-04
2:222749154 T G 0.131297 1.4559e-05
2:222750345 A G 0.051069 7.7960e-06
2:222755728 A G 0.434973 -1.1172e-05
2:222766109 G A 0.060790 -2.3744e-05
2:222775360 A C 0.053815 -4.5809e-05
2:222783914 C G 0.282173 -2.3813e-05
2:222784735 C T 0.211918 4.6820e-05
2:222789024 A G 0.129317 -1.0047e-04
2:222796204 G C 0.044551 -2.7875e-05
2:222799918 G A 0.084503 -7.6116e-05
2:222803350 A G 0.424557 -6.5312e-06
2:222811800 T G 0.080199 1.6703e-04
2:222814486 T C 0.071205 2.6675e-05
2:222815785 A G 1.290732 1.7705e-05
2:222820044 A G 0.882861 2.6641e-05
2:222822455 C T 0.021224 6.3275e-05
2:222828022 T G 0.068359 4.4678e-05
2:222828686 C A 0.289229 4.9339e-05
2:222840691 G A 0.243409 4.4993e-06
2:222844845 T C 0.349830 -8.7544e-06
2:222845062 T C 1.331950 3.0273e-05
2:222847966 A G 0.202386 1.6348e-05
2:222858354 T C 1.665730 1.3262e-05
2:222858395 C T 0.050196 1.0973e-05
2:222859340 T C 0.642192 3.8708e-05
2:222860040 T C 0.079310 -6.1073e-05
2:222864832 A C 0.046973 -2.5049e-05
2:222865746 C T 1.478339 4.8681e-05
2:222872562 G A 1.064587 1.4841e-04
2:222880604 C T 0.235453 5.1324e-05
2:222880881 T C 0.080858 -3.5572e-06
2:222881031 A G 0.305691 -1.6572e-04
2:222881081 C T 0.530080 -4.0581e-05
2:222884678 G A 0.093127 -1.3004e-06
2:222894776 G T 1.130995 3.0645e-05
2:222895856 C T 0.047547 -3.9163e-05
2:222898385 G A 0.025976 -5.7295e-06
2:222901335 C T 0.548048 -7.2117e-05
2:222903188 C T 1.179094 2.0363e-05
2:222906079 G A 0.130833 7.7117e-05
2:222922524 G T 0.498408 -6.7660e-05
2:222926680 A G 1.069177 8.3581e-05
2:222927645 C T 0.265120 -6.6589e-05
2:222929512 T C 0.110693 -2.8009e-05
2:222933186 G A 0.123832 8.9528e-05
2:222933377 T C 0.077836 1.0850e-04
2:222935704 A G 0.031010 2.8062e-05
2:222936487 T C 0.060744 -3.3392e-05
2:222936557 T C 0.055463 -3.0797e-06
2:222943520 C A 0.128269 -5.0199e-05
2:222943945 T C 1.077733 2.1564e-05
2:222950830 T C 0.281520 -9.6673e-05
2:222951080 T C 1.362443 -2.1742e-05
2:222952354 C T 0.073322 -8.7929e-06
2:222976134 A G 0.069595 3.7369e-05
2:222977035 A G 1.253841 -1.1917e-05
2:222979877 C A 0.860579 2.4765e-05
2:222983718 G C 1.274331 3.9242e-06
2:222984939 C T 0.279884 -1.5159e-04
2:222985126 A C 0.132819 8.8977e-05
2:222986114 A G 0.397244 -1.4710e-05
2:222986395 T C 1.494055 2.6982e-05
2:222989850 C T 1.411087 -2.6986e-05
2:222992451 A G 0.036606 -1.0510e-04
2:222993012 T C 0.082705 -3.6511e-05
2:222995606 A G 0.074532 -4.9373e-05
2:223001708 T C 0.041520 4.2201e-05
2:223002430 T C 0.051406 5.9000e-05
2:223009465 A G 0.202610 6.9416e-05
2:223011891 C T 1.746101 -1.6613e-05
2:223022007 C T 0.889297 1.1713e-04
2:223025055 T G 0.087226 8.8488e-05
2:223029413 C A 0.407037 -5.3458e-04
2:223039092 G A 0.054818 -1.1174e-06
2:223043911 G A 1.873886 -8.5136e-06
2:223056083 G A 0.403132 -1.0732e-04
2:223059445 T C 0.114653 -1.9733e-05
2:223059484 C T 0.160184 -6.0189e-05
2:223059951 G A 0.839686 4.9632e-05
2:223065470 T C 0.029770 9.8752e-05
2:223068286 A G 1.245090 -9.7366e-06
2:223072493 G A 0.034869 -1.0507e-04
2:223085955 T G 0.085701 -1.6965e-05
2:223093008 G C 0.075133 -1.0218e-05
2:223099107 C A 0.063691 5.9977e-06
2:223099163 G A 0.086535 1.8719e-05
2:223102757 T G 0.921748 5.7913e-05
2:223104305 T G 0.150178 -1.3188e-05
2:223105017 A G 0.408611 1.3346e-05
2:223105846 G A 0.978682 -2.5392e-05
2:223108422 G A 0.199523 4.4266e-05
2:223108704 T C 0.263977 -5.2856e-05
2:223108791 G C 1.130421 -1.1434e-05
2:223109247 T C 1.068813 1.7393e-05
2:223109307 C A 0.111407 -7.5680e-05
2:223109596 T G 0.064438 9.8857e-06
2:223111894 A G 0.061848 -3.8868e-05
2:223113463 G A 0.022399 2.5153e-05
2:223122365 G A 0.250598 7.1956e-05
2:223133829 T C 1.597017 -5.5149e-07
2:223135094 A G 0.305172 9.1395e-07
2:223135983 A C 0.224882 -7.5024e-05
2:223136970 T C 0.452305 -2.9335e-05
2:223138353 G A 0.353797 1.0504e-04
2:223139222 A G 0.198156 2.4517e-05
2:223142924 A C 0.055574 7.5988e-06
2:223150148 T C 0.059540 -2.8547e-05
2:223156587 C T 0.357984 -8.9774e-05
2:223160493 T C 0.052461 2.3081e-05
2:223161997 G A 0.068865 3.1913e-05
2:223162024 G T 1.678761 -1.5045e-06
2:223167213 G A 0.044733 4.2771e-06
2:223167710 G A 1.049916 3.1892e-04
2:223167875 G A 0.417287 4.1724e-05
2:223168272 A G 0.033016 -3.9505e-05
2:223169150 T G 0.271926 3.8648e-05
2:223172412 C A 1.473523 1.1847e-04
2:223181783 C A 0.034379 1.6713e-05
2:223183415 G A 0.926532 4.3452e-08
2:223185695 T C 0.080232 4.2331e-06
2:223188498 T C 0.063974 -3.2487e-05
2:223198167 C A 0.050890 8.6791e-05
2:223201601 A G 0.038667 1.1563e-05
2:223206949 T C 0.041266 1.2922e-05
2:223209331 G A 0.021321 -3.8506e-05
2:223221309 G T 0.212256 4.2051e-05
2:223246297 A G 1.495821 9.5663e-05
2:223253848 T C 0.047174 -7.2028e-06
2:223258096 A G 0.071783 -7.9403e-05
2:223258292 A G 0.352557 3.9712e-05
2:223285117 C A 0.050968 6.0267e-05
2:223294412 G A 0.065035 -6.3774e-06
2:223306987 C T 1.519165 4.9865e-05
2:223309674 A G 0.070929 -1.1344e-04
2:223314000 G T 0.039874 3.2965e-05
2:223319555 A G 0.027738 -5.4408e-05
2:223322196 A G 0.390269 -3.4570e-05
2:223324589 C T 0.640952 6.4862e-05
2:223324953 T C 0.557137 5.7169e-05
2:223325487 G A 0.062484 -4.3178e-05
2:223325919 A G 0.069001 2.9899e-05
2:223327218 A G 0.082413 5.1014e-05
2:223327417 T C 0.905532 9.0908e-05
2:223327609 C T 0.051494 1.5384e-05
2:223331920 T C 0.851114 1.7536e-05
2:223335075 G A 1.056966 1.5586e-05
2:223339154 T C 0.544037 1.2085e-05
2:223340906 G A 0.136929 2.3947e-05
2:223344694 A C 0.549470 9.1436e-05
2:223349997 A G 0.263682 2.9847e-06
2:223350760 A G 0.042360 -8.6788e-05
2:223350906 C T 0.106886 -4.2886e-05
2:223351821 G A 0.060608 4.2431e-05
2:223352414 A G 0.111391 5.7436e-05
2:223354717 T C 0.069245 2.4335e-05
2:223359365 T C 1.321213 7.8378e-06
2:223360730 T C 0.907843 2.2464e-05
2:223361363 A C 0.028306 -1.3611e-04
2:223368629 T C 0.061598 4.4027e-05
2:223369949 T G 1.851504 1.0290e-04
2:223374256 T C 0.717019 3.0264e-05
2:223386557 G A 0.049839 -6.9630e-05
2:223386578 T C 0.049423 -5.0808e-05
2:223388169 C T 0.374647 1.2665e-04
2:223388631 G A 0.745264 3.1113e-05
2:223389692 T C 0.044522 -1.5129e-05
2:223392069 T C 0.049413 -5.4030e-05
2:223395224 T C 0.054194 -8.6582e-05
2:223395932 T C 1.805771 8.6819e-05
2:223396350 G A 0.065619 2.8667e-05
2:223398757 T C 0.065038 5.9799e-05
2:223405326 A G 0.766864 1.6748e-05
2:223405971 A G 0.299154 1.7805e-05
2:223411021 G A 0.453049 2.2209e-05
2:223415918 T C 0.713588 1.5313e-05
2:223423362 G A 1.847914 1.3764e-04
2:223436607 T C 1.715348 1.0938e-04
2:223437776 A G 0.025804 -5.1817e-05
2:223443761 C T 0.298265 2.1228e-05
2:223461218 C T 0.086937 5.3525e-05
2:223462044 T C 0.027248 2.5543e-05
2:223463855 T C 0.117964 -5.2340e-05
2:223471978 G T 0.104127 -1.0526e-05
2:223472857 A G 1.943852 1.2469e-04
2:223473394 C G 0.080917 6.8267e-07
2:223473513 G T 0.049725 5.3060e-05
2:223474697 A G 0.594589 3.7872e-05
2:223477167 A G 0.034204 2.4009e-05
2:223480973 G A 0.051620 -1.1192e-05
2:223484106 A G 0.279401 -8.3149e-05
2:223485788 C T 0.747282 7.9146e-06
2:223488979 A G 0.143573 -9.0071e-06
2:223529658 A G 1.341706 3.8512e-05
2:223533821 G A 0.023834 -4.1814e-05
2:223534495 A G 1.700177 -2.1899e-05
2:223536541 A G 0.029747 -3.4977e-05
2:223544983 T G 0.675720 -1.4250e-05
2:223551039 A G 0.023636 -1.0229e-05
2:223554134 C G 0.086730 7.6343e-05
2:223554275 C T 0.257739 7.3633e-06
2:223557047 G A 0.342573 2.4316e-05
2:223559089 C T 0.437209 -6.4436e-05
2:223563611 T C 0.059822 -6.0938e-05
2:223564559 C T 0.934205 2.9342e-07
2:223567016 G A 1.117525 2.2327e-05
2:223574708 C T 0.273565 2.0503e-05
2:223582400 C T 0.114186 1.9808e-05
2:223592956 C T 1.098629 2.5932e-05
2:223597741 C T 0.107042 -1.5633e-05
2:223599003 G T 1.748522 -4.9660e-05
2:223602254 C A 0.041413 7.1629e-05
2:223608376 A G 0.918502 -4.9685e-05
2:223608407 T C 0.154495 9.8324e-06
2:223611835 C T 0.052870 2.5197e-06
2:223617646 G A 0.020799 6.8803e-05
2:223618156 T G 0.036447 -1.4214e-07
2:223618422 A C 0.133378 -8.3224e-06
2:223620151 T C 0.882523 -3.0262e-06
2:223631940 G A 1.684149 -1.2685e-05
2:223643904 T C 1.589841 1.7588e-05
2:223658212 T C 0.294117 3.8129e-05
2:223661778 T C 0.088680 7.6698e-06
2:223663875 G A 0.557205 -4.9093e-06
2:223668804 G A 0.283572 3.9707e-06
2:223669375 G A 0.811467 -2.2318e-05
2:223690293 G A 0.270774 1.9672e-07
2:223696155 T C 0.103257 1.4506e-04
2:223703857 G A 0.894912 -2.7176e-05
2:223708530 T C 0.265697 3.8038e-05
2:223714729 A G 0.115124 1.5549e-04
2:223715529 G A 1.080787 -9.3477e-06
2:223719972 T C 0.055707 -3.8901e-05
2:223746173 G T 0.030747 6.7906e-05
2:223755038 T G 0.040416 4.7743e-05
2:223767917 G A 0.620562 4.6012e-05
2:223770232 T G 0.035502 4.9531e-05
2:223771053 G A 0.293812 1.0705e-06
2:223772902 T C 0.061968 -4.8086e-05
2:223774907 A G 1.538357 1.4842e-05
2:223778606 A G 0.031643 3.2486e-05
2:223782306 G A 0.805735 -6.1393e-05
2:223793042 A G 0.084620 -5.1843e-05
2:223793480 T C 1.727526 8.0089e-05
2:223804331 T C 0.194732 3.5198e-05
2:223814732 A G 0.075344 -8.8754e-05
2:223816442 C T 0.076269 -4.8823e-05
2:223819997 G A 0.235090 6.1004e-05
2:223819999 C T 1.879459 -1.3243e-05
2:223820025 C T 0.168464 -2.9328e-05
2:223823385 G A 0.557348 3.9544e-05
2:223826312 C T 0.926409 -2.4290e-05
2:223835500 A C 1.889865 -5.8929e-05
2:223844132 A C 0.035009 -2.2109e-05
2:223850322 A G 0.236336 3.5910e-05
2:223859470 G A 0.060543 1.5944e-06
2:223863846 G T 0.026505 -6.9747e-05
2:223864053 G T 0.097882 3.5345e-06
2:223870244 G T 0.389571 3.6549e-06
2:223882932 T C 1.876067 -5.6989e-05
2:223883540 G T 0.125614 1.9443e-05
2:223889156 A G 0.179802 -3.1596e-05
2:223891136 G A 0.126438 1.1411e-07
2:223894276 A G 0.200691 1.3194e-05
2:223895123 C T 1.894214 -5.1149e-05
2:223897917 G A 1.430007 -9.2424e-06
2:223900314 T C 0.026518 1.4568e-04
2:223902530 A G 0.043019 1.4868e-05
2:223907605 A G 0.106925 4.5668e-05
2:223914998 T C 0.075944 1.2278e-04
2:223915499 T G 0.064805 2.2883e-05
2:223916080 T C 1.868713 -2.6694e-04
2:223916682 A G 0.066152 6.8630e-06
2:223917629 T C 1.417780 -9.8869e-06
2:223917983 G T 1.423554 -9.6465e-06
2:223918019 A G 0.066444 1.5478e-05
2:223936738 T C 1.883000 -2.5517e-04
2:223937559 G T 1.789432 -9.2771e-05
2:223942332 C T 0.182054 -1.8122e-04
2:223947573 A G 1.620260 -8.7126e-05
2:223948401 G A 1.101745 -1.3813e-05
2:223956147 T C 0.105662 5.2587e-06
2:223956770 G T 0.087593 7.3337e-05
2:223959108 G A 0.301900 -2.9763e-06
2:223960190 A G 0.156559 -2.8372e-05
2:223963163 T G 0.153164 6.1592e-05
2:223964797 A G 1.268524 -5.1190e-05
2:223979358 A G 0.069875 1.7616e-05
2:223981348 C A 1.888859 -7.6881e-05
2:223981430 A G 0.051909 9.7975e-07
2:223981440 A G 0.037151 -2.9364e-05
2:223981919 T C 0.033808 9.9638e-06
2:223990641 T G 0.044619 3.9483e-05
2:223994128 A G 1.734394 -1.1625e-04
2:224002355 A C 1.891631 -7.6005e-05
2:224009048 C T 1.735890 -2.6173e-05
2:224012136 G A 0.140476 -2.7283e-05
2:224021310 A C 1.374070 -2.0896e-05
2:224023018 G A 0.385430 3.1893e-05
2:224029170 G A 0.095938 2.7380e-05
2:224037343 A G 0.790360 4.0316e-05
2:224038711 A G 0.100063 2.2702e-05
2:224040439 T C 0.075788 -5.3921e-06
2:224062185 C T 0.323407 1.0376e-04
2:224083303 G A 0.094617 6.3228e-05
2:224087227 C T 1.363901 -1.9646e-05
2:224090340 A C 0.046632 -3.0911e-05
2:224092445 T C 1.024661 -1.1361e-04
2:224096286 T G 0.202045 -3.8131e-06
2:224097043 G A 0.036408 -3.6743e-05
2:224102083 G T 0.097558 2.3594e-05
2:224102115 T C 1.816768 1.5118e-05
2:224104660 G A 0.035690 7.3572e-05
2:224115055 G T 0.076343 -3.0158e-05
2:224116596 A G 0.148909 2.4588e-05
2:224117912 G A 0.042461 -1.0267e-04
2:224132235 A G 0.080939 1.2711e-05
2:224141122 A G 0.120950 5.0154e-05
2:224142053 T C 0.044911 3.0626e-06
2:224151643 A G 0.501388 9.2642e-05
2:224154125 A G 0.134235 -1.2849e-05
2:224161668 A G 0.232662 4.3152e-05
2:224168853 T G 0.098856 1.1964e-05
2:224178057 A G 0.034765 7.0848e-06
2:224180502 G A 0.256447 6.8823e-05
2:224182774 G A 1.554585 2.9780e-06
2:224192105 A G 0.380785 2.7933e-06
2:224203859 C T 0.078307 2.0822e-05
2:224204815 T C 0.593814 3.1766e-05
2:224206687 G T 0.335523 -1.2387e-04
2:224211053 A G 0.029975 5.3100e-07
2:224214759 A G 0.930590 -1.5399e-05
2:224226574 C T 0.553238 -1.2181e-05
2:224227624 A C 1.512650 -1.3790e-05
2:224238080 A G 0.057083 -3.2209e-05
2:224241106 C T 0.035775 -2.3364e-05
2:224241813 A G 0.370564 5.0440e-05
2:224244607 C T 1.956796 -1.9172e-05
2:224250150 T C 0.534069 2.4944e-05
2:224251458 T C 0.191714 -1.1529e-05
2:224256932 A G 0.091520 2.3567e-05
2:224258436 T C 0.139911 -1.0021e-04
2:224261994 C T 0.675162 2.6854e-06
2:224274622 A G 0.175115 -3.3098e-05
2:224277669 A C 0.350785 4.4095e-06
2:224283013 C A 0.291105 -3.2199e-05
2:224288079 A G 1.228569 -1.3354e-05
2:224303749 T C 0.144699 1.5948e-05
2:224314448 A G 0.059868 -4.7785e-05
2:224316624 A G 0.668583 -1.0510e-05
2:224322082 C T 0.021308 -5.1371e-06
2:224324204 C T 0.021195 -5.3444e-05
2:224335482 G A 0.040734 -2.5681e-04
2:224338351 T C 1.228111 -1.4512e-05
2:224340533 T G 0.022448 1.3334e-05
2:224343196 C G 0.059401 -9.4265e-06
2:224347748 T A 0.053711 4.0340e-05
2:224359950 C T 0.144835 6.3439e-06
2:224362580 C T 0.764031 3.2636e-05
2:224362937 T G 0.048355 -5.5706e-05
2:224365038 C T 1.204732 -9.4367e-06
2:224365120 T C 0.146234 -2.5088e-05
2:224366149 G A 1.347445 -3.1809e-05
2:224371051 C T 0.427083 -4.5039e-05
2:224375702 T C 0.060511 1.3632e-06
2:224390509 A G 0.031880 -4.7295e-06
2:224394316 T C 0.224626 2.5239e-05
2:224394966 C T 0.095951 4.0226e-05
2:224397461 T G 0.278648 2.3052e-04
2:224403797 C T 0.024333 -1.3626e-05
2:224407821 A C 0.133764 1.3458e-05
2:224410192 G A 0.280241 8.7509e-05
2:224414848 T C 0.574138 8.8618e-06
2:224418871 C A 0.023321 3.3368e-05
2:224424858 T C 0.049180 -1.0568e-04
2:224449334 C G 0.904958 1.4437e-05
2:224451988 G A 0.237404 3.6782e-05
2:224459683 G A 0.037907 -7.0262e-05
2:224462310 A G 0.049381 -8.8638e-05
2:224462714 A G 0.036992 -8.0205e-05
2:224463164 A G 0.144429 1.0482e-05
2:224472212 A G 0.021594 -9.2790e-05
2:224472245 C T 0.078073 -3.3963e-05
2:224472511 G A 0.385904 2.3157e-04
2:224473767 G T 0.169753 -1.1827e-04
2:224476560 A G 0.078781 -8.9640e-05
2:224480259 G A 0.101313 -5.7538e-05
2:224482499 G A 0.113358 3.1647e-05
2:224491279 C T 0.027660 3.0796e-05
2:224496429 T C 0.077918 -3.1934e-05
2:224501906 G A 0.222136 -3.4459e-05
2:224507662 C T 0.101910 -5.0176e-05
2:224512693 A T 0.417248 -4.8919e-06
2:224512860 G A 0.104065 -8.4601e-05
2:224513612 A C 0.797754 -2.5032e-06
2:224520623 C T 0.032863 1.0802e-05
2:224521624 C T 0.096538 -1.0467e-04
2:224529513 T G 0.022198 8.8127e-06
2:224530672 C T 0.032967 4.8878e-05
2:224532665 C T 0.050747 9.4987e-06
2:224533899 A G 1.951729 3.0409e-05
2:224541473 C T 1.343956 -1.1326e-05
2:224552894 G A 1.417712 -3.0469e-05
2:224556644 T C 0.033344 5.5321e-05
2:224561707 C G 1.433493 -4.3087e-05
2:224562229 G A 0.023081 -2.3130e-05
2:224562525 G A 1.376546 -1.5126e-05
2:224564599 T C 0.032237 -3.2590e-05
2:224569975 C A 1.902822 -1.2891e-05
2:224570135 A G 0.056638 7.9009e-05
2:224576402 T C 1.418098 -4.2033e-05
2:224577377 T C 0.020779 1.6931e-06
2:224581753 G T 0.479411 6.8365e-05
2:224582248 A G 1.456395 1.0013e-05
2:224588897 A T 0.089021 -7.9316e-05
2:224590692 C T 0.443366 8.6311e-06
2:224592555 A T 1.948149 3.4831e-05
2:224593151 A G 1.515789 -1.3862e-05
2:224595026 T C 0.566465 -1.0444e-05
2:224595304 A G 0.049456 -1.6584e-05
2:224596785 C T 0.026054 -2.4019e-07
2:224599799 T C 0.044973 -1.7278e-05
2:224600826 G A 0.355017 -9.5751e-06
2:224605193 A G 1.946007 4.1235e-05
2:224605340 T C 1.043853 -6.6065e-06
2:224606976 T G 0.061501 -3.9770e-05
2:224616156 G A 0.384268 8.5692e-06
2:224620594 T C 0.097493 -2.0155e-05
2:224624121 A G 0.077707 -5.4430e-06
2:224630554 A G 0.059329 3.2118e-05
2:224632390 T C 0.063445 1.7698e-05
2:224632797 T C 0.038190 2.4617e-06
2:224635249 A C 0.144196 1.2440e-05
2:224639462 A G 1.187332 -2.2264e-05
2:224641264 T C 0.176582 -1.1654e-06
2:224641569 T C 0.075723 -2.7813e-05
2:224642493 A G 0.021756 -4.5243e-05
2:224642579 C A 0.027115 2.1787e-05
2:224645154 T C 0.091258 1.3395e-06
2:224647136 C T 1.096727 2.0963e-05
2:224649172 T C 0.077168 6.5256e-05
2:224650941 A G 0.117146 -9.1515e-05
2:224652246 G T 1.597540 -6.1633e-05
2:224653766 T C 0.069157 3.1358e-05
2:224660965 G A 0.079284 4.5155e-05
2:224660972 T C 0.883095 -2.0729e-05
2:224668667 A G 0.031659 -1.0971e-05
2:224679975 G A 0.768883 -1.9308e-05
2:224689660 A C 0.173031 -6.6838e-05
2:224690775 G A 0.942196 -5.2257e-05
2:224693528 A G 0.039241 -3.5722e-05
2:224694654 C G 0.259420 -2.5051e-05
2:224697810 C T 0.032311 -4.2247e-06
2:224699709 A G 0.173765 -6.0974e-05
2:224723386 A G 0.370626 5.6017e-05
2:224727978 A G 0.289456 2.3139e-05
2:224732125 A G 1.921336 -2.6579e-05
2:224738114 A G 1.932066 -3.4032e-05
2:224749191 T C 0.047054 -7.9844e-05
2:224751847 C T 0.052309 4.2089e-05
2:224754537 T C 1.932725 -4.7637e-05
2:224761523 A G 0.024901 -4.3746e-06
2:224765511 G A 1.932446 -4.3793e-05
2:224774148 T C 0.835843 2.7969e-05
2:224806545 A G 1.882562 -2.8079e-05
2:224808313 A G 0.869274 3.3727e-05
2:224821216 T C 0.208588 -1.8545e-05
2:224824617 G A 0.287863 5.8562e-05
2:224836191 C T 0.862585 -5.9737e-05
2:224836587 C G 0.047956 3.4528e-05
2:224839615 T C 0.051906 5.4465e-05
2:224846159 T C 1.600370 -6.9131e-05
2:224846548 C T 0.979477 2.4642e-05
2:224852681 T C 1.971509 -7.9389e-05
2:224856502 T C 0.044145 -5.8373e-06
2:224857266 C A 1.369519 5.9126e-06
2:224858093 G A 0.146516 -1.5586e-04
2:224858750 C T 1.397757 1.0938e-05
2:224860058 T G 0.024431 -8.4202e-05
2:224866387 A G 0.187543 -6.7977e-05
2:224866576 A C 0.196569 -4.0147e-05
2:224867078 A G 0.400760 -1.9131e-05
2:224873132 C T 0.073526 -7.4021e-05
2:224873604 A G 0.054120 3.6775e-05
2:224874874 A G 0.465470 3.8335e-05
2:224877561 G T 1.825242 -6.3485e-06
2:224878460 A G 0.034054 3.5055e-05
2:224878569 T C 1.419845 1.2073e-05
2:224883620 A G 0.054805 5.0809e-06
2:224884980 T G 1.506707 3.4668e-05
2:224885290 A C 0.050975 3.7415e-05
2:224890480 T C 0.077755 6.5651e-06
2:224890840 A C 1.104036 5.3907e-05
2:224896162 C T 0.034791 3.6681e-05
2:224897225 T C 1.281851 3.5442e-05
2:224915905 G C 0.144816 -8.2176e-05
2:224920176 T C 0.503150 -3.6272e-05
2:224925060 C A 0.912783 -4.9885e-05
2:224927984 C T 0.021873 2.5049e-05
2:224928024 T C 0.069965 1.1564e-05
2:224932239 T C 0.029562 4.0671e-05
2:224932946 T G 1.878917 1.2801e-05
2:224940352 C T 1.299028 -7.0183e-06
2:224942253 A C 1.859391 4.7589e-06
2:224948946 G T 0.291910 -2.8834e-05
2:224949706 A G 0.036830 -2.2423e-05
2:224951055 C T 0.020747 -3.2888e-05
2:224970482 G T 1.582249 -4.1827e-05
2:224992906 T C 1.745530 -8.9483e-06
2:224994448 C T 0.381425 2.7769e-05
2:224999226 A G 1.154228 1.9188e-06
2:225007484 G T 0.583408 -1.1435e-05
2:225015967 A G 0.035833 -4.1988e-05
2:225016486 A G 1.358162 -3.3001e-05
2:225025162 A C 1.822999 1.0433e-05
2:225039072 G T 0.145669 -5.7328e-05
2:225043382 A G 0.024716 4.4840e-06
2:225047744 C T 0.911998 2.2481e-05
2:225052841 T C 0.022230 1.3958e-05
2:225053301 C A 0.044181 5.5652e-05
2:225056211 A G 0.035181 6.7233e-05
2:225056970 A C 0.121459 3.3924e-05
2:225078351 A G 0.815771 3.2064e-05
2:225080172 C A 0.094922 -8.8972e-05
2:225102677 C A 0.071098 -2.7930e-05
2:225103940 G A 0.237891 1.5867e-05
2:225106992 T C 0.035888 2.1406e-05
2:225107300 C T 0.228738 -3.4361e-05
2:225107638 G A 0.258852 5.5211e-05
2:225119044 A G 0.036511 -6.1883e-06
2:225122028 C G 1.563352 2.6730e-05
2:225124528 T G 0.031146 3.7199e-05
2:225127572 A G 0.129931 1.2206e-04
2:225129317 C T 0.039085 1.0618e-04
2:225130618 A G 0.108772 1.8154e-05
2:225139975 G A 0.256392 3.6409e-05
2:225146016 T C 0.038423 -4.2589e-05
2:225151242 A C 0.460192 -4.9049e-05
2:225159450 C T 0.211078 5.7827e-06
2:225167222 A G 0.460186 -5.0153e-05
2:225174530 G A 0.843889 9.7889e-06
2:225175597 A C 0.033525 1.3998e-07
2:225178128 T C 0.074944 2.0335e-05
2:225192767 T C 0.056661 1.7281e-05
2:225195454 T C 0.103186 2.7500e-05
2:225195536 T C 0.069063 2.9753e-05
2:225204839 T C 0.157198 5.4250e-06
2:225208223 T G 0.115636 2.2893e-05
2:225211505 G A 0.040406 6.2861e-05
2:225212619 C A 0.437563 2.0806e-05
2:225219849 T C 0.291498 -3.7646e-05
2:225230600 T C 0.033639 -3.1555e-05
2:225232765 C T 0.596491 2.2599e-05
2:225234210 C A 0.268037 -2.6249e-05
2:225244352 A G 0.122595 1.5143e-05
2:225244888 G A 0.267301 -1.5199e-05
2:225247730 C T 0.026479 1.4812e-05
2:225255014 C T 0.410114 5.2662e-05
2:225256887 T C 0.047135 -5.1006e-06
2:225260545 T G 0.423064 -3.4626e-05
2:225260677 G A 0.043590 1.2176e-05
2:225265371 T C 0.108262 -6.1474e-05
2:225272619 T C 0.076003 6.9794e-05
2:225275795 A C 0.363329 3.5938e-06
2:225279719 A G 0.045824 2.2635e-05
2:225280766 A G 0.030474 1.0779e-05
2:225281331 A C 0.291514 1.0648e-04
2:225286383 G A 0.829867 1.1806e-04
2:225295654 G A 0.843519 4.9222e-05
2:225298738 T C 0.867424 6.7810e-05
2:225299163 T C 0.915789 5.9088e-05
2:225301598 C T 0.047060 3.6658e-05
2:225305832 T C 1.674763 -8.4933e-05
2:225306709 G A 0.467752 9.7172e-05
2:225308978 C T 1.609114 -5.8382e-05
2:225310582 G A 0.682215 -2.2498e-04
2:225334104 C T 0.632282 9.2515e-05
2:225362478 T C 0.184631 -1.7960e-05
2:225368321 G A 0.893293 6.6812e-05
2:225380370 C T 0.263380 -6.2546e-06
2:225386080 C T 0.124400 1.7190e-05
2:225386544 C T 0.021354 8.4053e-05
2:225420139 C T 0.061689 4.4927e-05
2:225426777 G T 0.020617 -3.8843e-06
2:225435356 T C 1.896921 3.0841e-05
2:225452257 A G 0.052010 -7.0005e-08
2:225462004 G A 0.309856 3.7026e-06
2:225469575 G A 0.040225 -1.1877e-04
2:225473789 C T 0.346620 4.9857e-05
2:225475664 C T 0.218725 1.5427e-05
2:225478400 T G 0.237745 4.1456e-05
2:225479958 G A 0.045135 -3.8703e-06
2:225493558 T C 0.205037 -5.7278e-05
2:225502655 G A 0.045639 1.1563e-06
2:225507349 A G 0.039199 9.0934e-05
2:225518456 C G 0.422035 3.2296e-06
2:225519115 A G 0.070803 5.2925e-05
2:225523685 G T 0.837135 4.9508e-05
2:225530216 T C 0.029004 5.8672e-05
2:225543387 G A 0.064204 -1.9690e-05
2:225547688 G T 0.325620 -7.4896e-06
2:225557392 T C 0.060228 1.1604e-05
2:225558242 C T 1.259222 5.7593e-05
2:225568694 T C 0.088982 6.8292e-05
2:225570845 A G 0.059556 -3.2515e-05
2:225572176 T C 0.034028 4.6024e-05
2:225578418 T C 0.076642 8.7125e-05
2:225582425 G A 0.047829 5.6836e-05
2:225613552 A G 1.276051 1.4398e-05
2:225613899 T C 0.403038 -4.6790e-05
2:225629713 A G 0.065967 -1.0546e-05
2:225633209 T G 0.369905 -8.5635e-05
2:225641615 G A 1.378714 4.7781e-05
2:225643133 C T 0.022272 -4.5140e-07
2:225643831 G A 0.216469 1.9844e-05
2:225649063 T C 0.091670 2.3718e-06
2:225670901 C G 0.253990 1.2225e-05
2:225680268 C A 0.024187 -1.3911e-05
2:225684166 G A 0.254827 2.6147e-06
2:225700881 C T 0.466720 4.4438e-06
2:225726154 C T 0.265691 2.4592e-05
2:225734518 C T 0.021669 7.2024e-06
2:225740514 T C 0.026816 -2.2395e-05
2:225747860 T C 0.029325 8.4397e-06
2:225748300 A G 0.154501 -5.6852e-06
2:225751189 A G 0.048199 5.0246e-06
2:225769259 G A 0.021166 2.6388e-05
2:225771867 A G 0.073662 -4.0431e-05
2:225774887 T C 0.111225 7.8973e-05
2:225793868 G A 1.272708 2.0141e-05
2:225799107 G A 0.710927 -7.2739e-05
2:225801525 T C 0.032451 -7.4042e-05
2:225803555 A G 0.561191 2.0130e-04
2:225809668 T C 0.037719 -9.0371e-05
2:225811581 A T 0.568987 -6.8672e-05
2:225811592 A T 0.259602 -5.4294e-05
2:225813899 A G 0.140155 -9.2016e-06
2:225815567 T C 0.029225 6.1601e-05
2:225817668 T C 1.273201 2.2879e-05
2:225820282 C T 0.097058 2.3849e-05
2:225824336 G A 0.045879 -6.0845e-05
2:225828494 C T 0.031468 5.2673e-05
2:225835800 A C 0.263149 1.2901e-06
2:225837342 C A 0.041422 -3.2939e-05
2:225839256 A G 0.088882 3.3162e-06
2:225840035 A C 0.626193 5.7548e-05
2:225840782 T C 0.860027 -8.4080e-05
2:225841197 T G 0.101326 -4.0015e-05
2:225843945 T C 1.460832 -1.0868e-04
2:225846014 A C 0.041968 -1.0755e-05
2:225846529 T C 0.104718 1.7661e-04
2:225848579 C T 1.463581 -1.2841e-04
2:225851064 G A 0.233412 2.4955e-05
2:225851816 C G 0.726730 -4.1058e-06
2:225852943 G T 0.055389 -4.0405e-05
2:225856712 G C 0.070696 -3.3939e-05
2:225864128 C A 0.101287 -4.7072e-05
2:225866915 T C 0.064480 -3.0724e-06
2:225867677 A C 0.094597 -1.0049e-04
2:225887086 A G 0.462182 -7.2625e-06
2:225890593 G A 0.052156 1.4254e-04
2:225892985 C T 1.591418 3.0237e-05
2:225896014 A G 0.434262 3.5499e-06
2:225898467 G A 0.098022 -2.7105e-05
2:225928691 C T 0.612081 -7.4178e-06
2:225930867 T C 0.063432 -1.8284e-05
2:225936588 C A 1.561473 6.6007e-05
2:225937079 T G 0.021065 -1.1427e-04
2:225938996 C T 1.470670 1.0118e-04
2:225944426 C T 0.057138 1.0153e-04
2:225944586 C T 0.981431 5.5331e-05
2:225944686 T C 0.478992 3.6397e-05
2:225946057 G T 0.383242 6.3147e-06
2:225951253 A G 0.051465 -2.5209e-05
2:225951978 G A 0.047709 1.8125e-05
2:225954460 G A 0.167575 3.0470e-06
2:225957905 T C 0.135838 1.8098e-05
2:225966322 C G 0.039524 2.3731e-04
2:225969665 G A 0.497954 -1.7118e-04
2:225976861 T C 0.064792 9.2255e-07
2:225978972 T C 0.258229 -2.2193e-05
2:225987420 T C 0.635742 -3.4556e-04
2:225988922 G A 0.689940 -3.1757e-05
2:225989485 A G 0.038105 1.8779e-04
2:225997487 C T 0.153492 4.6607e-05
2:225998468 A C 1.498080 -3.2021e-05
2:225999793 T C 0.853097 -7.5899e-05
2:226021410 C T 0.044989 -1.5184e-05
2:226029598 A G 0.036524 -1.4515e-05
2:226030081 A G 0.383252 2.4672e-06
2:226030707 C G 0.095617 -1.4043e-06
2:226037824 G A 0.725257 -5.4931e-05
2:226043526 G A 1.147675 -3.9239e-05
2:226045190 G A 0.065035 -4.9716e-05
2:226053521 A G 1.884818 1.8908e-05
2:226064714 T G 0.026930 -4.9933e-05
2:226072606 C A 0.620958 -1.1043e-04
2:226073877 A G 0.579766 1.4333e-05
2:226081521 G A 0.025456 2.7986e-05
2:226089011 G A 0.715010 -9.1620e-05
2:226090732 C A 0.067856 7.7336e-05
2:226094887 G T 0.030494 -4.6468e-05
2:226095622 T C 0.061773 -9.7875e-05
2:226099671 C T 0.048167 1.8683e-05
2:226100108 T G 0.088466 1.3946e-05
2:226100628 A G 0.376020 -1.8365e-05
2:226114211 G C 0.475509 -2.9286e-05
2:226115446 A G 0.918795 -3.4343e-05
2:226117359 C T 0.093870 -5.4972e-05
2:226142508 T C 0.672890 1.6994e-06
2:226147473 A G 0.021815 -3.4092e-05
2:226148202 G A 0.510063 -5.5695e-05
2:226148774 T C 0.053451 -6.1983e-05
2:226157141 A G 0.123433 -1.2794e-04
2:226161301 T C 0.066093 -5.1767e-05
2:226165840 T C 0.034398 6.1554e-05
2:226172486 T C 0.171957 -3.3683e-05
2:226185215 G A 0.662883 -4.3092e-05
2:226189979 G C 0.024207 -6.8233e-05
2:226190871 A G 1.416073 8.1580e-05
2:226199576 A G 0.285565 4.1712e-04
2:226201128 C T 0.090871 -3.7766e-06
2:226206662 G A 0.382966 2.0033e-05
2:226213478 T G 0.049163 -2.6424e-05
2:226221710 A G 0.536572 -1.7820e-05
2:226229864 T C 0.062481 -8.1609e-05
2:226235505 C T 1.212542 1.5065e-05
2:226237910 T C 0.886298 4.2421e-05
2:226241629 T G 0.109255 2.7657e-05
2:226241726 T C 0.125520 4.2823e-05
2:226245229 T C 0.045866 3.7402e-05
2:226254785 T G 0.090417 -5.1797e-05
2:226255655 C T 1.579633 7.1741e-05
2:226273689 C T 1.629079 4.4002e-05
2:226283792 G T 0.195492 7.6558e-05
2:226289739 A G 0.121148 -2.0816e-04
2:226291292 A G 0.031851 1.3497e-04
2:226299309 T C 1.530495 9.9778e-05
2:226302613 A G 0.080949 8.5889e-05
2:226314628 T C 0.086853 4.6802e-05
2:226317818 C T 0.772025 1.0102e-06
2:226320082 C T 0.100787 -7.0380e-05
2:226324771 C A 0.031283 -3.9098e-06
2:226329323 A G 0.066720 1.1899e-05
2:226329419 A G 0.155832 -3.9821e-04
2:226330733 A G 0.057826 -3.8747e-05
2:226336413 T C 0.046703 -3.0746e-05
2:226341446 C T 0.039222 -2.8905e-05
2:226360417 A G 0.590363 -9.3347e-04
2:226360771 G T 0.265376 2.1869e-05
2:226375028 C T 0.618520 -1.0139e-04
2:226397681 G A 0.445294 1.1446e-04
2:226400141 A C 0.020348 -4.0912e-05
2:226400211 A G 0.084870 4.6528e-05
2:226400345 A G 0.140716 5.9705e-05
2:226416525 G A 0.037349 -6.9967e-05
2:226428946 G A 0.196336 1.9492e-06
2:226431397 C T 0.309356 -7.1794e-05
2:226439746 C T 0.137493 1.0957e-05
2:226441073 G A 1.893754 -8.8419e-05
2:226446404 G A 0.201042 1.0396e-04
2:226447735 T C 1.308645 -3.0417e-04
2:226459664 C T 0.019903 -4.1420e-05
2:226460340 A C 0.848868 7.5283e-05
2:226478077 T G 0.061056 2.9191e-06
2:226482672 A G 0.280157 8.0009e-06
2:226487833 G A 1.078648 -2.0415e-04
2:226490511 A G 0.038579 -8.4999e-05
2:226495709 G A 1.894766 -8.3331e-05
2:226496972 T C 0.287548 2.2500e-07
2:226505159 G A 0.472033 -2.9251e-05
2:226505676 C T 0.436875 3.0296e-05
2:226507874 C T 0.024911 -2.0286e-05
2:226510457 A C 1.953787 -5.6186e-05
2:226514448 C T 0.378513 3.1034e-05
2:226515698 G A 0.367276 -1.3823e-04
2:226528041 T C 0.034019 1.2812e-05
2:226530787 T C 0.041393 4.8005e-05
2:226555103 T C 0.142326 4.7651e-05
2:226565844 T C 0.629157 2.3745e-04
2:226567401 C T 0.112475 -2.3233e-05
2:226586719 G A 0.038102 -5.3174e-05
2:226587668 T G 0.045512 2.7248e-05
2:226591434 C T 0.143173 3.1332e-05
2:226592673 T C 0.043204 -8.0987e-05
2:226597693 G A 0.094296 5.2327e-05
2:226599702 G A 0.076937 1.3701e-04
2:226610333 G A 0.114212 -2.5206e-05
2:226615365 A C 0.022922 -4.1555e-05
2:226617266 C T 0.037683 -4.9944e-05
2:226622221 A G 0.065425 5.5101e-05
2:226622879 T C 0.120395 5.4273e-05
2:226624664 A G 1.869492 -9.6067e-05
2:226629084 C T 1.255317 -7.2151e-05
2:226631165 G A 0.314250 2.7467e-05
2:226631816 G T 0.105396 6.7813e-05
2:226632146 C T 0.521550 -2.0602e-05
2:226636274 G A 1.705172 -2.4479e-05
2:226636943 C T 0.049115 2.0770e-05
2:226639419 A G 0.092497 -5.4898e-06
2:226644649 G A 0.021698 -3.0884e-05
2:226650264 C T 0.093432 2.9792e-05
2:226655383 A G 0.157461 1.5948e-05
2:226655503 C T 0.029092 -8.8284e-06
2:226655535 G A 0.079112 2.6448e-06
2:226659785 G T 0.037352 -8.9929e-05
2:226667194 T C 0.495970 -2.9743e-05
2:226672288 C T 1.424661 1.4377e-05
2:226680123 T C 0.095808 1.5795e-05
2:226682663 T C 0.065921 8.3433e-05
2:226684152 G A 0.057151 -2.3781e-05
2:226687341 C A 0.409293 -3.1352e-05
2:226700471 A G 0.555400 -3.6417e-04
2:226710150 A G 0.027427 6.7936e-06
2:226711445 T C 0.093585 8.3721e-07
2:226731955 A G 0.162323 3.1962e-04
2:226741815 C A 0.308934 -5.6936e-04
2:226747566 A G 0.022139 -2.3054e-06
2:226757724 A G 0.025917 5.2394e-06
2:226761160 C T 0.120249 1.6428e-05
2:226761239 T A 0.044149 -8.6872e-05
2:226769705 C T 0.116623 -1.0505e-05
2:226780772 T G 1.227011 4.1871e-05
2:226794576 C T 0.041825 1.2308e-04
2:226809036 A G 1.446164 1.4606e-04
2:226813902 C T 1.754813 8.5537e-07
2:226816224 C T 0.050462 7.6341e-05
2:226816897 C T 0.075178 3.9704e-05
2:226820608 A C 0.146367 1.0603e-06
2:226827715 T C 0.029114 -3.6606e-05
2:226839312 G A 0.061994 -1.7478e-05
2:226844332 G A 0.087509 -3.1346e-05
2:226845095 A G 1.905672 -4.6649e-05
2:226845877 C T 0.022373 -7.1926e-05
2:226846611 T C 0.288106 3.2791e-05
2:226855425 C T 0.298619 1.3268e-05
2:226857165 C T 0.032857 2.2868e-05
2:226865739 T G 0.037391 -6.2958e-05
2:226869597 A G 0.026368 -7.7032e-05
2:226870869 A C 0.170824 -6.8179e-05
2:226875241 A C 0.033889 7.9510e-06
2:226886153 T C 1.747140 -1.0915e-04
2:226895738 G T 0.089651 -1.2241e-05
2:226897273 T C 0.035018 4.9366e-06
2:226899712 A C 1.695685 -2.9265e-05
2:226903462 A G 0.028764 -1.9281e-05
2:226916511 T C 0.036537 -2.9527e-05
2:226920277 A G 0.021347 3.8278e-05
2:226925810 G A 0.075301 4.9499e-05
2:226935636 T C 0.447709 -8.2632e-06
2:226940969 T C 0.120586 3.4654e-05
2:226941190 T C 0.974433 2.5397e-05
2:226968235 T C 0.049280 4.9919e-06
2:226969789 G A 0.552982 1.4673e-05
2:226970735 C T 0.551921 1.3516e-05
2:226982659 C T 0.114945 4.9630e-06
2:226986614 C T 0.062860 -3.3763e-05
2:226993313 G A 0.336176 -9.3447e-06
2:226997537 C T 0.049381 5.8272e-06
2:227000986 A G 0.520550 -3.3455e-05
2:227002099 T C 0.032571 -1.0709e-05
2:227003483 T C 1.044980 -1.1123e-05
2:227012623 C T 0.408666 -5.6777e-06
2:227013050 A G 0.056518 8.0903e-05
2:227016204 T C 0.094795 3.6185e-05
2:227020653 G A 0.679888 -2.7630e-05
2:227021967 T C 0.042136 8.1930e-05
2:227037916 T C 0.062049 -5.3016e-05
2:227040849 G A 0.052120 -2.6015e-05
2:227043040 A G 0.137075 3.6733e-05
2:227044268 A G 0.266304 -3.4660e-05
2:227050569 C T 0.025304 7.9914e-05
2:227054596 C T 0.025940 -3.4912e-05
2:227057578 A G 0.094055 7.4448e-05
2:227058243 A C 0.021951 -4.3292e-05
2:227058980 T C 0.085750 -2.8566e-06
2:227070092 T C 0.063695 1.1307e-05
2:227093585 C A 1.304640 6.6621e-05
2:227099150 T C 0.032185 -1.6717e-04
2:227099180 T C 1.293731 1.1555e-04
2:227100698 T G 1.294909 1.1934e-04
2:227113668 C T 0.310297 -5.4726e-05
2:227116365 G A 1.293312 1.3100e-04
2:227121399 C T 0.046560 7.1318e-05
2:227123798 A C 0.047193 7.9373e-05
2:227125254 A G 1.272633 1.7729e-04
2:227129623 A G 0.279982 1.1177e-04
2:227177236 A C 0.986251 3.4278e-05
2:227179630 G C 1.276411 1.2184e-04
2:227182519 C A 0.330927 1.9357e-04
2:227184231 T C 0.078541 -5.8647e-05
2:227184438 G A 0.146598 -5.7516e-05
2:227184743 T C 0.028751 2.0895e-05
2:227190985 T G 0.163807 9.6969e-06
2:227193998 T C 0.070358 5.2982e-05
2:227198983 A G 1.103387 3.8264e-04
2:227202252 A G 0.406715 -1.9503e-04
2:227209756 A G 0.574225 -1.3463e-04
2:227215854 A G 1.680076 -3.0726e-04
2:227234636 A G 0.501803 -1.3164e-03
2:227241327 C A 0.586702 3.3779e-05
2:227253078 T C 0.068894 1.4867e-05
2:227263540 G C 0.221867 2.0271e-06
2:227270493 C A 0.046421 -1.3550e-04
2:227271548 C T 0.105029 1.1551e-04
2:227275772 T C 0.040234 -1.1635e-05
2:227291268 C T 0.545585 1.8220e-04
2:227299540 A G 1.702871 2.2460e-05
2:227304650 T C 0.085032 1.8058e-05
2:227309737 G A 0.057800 1.7884e-05
2:227310218 G A 0.125731 1.2978e-04
2:227312391 A C 0.303673 -2.2235e-05
2:227316948 G A 0.321862 -5.5354e-05
2:227328883 C T 0.020860 5.1640e-05
2:227332615 A G 1.002996 4.1158e-05
2:227342352 A G 0.070907 -9.7438e-06
2:227348128 T G 0.063500 -4.7298e-05
2:227353803 C T 0.048995 -3.3861e-06
2:227355138 T C 0.042529 1.7941e-04
2:227356771 T C 0.050475 -1.2092e-04
2:227357749 T C 0.034454 6.7631e-05
2:227360822 A G 0.501267 -7.8257e-06
2:227376088 A T 0.999507 -1.6260e-05
2:227376986 T C 0.037047 -1.1210e-04
2:227391678 T C 0.045580 -2.4064e-05
2:227395509 A G 0.884500 -9.6101e-05
2:227401319 T C 0.045538 2.0155e-05
2:227402018 T C 0.132001 1.6436e-05
2:227411359 C A 1.917857 -3.8277e-05
2:227415900 C T 0.389227 -7.7387e-06
2:227418826 T C 0.887424 3.8461e-05
2:227423777 C T 0.052156 -9.2664e-06
2:227424394 T C 0.060358 -6.5773e-06
2:227432257 A G 0.084750 8.6777e-04
2:227436479 A G 0.093241 -3.5374e-05
2:227446101 G A 0.157714 2.3610e-04
2:227446230 G A 0.104523 1.1735e-05
2:227449269 T C 0.038095 7.3593e-05
2:227449695 G A 0.727467 5.1927e-06
2:227449782 G T 0.224058 -4.8864e-05
2:227456715 A G 0.040786 -4.0031e-05
2:227460210 G A 0.028800 -1.1465e-06
2:227466089 T C 0.031104 -5.1523e-06
2:227486298 T C 0.089242 7.7597e-05
2:227488439 C T 1.883383 -1.4714e-05
2:227497661 T C 0.044139 -5.1561e-05
2:227503120 A G 0.022344 6.0587e-05
2:227518448 A C 1.918240 -3.9102e-04
2:227520467 T C 0.124916 1.0994e-04
2:227521599 T C 0.049358 -1.0514e-04
2:227523774 T C 1.179354 2.7994e-05
2:227525535 G A 0.029997 -2.9843e-05
2:227528328 T C 0.194404 -5.5951e-05
2:227528883 T C 0.942680 -2.5336e-04
2:227531652 T C 0.035703 2.7153e-06
2:227532885 A G 1.110602 -3.6277e-05
2:227535983 A G 0.079294 6.9387e-05
2:227537342 A G 0.031730 2.0386e-05
2:227541481 C T 0.116497 -2.9357e-05
2:227542062 T C 0.273614 -1.5170e-04
2:227543573 G T 0.243483 9.4077e-06
2:227546916 C G 0.078722 -1.3102e-04
2:227547990 A G 0.022412 -6.6093e-06
2:227555534 G A 0.939067 -1.2208e-07
2:227555875 G A 0.219500 8.0186e-05
2:227559414 G A 0.400166 1.1711e-05
2:227559824 C T 0.047443 -8.4761e-05
2:227561224 C T 0.177539 -5.5559e-05
2:227561488 T C 0.094432 2.1758e-05
2:227561738 C T 0.468489 4.3197e-05
2:227562139 G A 0.754384 7.0863e-07
2:227564025 T G 1.185618 -4.9863e-06
2:227564527 T C 1.681543 -9.6939e-06
2:227565431 G A 0.069787 5.2443e-05
2:227571630 T C 0.032214 -6.1796e-05
2:227573256 A G 0.212194 -9.6775e-06
2:227573379 A G 0.065856 -3.7683e-05
2:227574116 T C 1.614752 -2.6073e-05
2:227574207 T C 1.956091 -6.1326e-05
2:227575441 C T 0.237459 -4.8820e-06
2:227578044 A C 0.066807 4.1716e-05
2:227578572 C A 0.169785 -3.0591e-05
2:227589780 G A 1.517285 -3.1076e-05
2:227610241 A G 0.127827 3.2810e-05
2:227614005 T C 0.088554 9.6136e-05
2:227615439 T C 0.112462 1.8027e-05
2:227621296 A G 0.030857 1.3068e-06
2:227625210 A G 0.066434 -2.2275e-05
2:227626592 A G 0.088460 4.2269e-05
2:227631947 G C 0.096090 1.4844e-05
2:227632548 G T 0.087463 6.8866e-05
2:227632652 G A 0.044963 -3.7450e-05
2:227636250 C T 0.054162 -5.4262e-05
2:227637298 A C 0.038543 7.4316e-06
2:227647181 A G 0.046615 -8.1562e-05
2:227649559 G A 0.021026 -3.4222e-05
2:227652189 C T 0.032834 1.9441e-05
2:227652802 C T 0.128159 5.2773e-05
2:227661003 G C 0.029923 2.5936e-05
2:227661043 C T 0.162018 6.1168e-05
2:227661921 G C 0.045012 3.3874e-05
2:227662753 T C 0.134897 -3.0438e-05
2:227666657 C A 0.070095 -6.8786e-05
2:227668401 G A 0.047164 -1.2519e-05
2:227669041 A G 0.029640 3.1466e-06
2:227669542 G A 0.474036 -5.7642e-05
2:227679451 C T 0.155144 1.7156e-05
2:227700818 T C 0.716970 2.0604e-05
2:227704551 A G 0.171197 -1.0892e-04
2:227710879 A G 1.839283 -1.0442e-06
2:227712389 A G 0.091060 -6.0295e-05
2:227714868 T G 0.066927 2.3277e-04
2:227727541 A G 0.027725 -9.1639e-06
2:227740599 A G 0.101663 -5.9456e-05
2:227742840 T C 0.047190 4.1556e-06
2:227745227 A G 0.246073 7.2092e-05
2:227745650 C A 0.046914 -8.9633e-05
2:227755109 T C 0.028851 -1.8561e-05
2:227755334 T G 0.085418 1.3290e-04
2:227759890 T C 0.088836 -2.2689e-05
2:227767102 A G 0.118519 -2.1341e-05
2:227773466 C T 0.801120 -2.4785e-05
2:227780266 C G 0.720576 2.8756e-05
2:227793588 T C 0.051530 1.5594e-05
2:227822704 A G 0.083536 8.1697e-05
2:227831135 T C 0.039339 2.4580e-06
2:227835462 C T 0.068424 2.1460e-05
2:227842073 T C 0.022542 1.0807e-05
2:227853157 A G 0.043905 -6.8313e-07
2:227856485 A G 0.054116 3.1821e-05
2:227862291 G A 0.053905 5.4954e-05
2:227867719 A G 0.814567 -2.0953e-05
2:227871200 T C 0.021773 -1.8446e-06
2:227872995 C T 1.002652 -3.6663e-05
2:227882459 T C 0.090449 1.2913e-05
2:227886773 G A 0.836291 -3.2389e-05
2:227886925 T C 0.835223 -3.3655e-05
2:227892720 T C 0.841591 -1.2510e-05
2:227893902 T G 0.028131 -1.7136e-05
2:227911849 C T 0.025525 -5.0259e-05
2:227912951 C T 0.256090 -7.1374e-06
2:227915832 A G 0.955030 -3.5147e-05
2:227915847 T C 0.040621 3.5901e-05
2:227915924 C T 0.189435 -2.8219e-05
2:227922321 G A 0.175410 -1.8757e-05
2:227922454 A G 1.196349 -3.5096e-05
2:227924774 T C 0.257534 -6.7889e-06
2:227925991 T C 0.143031 -9.2225e-05
2:227946893 G C 0.070806 2.1788e-05
2:227948746 A G 0.600727 -6.4930e-06
2:227950021 T C 0.764021 -4.8892e-06
2:227951300 G A 0.086408 1.0337e-05
2:227954599 A G 0.989153 -2.4943e-05
2:227956067 C T 0.982009 -3.2351e-07
2:227956798 T C 0.029118 6.0456e-05
2:227959365 G A 0.064957 -1.1939e-05
2:227959973 A G 1.489063 4.8473e-06
2:227962226 A G 0.094263 -2.4137e-05
2:227962467 A C 0.086087 -5.3821e-05
2:227967023 G T 1.302553 3.7121e-05
2:227970914 C T 1.262111 4.4334e-05
2:227971876 T C 0.106776 -5.7258e-06
2:227973193 A G 0.093202 6.3370e-05
2:227973892 C T 0.146984 2.9051e-05
2:227974069 T C 0.034051 -7.2501e-05
2:227974113 G A 1.279437 3.2335e-05
2:227975934 G A 0.073552 -3.3638e-06
2:227978032 A G 1.120924 3.7750e-05
2:227983891 C T 0.106613 3.5735e-05
2:227986406 C T 1.419345 -2.3511e-05
2:227992686 C A 1.917308 -5.7837e-05
2:227995068 C T 0.812931 6.9673e-05
2:227996875 G A 0.119797 -2.3730e-05
2:227998124 A G 0.046742 -1.9798e-06
2:227999455 A G 0.021490 3.3194e-06
2:228002144 C T 0.962778 7.4817e-05
2:228010545 C T 0.134595 1.2550e-05
2:228017587 C G 1.145371 -1.6083e-04
2:228018960 G T 0.050884 -6.5034e-05
2:228024138 A C 1.086632 -2.6853e-05
2:228026767 C T 0.045048 -5.5227e-05
2:228028481 A G 0.095643 1.8305e-05
2:228029843 T G 0.055097 -7.4005e-05
2:228030362 T C 0.597952 4.1070e-05
2:228043161 T C 0.257291 -6.2473e-05
2:228044558 A G 0.320060 -1.3759e-04
2:228045318 T C 0.025443 -3.0125e-05
2:228051846 A G 0.965572 -3.3041e-05
2:228053906 G A 0.023240 -7.6613e-06
2:228056218 A G 0.266486 1.2654e-05
2:228056368 A G 0.092413 -3.2778e-05
2:228056820 T C 0.068894 9.4423e-06
2:228057217 T C 0.128249 -1.5525e-05
2:228057885 C T 0.060267 -1.2569e-05
2:228058016 A G 0.689963 1.1300e-05
2:228058913 T C 0.740707 8.0182e-06
2:228059487 C T 1.270498 -2.0975e-06
2:228062729 C T 0.129392 4.7258e-06
2:228062790 G T 0.752881 -2.7044e-07
2:228062952 A G 0.538113 3.5289e-05
2:228064346 A G 0.116140 -2.5465e-05
2:228064983 C T 0.353537 1.8533e-05
2:228069010 G A 0.756965 4.2736e-07
2:228072227 G A 0.346776 1.2759e-05
2:228074630 G A 0.604330 1.0854e-05
2:228077585 C T 0.046930 5.4433e-06
2:228079814 A G 1.899794 8.8940e-05
2:228081435 C T 0.147477 7.7046e-07
2:228084161 C T 0.033610 -3.4905e-06
2:228084574 A G 1.166345 2.7907e-05
2:228087067 C T 0.232126 -6.1314e-05
2:228087479 G A 0.036664 9.3192e-06
2:228088011 C T 0.027420 -5.0635e-05
2:228088482 G T 0.185248 -7.3132e-06
2:228093667 G A 0.383622 1.1145e-05
2:228099477 T C 0.042435 6.0173e-05
2:228101056 G T 0.186144 -5.4463e-05
2:228101100 C A 0.168708 -2.1294e-05
2:228102922 A G 0.763566 4.8935e-05
2:228103909 T G 1.642143 1.3198e-04
2:228106563 G C 0.269102 -4.4499e-05
2:228108463 G A 1.660624 1.4186e-05
2:228113175 G A 1.690537 -1.3327e-05
2:228113422 A C 0.272877 -3.0984e-05
2:228116391 A G 0.043454 1.2919e-04
2:228118403 G T 1.622639 -6.2823e-05
2:228118508 A G 0.523978 1.0223e-05
2:228119461 A G 0.156101 -5.7520e-05
2:228122606 C T 0.449861 -1.4628e-05
2:228123661 G A 1.015275 1.3787e-05
2:228131169 G A 0.144501 -6.6033e-05
2:228135631 T C 1.004119 9.7429e-05
2:228141494 A G 0.303822 8.4138e-06
2:228147093 G A 0.038683 -1.7697e-05
2:228156567 A G 0.067596 -1.9928e-05
2:228160853 T C 0.034924 -8.4348e-05
2:228162641 T C 0.073049 5.0823e-05
2:228163453 A C 0.068515 -8.5593e-05
2:228170200 T G 1.830228 1.2955e-04
2:228171745 T C 0.044817 1.5022e-04
2:228171971 T C 0.140460 1.0854e-05
2:228173636 G A 0.024580 -2.4463e-07
2:228189920 T C 0.069884 -6.3015e-05
2:228194481 T G 0.799708 1.0542e-04
2:228198773 G A 0.651964 -3.0988e-05
2:228199020 T C 0.086503 6.2016e-05
2:228200605 G A 0.031786 -8.3993e-05
2:228213060 A G 0.043896 1.0154e-04
2:228221280 C A 0.721774 -6.9253e-05
2:228229469 T C 0.028264 1.0657e-04
2:228240175 A C 0.619815 -7.9930e-05
2:228240198 G C 0.402652 5.3975e-06
2:228240766 G A 0.359785 -6.6013e-07
2:228241621 C A 0.258930 -3.0676e-05
2:228243247 G A 0.061887 6.9982e-05
2:228244107 T C 0.170587 1.9503e-05
2:228245607 G A 0.183320 2.3140e-05
2:228251691 A C 0.190604 2.0365e-06
2:228253249 C A 1.180253 -2.8273e-05
2:228255420 T C 0.041094 1.1507e-04
2:228262455 T C 0.029566 1.3508e-05
2:228264306 A G 0.038076 1.4187e-04
2:228266077 T C 0.291475 -8.9697e-06
2:228266719 T C 0.081634 5.0057e-05
2:228266997 C T 0.185050 -8.8176e-05
2:228270964 T C 0.256710 -8.0673e-05
2:228272364 T C 0.177244 1.7766e-05
2:228282365 C T 0.330934 3.9725e-06
2:228286405 G T 0.195122 2.1000e-05
2:228286727 T C 0.078998 -2.1717e-05
2:228286829 T C 0.079849 -3.0536e-05
2:228288754 A G 0.830591 2.9408e-05
2:228296144 T C 0.143352 -1.9128e-05
2:228310666 A G 0.044847 5.5015e-05
2:228312330 G A 1.197134 -2.6801e-05
2:228325544 G T 1.629384 5.1567e-05
2:228331057 T C 0.055324 1.7841e-04
2:228340522 C T 0.042192 -8.3998e-05
2:228343656 C T 0.044886 4.8763e-05
2:228349898 G A 0.030432 7.6201e-05
2:228352446 T C 0.057521 -3.4107e-05
2:228353071 T G 0.906311 -8.9057e-06
2:228354828 G A 1.302533 -1.8019e-05
2:228355418 T C 0.175082 -9.6620e-06
2:228361707 T C 0.092458 3.5608e-05
2:228377952 G A 0.069365 1.1350e-04
2:228385631 G A 0.047992 -8.0216e-06
2:228388517 C T 0.024148 -4.1985e-05
2:228398422 G A 0.175900 2.5843e-05
2:228423689 A G 1.244389 -9.8871e-06
2:228439360 T C 0.041740 -6.5235e-05
2:228452592 A G 0.063805 -2.6052e-05
2:228459720 T C 0.300355 2.9163e-05
2:228466247 G A 0.035126 -3.8696e-05
2:228466793 T C 1.395436 4.2101e-06
2:228467598 C G 0.192853 -7.5924e-05
2:228470122 C A 0.616670 -9.1432e-06
2:228474038 G A 0.073935 7.4903e-06
2:228475472 A C 1.856155 1.6693e-05
2:228475552 G T 0.520515 1.6801e-06
2:228476140 T C 0.594609 6.4740e-07
2:228476253 G C 1.808481 8.4682e-07
2:228478189 A G 0.036651 -5.0986e-05
2:228481316 C T 0.090595 -2.7903e-06
2:228481419 T C 0.127610 -2.7887e-05
2:228484794 C T 0.183349 1.3077e-04
2:228486391 G A 0.133955 -4.7616e-05
2:228489184 A G 0.355491 1.4024e-06
2:228493211 A G 0.546046 -9.0041e-05
2:228493990 T C 0.229319 9.0326e-05
2:228504222 T C 0.405047 -4.2764e-05
2:228506119 A C 1.742758 -7.1833e-05
2:228507079 T C 0.264292 6.9471e-05
2:228509049 G A 1.427683 -2.5313e-05
2:228515068 T C 0.600159 -2.8112e-06
2:228518704 T C 0.314861 6.7386e-05
2:228519518 G A 0.482371 -2.8380e-05
2:228520709 C T 0.922157 3.6540e-05
2:228523261 A G 0.220529 5.9380e-05
2:228524110 G A 0.230293 -1.3314e-05
2:228524310 C T 1.424077 3.3468e-05
2:228524407 C T 0.921489 5.5498e-05
2:228526100 G A 0.191895 -1.6248e-04
2:228526255 G T 0.909856 1.6671e-04
2:228526473 G A 0.052870 1.7557e-05
2:228528092 T C 0.278748 -2.3299e-04
2:228530307 A G 0.793473 -1.0421e-05
2:228531214 G A 0.720661 2.5903e-05
2:228537236 A G 0.084023 4.0707e-06
2:228537398 A C 0.679576 -2.7714e-05
2:228541986 A G 0.032805 -1.6185e-04
2:228542883 A G 0.050114 -3.2795e-05
2:228552709 T C 0.915776 1.5658e-05
2:228553070 A G 0.100450 -7.4194e-05
2:228560728 G A 0.022412 3.1047e-05
2:228567907 T C 0.643649 -4.2297e-05
2:228574875 A C 0.386274 -1.4613e-05
2:228576366 A C 0.222146 3.1745e-05
2:228577758 G A 1.487742 2.0818e-05
2:228578328 T C 0.088979 -2.8706e-05
2:228578681 T C 0.020912 3.1953e-05
2:228579279 T A 0.347640 8.7275e-06
2:228580910 A G 0.091374 1.3934e-04
2:228585453 A G 0.026797 3.6046e-05
2:228586517 C A 0.446554 2.1440e-05
2:228589987 T C 0.697613 -6.6894e-05
2:228590850 T C 0.385881 2.2592e-05
2:228593556 A G 0.043133 8.1202e-05
2:228594811 A G 0.053987 -3.2179e-05
2:228595308 G A 0.411675 1.5126e-05
2:228595557 T C 0.803057 2.3260e-07
2:228601482 A G 0.046651 3.3632e-05
2:228605191 A G 0.455181 1.2030e-08
2:228607404 C T 0.871124 -4.3643e-05
2:228609069 T G 0.032902 3.4890e-06
2:228609394 T C 0.057190 -8.7361e-06
2:228611088 G A 1.102595 3.6477e-05
2:228612048 A G 0.043808 1.0819e-04
2:228612325 G A 0.928993 -2.3130e-05
2:228613070 T C 0.088353 1.0650e-05
2:228614900 A G 0.070774 -3.7556e-05
2:228618764 T C 1.148185 1.9513e-05
2:228620066 T C 1.448842 -2.5641e-05
2:228622225 T G 0.701683 3.5476e-05
2:228623223 G T 1.767121 3.9811e-05
2:228624416 T C 0.046005 -1.8988e-05
2:228631890 A G 0.021039 2.6018e-06
2:228636156 C G 0.262675 -3.9606e-05
2:228639941 T C 0.076957 3.3219e-05
2:228640442 T C 0.193515 1.9249e-05
2:228643872 T C 0.546770 -6.0100e-05
2:228649931 C A 0.292517 1.9000e-06
2:228650243 G A 0.091887 -7.6293e-05
2:228651554 G A 0.127818 5.2990e-05
2:228653239 C T 0.315737 1.0214e-05
2:228654932 C T 0.262825 -3.6233e-05
2:228657511 C G 0.071780 -4.0822e-05
2:228657978 A G 0.078924 -2.9925e-04
2:228658830 A G 0.126588 2.3874e-05
2:228662474 A G 0.040773 4.1611e-05
2:228663692 T G 0.048219 4.5636e-05
2:228664003 G A 1.185660 3.7679e-06
2:228667258 T C 0.357065 8.3726e-06
2:228667456 A C 0.455694 1.9961e-05
2:228669066 G C 0.038040 -4.8194e-05
2:228669087 A G 0.041244 -1.4328e-05
2:228669735 G A 0.639949 -9.0140e-05
2:228670131 G A 0.076622 5.9072e-05
2:228670387 A G 1.496568 -3.7248e-05
2:228671423 T C 0.290203 2.0366e-05
2:228676208 T C 0.031740 -3.8338e-05
2:228676922 A G 0.252656 6.4018e-05
2:228677842 C T 0.585092 1.0512e-05
2:228682696 T C 1.892929 -5.5777e-05
2:228684223 A G 0.029634 5.2641e-05
2:228685262 C T 1.021175 -1.1312e-04
2:228691267 T C 0.704159 7.3795e-05
2:228691456 A G 0.024557 -7.7218e-05
2:228692014 G T 0.597491 -5.7975e-05
2:228692175 T C 0.104481 -1.7025e-04
2:228692431 C G 0.097915 -4.8292e-05
2:228698520 T C 0.078012 1.1070e-04
2:228711598 A G 0.102287 -4.8866e-05
2:228715375 T C 1.515494 -1.3620e-05
2:228722658 G A 0.051760 1.1025e-05
2:228722747 T G 0.142021 -8.6190e-06
2:228728714 G A 0.039793 -5.1462e-05
2:228730190 C A 1.003103 -2.8153e-05
2:228735035 T C 1.034811 -1.7835e-05
2:228735183 A G 0.219861 1.5543e-06
2:228735777 T C 0.073799 2.4256e-05
2:228736826 C T 0.239154 1.4997e-05
2:228749847 G A 0.029975 1.0127e-06
2:228751060 C T 1.779610 -1.0297e-05
2:228755065 T C 0.041357 1.3041e-05
2:228758554 T A 0.420734 3.3029e-05
2:228761293 T C 0.565439 1.3521e-05
2:228765065 G A 0.084354 1.4291e-04
2:228767322 A G 0.023084 6.5568e-05
2:228770299 G C 0.814395 2.2354e-05
2:228776938 G A 0.705614 -6.4329e-05
2:228777561 A C 0.053918 4.0097e-06
2:228779190 T C 0.082114 4.8162e-05
2:228780437 T C 0.087087 -1.0844e-07
2:228790328 A G 0.525478 2.6198e-05
2:228796958 G C 0.097762 1.5631e-04
2:228797266 T C 0.080404 5.4721e-05
2:228797628 G A 0.212892 -2.0831e-04
2:228801982 G A 0.858365 -5.7804e-05
2:228804641 A G 0.745760 -6.7575e-05
2:228805251 A C 0.064613 -2.6558e-05
2:228806625 C T 0.699223 -1.1319e-04
2:228807489 G T 1.277278 -4.1585e-06
2:228808210 A G 0.035823 -5.1427e-05
2:228812013 G T 0.557828 1.9909e-05
2:228817132 G C 0.190597 2.5861e-05
2:228818564 A G 0.026482 -4.7294e-05
2:228818749 C T 0.111005 7.2178e-06
2:228822395 G A 0.945234 -4.3563e-05
2:228823311 C A 0.219747 -1.9492e-05
2:228838054 A G 0.784099 -1.5235e-05
2:228838093 C T 0.171723 1.9481e-05
2:228838202 C T 0.049030 -4.1685e-05
2:228853183 G C 0.051491 1.1597e-05
2:228855866 C G 0.552089 -1.4047e-05
2:228855993 T C 0.028238 1.0554e-04
2:228858384 T C 0.053101 -1.1066e-04
2:228862289 A G 0.365550 6.5432e-05
2:228878455 C G 0.043957 -1.1130e-04
2:228882970 C T 0.317152 3.9944e-05
2:228883029 C A 0.497908 -8.4365e-05
2:228883721 C T 0.968283 -4.0000e-05
2:228886080 G A 0.050566 -6.5041e-06
2:228894339 C A 0.655902 -1.4539e-04
2:228907927 G A 1.065447 -3.2003e-05
2:228908458 A G 1.924932 4.4347e-06
2:228920753 G T 0.517600 7.3832e-05
2:228922407 T C 0.066434 5.2869e-05
2:228925597 G A 0.098048 1.0285e-05
2:228931165 A C 0.021357 -2.3713e-05
2:228939014 A G 0.052013 4.5530e-05
2:228946467 C T 0.560110 -1.6567e-04
2:228949712 T C 1.460705 -1.1869e-05
2:228962063 G A 0.570425 2.1044e-05
2:228968171 A G 0.470206 1.6370e-05
2:228970249 T C 0.129924 -1.0634e-04
2:228971045 C T 0.285266 -2.4887e-05
2:228971501 T C 0.173093 -2.3315e-05
2:228972426 C G 0.280683 -2.6107e-05
2:228976157 A C 0.047599 3.4167e-06
2:228980843 A G 0.037456 2.3150e-05
2:228992311 A G 0.063529 -4.5847e-05
2:228994183 C G 0.050033 -4.5898e-06
2:228994810 A C 0.024606 -6.0350e-05
2:228996470 G A 0.682887 8.0850e-05
2:228999318 T C 0.268592 3.8759e-05
2:229005731 C A 1.509784 9.3852e-05
2:229021005 C T 0.421867 4.0630e-05
2:229025007 T C 0.421402 2.3084e-05
2:229028024 G A 0.165962 -1.9899e-06
2:229036257 G A 0.237972 1.8052e-05
2:229047431 G C 0.084263 4.7238e-05
2:229047563 G A 0.048209 -5.6990e-05
2:229048515 A G 0.349133 -2.1642e-05
2:229056865 G A 0.044808 -5.4669e-05
2:229089031 T A 0.040416 -6.9228e-05
2:229100137 C T 0.085298 -3.1861e-05
2:229100197 T C 1.185157 5.7756e-04
2:229110404 C T 0.225619 1.3703e-05
2:229111186 T C 0.034691 -7.2355e-06
2:229113381 C T 0.523679 -2.1807e-04
2:229123123 G A 0.275516 -5.0314e-07
2:229138913 A G 1.224317 1.0589e-04
2:229139611 G A 0.038699 1.0743e-04
2:229151850 A G 0.073669 8.3175e-07
2:229154188 T C 0.150295 -2.3894e-05
2:229154300 G A 0.339720 -5.4561e-06
2:229160341 T C 0.342540 -1.0866e-05
2:229173032 A G 0.365559 1.5771e-05
2:229174113 G A 0.055697 -2.1597e-05
2:229175504 T C 0.223567 7.4037e-05
2:229177765 A T 0.168331 -1.5518e-04
2:229182818 G A 0.043818 -4.7107e-05
2:229183017 A G 0.204103 4.2153e-05
2:229203625 T C 0.066632 2.4708e-04
2:229207215 A G 1.168110 6.7554e-05
2:229208887 A G 0.039773 2.4113e-05
2:229219638 T G 0.026557 -5.4018e-05
2:229219868 G A 0.285792 1.2640e-05
2:229221014 G C 0.532281 1.2889e-04
2:229230767 A G 1.168136 6.9032e-05
2:229232050 C T 0.559697 -1.5976e-04
2:229232431 C T 0.336494 -4.6293e-05
2:229234301 T C 0.030799 -1.2598e-05
2:229234987 A G 0.066733 -5.8585e-05
2:229235224 A G 0.641429 -1.2351e-05
2:229237860 A G 0.046625 -6.8269e-05
2:229239399 G A 0.342450 -8.1592e-05
2:229241334 T C 0.020578 -4.3083e-05
2:229241517 C T 0.083396 -3.4844e-05
2:229242025 A G 0.040283 -6.6339e-05
2:229243699 G T 1.422363 -6.8691e-05
2:229244562 C A 0.051224 2.8774e-05
2:229252925 A G 1.808501 -5.5453e-05
2:229253147 T C 1.905727 -3.9532e-05
2:229263152 A G 0.063042 5.0503e-05
2:229270406 C T 0.580821 -1.6446e-05
2:229273493 A G 0.162800 3.3839e-06
2:229293255 T C 0.349210 -3.8324e-05
2:229296035 G A 0.065444 5.1709e-05
2:229296726 A G 0.031730 -4.7047e-07
2:229297199 G A 0.450913 -2.2813e-05
2:229307105 T C 0.057752 2.3183e-05
2:229310496 T C 0.054973 -5.8892e-05
2:229310548 C T 0.083490 4.1354e-05
2:229310573 T C 0.138717 -3.3130e-06
2:229312238 G A 0.021730 1.8774e-05
2:229313141 A C 0.073909 -1.0280e-04
2:229317831 T C 0.960827 -4.3469e-05
2:229326001 C T 0.088625 -3.5059e-05
2:229343602 C T 0.189344 -1.0986e-05
2:229344280 C T 0.063951 -1.2760e-05
2:229344520 C T 0.040351 5.6920e-05
2:229345645 T C 0.041718 5.0849e-05
2:229353894 A G 1.191704 1.0844e-05
2:229354667 A G 1.685701 -2.3331e-05
2:229358083 G A 0.245674 -2.2478e-05
2:229358474 A G 0.022149 -4.4806e-05
2:229362295 T C 0.636115 -2.6984e-07
2:229362373 C T 0.058407 2.3906e-05
2:229368132 A G 0.122527 -1.5264e-05
2:229368812 G C 1.782638 -4.9329e-05
2:229370057 T C 0.319668 5.2620e-07
2:229371034 C T 0.221399 4.7650e-05
2:229373487 C T 0.289459 -2.5319e-05
2:229374036 C T 0.072974 1.6116e-05
2:229375608 T C 0.034002 -2.6255e-06
2:229382616 T G 0.268836 4.3222e-05
2:229388583 G A 0.062348 6.5320e-05
2:229389990 C T 0.554848 2.0492e-05
2:229418603 C T 0.062500 2.6133e-06
2:229419791 A G 0.162265 5.7929e-05
2:229420921 C T 0.096087 1.5116e-05
2:229439153 T C 1.972515 -3.1731e-06
2:229441554 C T 0.076142 3.5610e-05
2:229441829 A G 0.050601 3.8793e-05
2:229443954 T C 0.545604 2.6896e-05
2:229444610 T G 0.026664 1.0917e-05
2:229446145 T C 0.160048 -3.4740e-05
2:229457998 A G 0.052821 -2.8789e-05
2:229462424 G A 1.971859 -2.7452e-05
2:229484949 T C 0.062594 -5.8830e-05
2:229488736 A C 0.052335 1.9025e-06
2:229489051 C T 0.531904 1.2982e-05
2:229489268 G A 0.058998 9.5260e-05
2:229490307 A G 0.131284 3.8642e-05
2:229493942 A C 0.087142 6.5451e-05
2:229506590 A G 0.364105 4.9786e-07
2:229510929 C T 0.159876 1.1232e-04
2:229512916 T C 0.064295 -2.6344e-06
2:229527640 A G 0.039066 -1.3317e-04
2:229555660 T C 0.036414 7.4823e-05
2:229562293 G A 0.028826 -9.5204e-05
2:229563310 C T 0.091040 1.4450e-05
2:229566827 G A 0.731349 1.3760e-05
2:229575517 A G 0.085441 4.0105e-05
2:229581042 A G 0.110742 -5.4415e-05
2:229587243 C T 0.053977 3.0544e-05
2:229591867 G A 0.083344 -3.3673e-05
2:229603631 A G 0.080329 -4.4163e-05
2:229611155 T C 0.260228 1.1961e-04
2:229627153 C T 1.142644 7.2909e-05
2:229627908 C T 0.057047 3.3252e-05
2:229628738 T C 0.192119 -1.9845e-05
2:229634880 A G 0.101784 -1.6192e-04
2:229639826 G T 0.193392 -2.4995e-05
2:229640235 G T 1.022143 6.3977e-05
2:229641426 C A 0.157912 -5.6164e-05
2:229656324 C T 0.077350 2.7902e-05
2:229656721 A G 0.337808 1.2012e-04
2:229657645 C T 0.064422 6.6517e-05
2:229665112 G T 0.062692 -4.8251e-05
2:229668013 A C 0.192966 -2.9989e-05
2:229681087 T C 0.256103 -8.0597e-05
2:229709363 T G 0.042130 1.2288e-04
2:229715259 T C 0.323368 3.2356e-05
2:229716822 A G 0.070679 3.6614e-05
2:229721578 C G 0.157834 -1.0478e-04
2:229723961 G A 0.170895 3.7062e-05
2:229726206 C T 0.213415 -6.1005e-05
2:229729554 G A 0.283351 -8.1371e-05
2:229732020 T C 0.038689 -1.1857e-04
2:229733287 A G 0.109521 4.1461e-05
2:229738318 C T 0.037927 2.5777e-05
2:229741913 C T 0.022727 4.1817e-05
2:229743752 C T 0.040877 4.8200e-05
2:229760241 A C 0.449361 -1.5235e-06
2:229760639 G A 1.273607 4.6227e-06
2:229768373 C G 0.166760 -4.4419e-05
2:229777065 A G 0.076223 6.1972e-05
2:229781703 T G 0.042279 -1.0256e-05
2:229789967 T C 0.309567 9.0620e-06
2:229797578 T G 0.158010 -1.4110e-04
2:229801335 C T 0.278953 -8.9884e-08
2:229802321 A C 0.041010 3.0280e-05
2:229803281 C T 0.591989 4.0197e-05
2:229814353 T C 0.210292 -9.5183e-05
2:229820444 C A 0.124257 4.4556e-05
2:229831082 A G 0.021662 3.0939e-05
2:229837567 C T 0.115273 4.9767e-05
2:229841662 T C 0.183067 -2.0328e-04
2:229849237 G A 0.060926 -4.1462e-06
2:229856533 T C 0.041598 3.1752e-05
2:229867935 G A 0.147549 9.6834e-05
2:229871811 A G 0.703358 1.0852e-06
2:229873886 A C 0.223954 1.5262e-05
2:229876728 C T 0.211324 -2.6282e-06
2:229878206 A G 0.840014 1.0617e-05
2:229881453 T C 0.083893 6.1735e-05
2:229890660 G A 0.227537 7.0835e-06
2:229891788 T C 0.048563 -5.3472e-05
2:229892345 C T 0.188555 1.2205e-04
2:229895174 G A 0.026089 8.1428e-05
2:229895429 C T 0.048096 -4.5590e-05
2:229899217 T C 0.031432 2.0276e-05
2:229899441 A G 0.274019 4.8177e-06
2:229902569 A G 0.030504 -3.6150e-05
2:229903121 G T 1.147831 6.3801e-05
2:229903956 C T 0.336189 3.3381e-05
2:229906252 A G 1.089547 2.0071e-05
2:229906421 G A 0.679482 1.4866e-05
2:229906564 G A 0.171801 2.7228e-05
2:229908245 T C 0.128655 3.6872e-05
2:229908581 T C 0.052315 2.9357e-05
2:229908613 T G 0.021652 -3.6026e-06
2:229909492 A C 0.679326 -7.7364e-05
2:229910041 C T 0.065950 2.0347e-05
2:229913299 T C 0.872069 -4.5096e-05
2:229918898 A G 0.136081 -6.7657e-06
2:229921155 A G 0.141927 4.0849e-07
2:229921225 G A 0.294406 -9.9129e-05
2:229924038 G T 0.029809 -1.9079e-05
2:229932372 T C 0.219828 -2.7718e-05
2:229935156 G A 0.057236 1.1329e-05
2:229938811 G A 0.105328 -2.0095e-05
2:229940635 T C 1.484429 1.7834e-05
2:229947701 A G 0.098421 3.1960e-05
2:229949218 A G 0.084055 -6.4789e-05
2:229949377 T C 0.068200 -1.0282e-05
2:229958306 A G 0.122186 -7.2150e-05
2:229959734 T G 1.538198 5.6490e-05
2:229959872 A C 0.092436 2.0396e-06
2:229960341 T C 0.268271 -3.4603e-06
2:229961651 T C 0.115344 1.7768e-04
2:229963404 G T 0.143803 3.3843e-05
2:229963577 T C 1.849371 1.3261e-05
2:229968022 A G 0.132923 -1.4686e-05
2:229968218 C T 0.902640 -5.9664e-06
2:229969798 G A 0.529570 -4.0025e-06
2:229971605 T C 0.089122 3.2364e-05
2:229972476 A G 0.028300 -3.5715e-06
2:229973506 A G 0.046440 -5.7477e-05
2:229975512 A G 1.969165 6.8321e-05
2:229977915 T C 1.250436 3.3615e-05
2:229981613 T C 0.445570 -5.3930e-06
2:229989940 G A 0.082325 3.5188e-05
2:229990006 C T 0.167994 3.0659e-05
2:229993318 T C 0.062624 -6.2116e-05
2:229994776 C T 1.517707 1.5274e-05
2:229995254 A G 0.081718 -1.4600e-05
2:229997205 A G 0.064529 2.9715e-05
2:230009317 T C 0.813398 -1.5377e-05
2:230012602 A C 0.026748 2.0840e-05
2:230013020 A G 0.168941 -6.9221e-05
2:230015290 G T 0.065636 -2.8447e-05
2:230021166 G A 0.549756 -2.8049e-05
2:230022719 G T 0.074185 6.8807e-05
2:230025610 A G 1.283234 -5.2732e-05
2:230035585 T C 0.264785 1.1817e-05
2:230036143 A G 0.113166 6.8424e-05
2:230042560 T C 1.033863 2.1090e-05
2:230042940 C T 0.085558 1.8415e-04
2:230052702 G A 0.262267 8.8073e-06
2:230054862 A C 0.166144 -8.7945e-06
2:230056391 C A 0.165378 -2.8799e-05
2:230056493 C A 0.105773 4.4337e-05
2:230062106 A G 0.059180 -5.7627e-06
2:230068152 T C 0.560441 4.7477e-05
2:230068955 A G 0.040062 -1.7540e-05
2:230069311 C G 0.094390 2.0065e-05
2:230071645 T C 0.045609 6.7609e-06
2:230073272 T C 0.037271 1.2453e-04
2:230074837 G A 0.958127 -2.4629e-05
2:230083652 G A 0.366062 1.1234e-06
2:230086210 T C 0.043960 -2.8862e-05
2:230090480 T C 0.050718 9.4441e-05
2:230092137 G T 1.037647 2.0230e-05
2:230092723 A G 0.444973 -5.5810e-06
2:230094590 T C 0.591912 -2.3069e-05
2:230096093 T G 0.540561 -2.5611e-05
2:230100172 A G 0.060170 2.3393e-05
2:230100791 T C 1.619095 1.2135e-06
2:230104110 T C 0.622698 1.3862e-05
2:230117059 C T 0.696217 -8.8501e-06
2:230119278 T C 1.869320 -7.5496e-05
2:230123353 G A 0.585563 -4.0149e-06
2:230135332 A C 0.274487 -2.5478e-05
2:230136603 T C 0.025093 8.4770e-06
2:230137409 T C 0.079385 -8.8816e-07
2:230138196 A G 0.084179 -2.5298e-06
2:230141849 G A 0.403966 -7.0672e-06
2:230154314 C G 0.059771 -2.9255e-05
2:230155626 T G 0.145374 2.2538e-05
2:230167383 G A 0.041494 -3.2416e-05
2:230185696 A C 0.028845 -5.4328e-05
2:230187659 G A 0.111115 1.5243e-04
2:230195686 A G 0.071809 -4.3619e-06
2:230196984 T C 0.145270 -7.6185e-06
2:230209373 A G 0.382505 3.6034e-05
2:230213624 C T 0.072309 -1.4399e-05
2:230221029 A C 0.238771 -4.6967e-06
2:230224469 T C 1.297726 -6.1539e-06
2:230224848 C T 0.043808 3.6962e-05
2:230225555 A G 0.912342 -1.8103e-05
2:230226241 G A 0.041101 -4.0182e-05
2:230235372 G A 0.138412 7.5223e-05
2:230245040 G A 1.324277 -3.0883e-05
2:230253573 G C 0.054405 -2.9243e-05
2:230256939 A C 0.045788 3.8073e-05
2:230266791 A G 0.203440 -3.2433e-05
2:230273693 T C 0.027728 5.3471e-05
2:230273903 T C 0.140531 9.1577e-05
2:230275619 T C 0.986085 2.1087e-05
2:230275690 A C 0.627926 5.4160e-06
2:230276998 G A 1.658440 5.7680e-05
2:230277868 G T 0.630666 8.9013e-06
2:230286527 G C 1.451578 9.4331e-05
2:230286959 A C 0.030854 -3.3578e-05
2:230290067 G A 1.926026 -9.0978e-07
2:230294220 A C 0.098100 5.0314e-06
2:230302962 C T 0.060731 -8.3328e-06
2:230304063 A G 0.050575 1.4416e-06
2:230305786 T C 0.054331 3.3349e-05
2:230306817 A G 0.054240 8.6875e-06
2:230307754 G A 0.081611 4.9172e-06
2:230308295 T C 1.101683 7.1617e-05
2:230308906 C A 1.169685 1.2600e-04
2:230311701 T A 0.245781 -1.1627e-05
2:230315177 A C 0.091251 1.8236e-05
2:230318562 A G 0.108794 7.6976e-05
2:230320134 A G 0.057573 -3.1246e-05
2:230326066 T C 0.041802 -3.8222e-05
2:230331156 C T 0.055207 -1.0507e-04
2:230334885 C T 0.553436 2.0492e-05
2:230335607 G A 0.593113 -9.4602e-06
2:230340324 T C 0.044700 6.6980e-05
2:230343104 G A 0.632746 2.3074e-05
2:230346859 A G 0.043737 -4.9183e-05
2:230348989 T C 0.295977 -2.5097e-06
2:230350651 T C 0.031322 -5.2176e-06
2:230350762 T G 0.109706 4.6376e-05
2:230350876 A G 0.083043 -6.6799e-05
2:230354339 C G 0.202055 3.0583e-05
2:230361850 C T 0.028637 -4.7085e-05
2:230366484 C T 0.048667 2.6903e-05
2:230367672 C T 0.201996 -1.0264e-05
2:230370114 A C 0.892705 5.4729e-05
2:230373798 T C 0.361872 -3.5880e-05
2:230377886 T C 0.086655 -5.5911e-05
2:230378541 C A 0.196459 5.8243e-05
2:230379379 C T 0.820776 5.7443e-05
2:230379524 C T 1.541882 3.6534e-05
2:230379626 A G 0.031296 -2.1671e-05
2:230381227 A G 0.073799 -4.0360e-05
2:230384873 G A 0.138831 -3.5927e-05
2:230385061 A G 0.091063 3.8919e-05
2:230387599 T C 0.597647 -1.2739e-05
2:230391429 C G 0.192915 -2.4749e-04
2:230398970 C T 0.145744 5.9911e-05
2:230406969 G C 0.170600 -8.3028e-05
2:230411633 A G 0.054178 1.6309e-04
2:230418426 G T 1.499466 -6.6249e-06
2:230421605 G T 0.258456 -7.2124e-05
2:230424585 T C 0.030111 -9.0150e-06
2:230424669 T C 0.220737 -4.1107e-05
2:230430854 A G 0.156672 -7.2701e-05
2:230432705 C A 0.617190 1.5848e-05
2:230440448 T G 1.839364 5.7345e-05
2:230445186 A G 0.096279 -1.8127e-05
2:230450646 A T 0.046051 -5.9639e-05
2:230451886 T C 1.768305 4.9357e-05
2:230453040 T C 0.034648 -4.5892e-05
2:230456642 C T 0.028913 -3.7946e-05
2:230456870 A G 0.095928 -8.2756e-05
2:230457667 A G 0.045058 -1.1253e-05
2:230459389 C T 1.914312 2.0900e-05
2:230462275 A G 0.689180 -1.7827e-06
2:230470875 G C 0.729937 1.0510e-05
2:230479348 A G 0.025203 3.7727e-05
2:230481441 G A 1.676301 -2.0273e-05
2:230481592 G A 1.917954 -5.0215e-05
2:230485356 T C 0.037839 4.6425e-05
2:230486074 C T 0.066236 3.7963e-05
2:230487476 T C 0.369763 1.9932e-05
2:230487559 C T 1.823408 -1.2237e-04
2:230487874 A G 0.096584 -2.6007e-05
2:230490076 T C 0.374969 1.3879e-05
2:230505984 G A 0.070378 -4.1362e-05
2:230507793 T C 0.022947 -6.6157e-05
2:230508050 G A 1.201298 2.9210e-05
2:230508098 G A 0.043571 -3.0421e-06
2:230515087 T C 1.644191 6.5243e-05
2:230519834 A G 0.036505 4.3652e-06
2:230521863 T C 1.100274 6.9096e-05
2:230524218 G A 0.026794 3.2927e-05
2:230526908 T C 1.970707 -3.5902e-05
2:230527255 C T 0.085035 -8.3433e-06
2:230532751 G A 0.154524 -2.7716e-05
2:230536179 A G 0.079936 -8.5496e-05
2:230536204 A T 0.130661 2.8683e-05
2:230536478 A G 0.030458 1.9581e-05
2:230536899 T C 0.077872 -8.7914e-05
2:230536928 T C 0.043185 1.3986e-05
2:230538161 A G 1.687051 -1.6839e-05
2:230538960 T C 0.202061 1.4333e-04
2:230542922 T C 0.048680 9.6356e-06
2:230553915 C T 0.041958 2.3441e-05
2:230555384 C T 1.731885 5.2078e-05
2:230556584 T C 0.044941 2.2981e-05
2:230560441 C T 0.629277 -4.3132e-06
2:230562337 C T 0.125098 -2.7877e-05
2:230566099 C T 0.056557 3.9748e-05
2:230577345 A G 0.030448 4.8391e-05
2:230577873 G A 0.251445 -4.6677e-05
2:230595519 T C 0.031662 -5.4781e-05
2:230605480 T C 0.081533 1.5532e-04
2:230619240 A G 0.090323 -3.5875e-04
2:230625667 G A 0.656414 6.5838e-05
2:230630632 A G 0.437953 6.0776e-05
2:230639954 C T 0.028517 5.6940e-08
2:230650174 C T 0.075373 1.7299e-05
2:230655416 T C 0.062643 -1.6339e-04
2:230666898 G A 0.674347 1.3638e-05
2:230680208 A C 0.061023 4.1867e-05
2:230684970 C T 0.195436 1.9122e-05
2:230689340 C T 0.032071 -1.7007e-04
2:230697885 A G 0.045976 -7.4837e-06
2:230699607 G A 0.022295 -1.1058e-04
2:230701501 A C 0.054918 -2.5437e-05
2:230711904 C G 0.038725 -1.0811e-04
2:230714025 G A 0.329411 -2.1818e-04
2:230715243 C T 0.076820 2.8809e-04
2:230738968 C T 0.267320 5.1704e-05
2:230779434 A G 0.028144 -7.6713e-07
2:230785781 T C 0.100596 -2.1087e-05
2:230798244 C T 0.039900 6.6301e-05
2:230803167 T C 0.198208 3.3236e-05
2:230820600 G A 0.637385 8.3470e-05
2:230829594 C T 1.505760 3.8813e-06
2:230839267 C T 0.147422 -2.3136e-05
2:230840735 C T 0.034405 1.5319e-05
2:230845405 G A 0.036112 -5.7195e-05
2:230856843 A G 0.574209 3.7976e-05
2:230862461 G A 0.467966 -1.4250e-05
2:230862500 A G 0.091637 -1.5953e-05
2:230885581 T G 0.346254 -4.1578e-05
2:230898299 A T 0.365147 1.8269e-05
2:230901647 G A 0.569724 -3.2127e-05
2:230903875 G A 0.757490 -6.1950e-06
2:230906821 G A 0.636012 -2.4005e-05
2:230907748 G A 0.121917 -2.3155e-05
2:230909791 T C 0.044132 4.0293e-05
2:230910965 T C 0.032276 -1.4268e-04
2:230915249 T C 0.079073 2.2363e-05
2:230916403 G A 1.848407 9.2370e-05
2:230924258 T G 0.946056 -3.8106e-06
2:230932051 A G 0.180902 2.2536e-05
2:230934182 C T 0.518460 2.6992e-05
2:230942731 T G 0.139674 -8.4994e-05
2:230943451 G A 0.827021 2.6884e-05
2:230944429 C A 0.340210 -4.9476e-06
2:230945868 T C 0.047722 7.3320e-06
2:230948609 T C 0.050442 -5.6310e-05
2:230959532 A C 0.302971 -3.4445e-05
2:230962879 G A 1.016609 7.7242e-05
2:230989082 C G 0.072828 4.3674e-05
2:230989175 T C 0.027651 1.5366e-04
2:230992840 G A 0.575102 -1.7511e-04
2:231003276 G A 1.536130 -1.2138e-05
2:231005381 G A 1.329992 3.0707e-05
2:231007856 T C 0.024794 -1.3341e-05
2:231007951 G T 0.100602 9.8089e-05
2:231010534 T C 0.132462 2.0152e-04
2:231018903 G A 0.089395 3.6119e-05
2:231023292 T C 0.215836 -9.4064e-05
2:231025545 G T 1.414028 -3.1070e-05
2:231029301 T C 0.032204 -8.8208e-05
2:231032907 A G 1.607981 2.7095e-05
2:231034785 C A 0.600837 2.3269e-05
2:231034867 G T 0.199656 2.5396e-05
2:231035099 G C 0.076986 9.3208e-05
2:231036860 T C 0.147734 -6.1483e-05
2:231036866 A G 0.253461 5.1239e-07
2:231040066 C T 0.298083 -4.9731e-05
2:231041780 G A 0.999393 -1.0231e-06
2:231042276 G A 1.020208 2.4296e-06
2:231044232 C G 0.322134 -6.5898e-05
2:231047231 G A 1.554245 -2.9551e-05
2:231047624 A G 0.114627 -3.9084e-05
2:231049514 A G 0.063523 1.4193e-05
2:231050715 G A 1.718051 -4.6897e-05
2:231071659 T C 0.046171 4.7979e-05
2:231072569 C T 0.140057 6.8253e-05
2:231074172 C T 0.163748 -1.5464e-05
2:231076289 G T 0.862364 -6.8599e-05
2:231076749 C T 0.023447 6.6439e-06
2:231077110 T C 0.173404 2.9513e-06
2:231077112 A G 0.495396 2.0615e-06
2:231077154 A G 0.516292 7.7177e-06
2:231077268 T C 0.054964 -4.5554e-05
2:231077676 A G 0.176877 -5.1552e-07
2:231077683 T C 0.028504 3.6956e-05
2:231077725 G A 1.744702 -4.2815e-05
2:231078245 G A 0.038417 6.4447e-05
2:231082124 T G 0.241458 2.5549e-05
2:231083132 G A 0.916766 -2.9141e-05
2:231084271 T C 0.025895 4.5644e-06
2:231091223 G T 0.379951 2.7036e-05
2:231106724 T C 0.354303 2.7184e-05
2:231107252 T C 0.297029 2.5259e-05
2:231108128 G A 1.025265 -1.8194e-05
2:231108191 G A 0.078336 -3.9972e-05
2:231108928 C T 1.262640 -5.5819e-06
2:231116577 T C 0.641354 -3.8481e-05
2:231116874 T C 0.375430 2.8908e-05
2:231122210 G A 0.588874 6.2270e-07
2:231130727 C T 0.098051 9.7989e-05
2:231132721 T C 0.098440 1.6218e-04
2:231145247 T C 0.107856 -8.0207e-05
2:231150052 C T 0.425976 5.8702e-06
2:231151743 T C 1.240072 3.7223e-05
2:231157271 C T 0.297707 -4.8866e-05
2:231162998 A C 1.544637 8.0639e-06
2:231171450 A G 0.033775 9.3054e-05
2:231177904 C T 0.584252 1.7498e-05
2:231178446 G C 0.039822 7.4464e-05
2:231180966 G A 0.271209 5.1491e-05
2:231190247 C T 1.074445 4.8544e-06
2:231190446 C T 0.776816 1.4626e-05
2:231197240 T C 0.208955 1.1015e-05
2:231216240 C T 0.096003 7.0668e-05
2:231222340 G T 0.323037 -4.5789e-05
2:231222447 G A 0.042552 -1.2620e-05
2:231222675 C T 0.209815 8.0429e-06
2:231229636 G A 0.238735 1.9079e-05
2:231239432 G A 0.051426 -2.6210e-06
2:231242993 A G 0.138603 -9.3652e-06
2:231245336 G A 1.452503 2.0817e-04
2:231246685 G A 0.061234 1.3608e-05
2:231248261 T C 0.263971 2.5766e-05
2:231253715 C A 0.619179 3.4011e-05
2:231264506 C T 0.590026 1.0227e-05
2:231269264 A G 0.411743 -1.8835e-05
2:231269548 T G 0.053733 1.6322e-05
2:231270165 A G 1.209773 3.7336e-05
2:231272862 A G 0.415275 -2.9530e-06
2:231284556 C T 0.415339 5.3114e-05
2:231285570 C A 0.608900 5.8832e-05
2:231287882 T C 0.215719 -1.0197e-05
2:231294774 A G 0.071403 1.6879e-05
2:231299662 A G 0.042221 -7.3062e-05
2:231306751 G A 0.238540 -2.8573e-05
2:231307860 G A 0.359100 -9.5061e-06
2:231314134 G T 0.080092 -3.8500e-05
2:231317190 A C 0.073562 3.8718e-05
2:231320960 G T 1.416063 2.2081e-05
2:231322003 A G 0.046921 -1.5902e-04
2:231322684 A G 0.065847 -6.1422e-05
2:231326188 G A 0.333339 2.6554e-05
2:231331799 C T 1.494455 5.2327e-05
2:231333763 G A 0.644126 -4.4724e-06
2:231334613 A G 0.210276 2.2703e-05
2:231335094 A C 0.068174 -4.3323e-05
2:231335856 T C 0.056174 -2.8740e-05
2:231337608 C T 0.656239 4.2648e-06
2:231341972 A G 0.078294 1.6635e-05
2:231346602 G A 0.312358 -1.2950e-05
2:231359602 T G 0.093195 3.9093e-05
2:231369683 T G 0.115737 4.7552e-05
2:231381643 A G 0.029562 1.5065e-05
2:231384947 C T 0.941067 1.3469e-05
2:231386542 G A 0.073367 3.3729e-05
2:231398121 T C 0.042993 5.7869e-05
2:231400983 T C 0.106558 -2.4741e-05
2:231406070 A G 0.188887 -1.9836e-05
2:231406529 C T 0.319229 -1.3894e-05
2:231406680 C T 1.687986 1.3180e-05
2:231408404 G C 0.038952 -5.2530e-05
2:231411801 A G 0.469586 -9.0029e-06
2:231412317 T C 1.687097 1.3149e-05
2:231414104 T G 0.194739 -3.5892e-05
2:231414681 G A 1.164371 8.8281e-06
2:231420401 C A 0.224522 1.3687e-05
2:231425711 G A 0.206826 5.2820e-06
2:231428627 A G 1.122465 -2.5604e-05
2:231430058 C T 0.711329 -3.6606e-05
2:231434262 T C 0.256752 7.5018e-05
2:231440449 G C 0.338876 -5.3557e-06
2:231444470 T C 0.316948 4.7667e-05
2:231447141 A G 0.480508 5.5002e-06
2:231448713 C T 0.332138 3.1515e-05
2:231457433 A G 0.299508 2.0136e-05
2:231457618 T C 1.054217 -7.0791e-05
2:231457630 T G 0.945393 -1.1962e-04
2:231457819 A G 0.811425 -4.1428e-05
2:231459666 T C 0.224317 -2.7994e-06
2:231465811 C T 1.383560 2.4351e-05
2:231476532 C T 0.084873 2.8046e-05
2:231476578 T C 0.054052 1.3137e-05
2:231481198 G A 1.159217 8.0155e-06
2:231481340 T C 0.030974 -5.8018e-06
2:231482171 T C 0.192136 1.9733e-05
2:231482627 C T 0.966238 2.0029e-06
2:231492412 G T 0.268528 3.1982e-05
2:231497132 T C 0.040984 -7.0201e-06
2:231500805 A G 1.615356 3.9434e-05
2:231502785 G A 0.420624 3.2881e-06
2:231505483 G T 0.357416 9.6869e-05
2:231505648 T C 0.030400 2.8494e-06
2:231511715 T C 0.076269 -2.0465e-05
2:231516704 T C 0.083594 9.5758e-05
2:231520821 T G 0.432487 -5.2388e-05
2:231525882 G A 0.395884 -4.3171e-05
2:231531667 T C 0.026372 1.2662e-05
2:231536030 G C 0.029835 -1.0587e-05
2:231536234 C T 0.423061 -2.8983e-05
2:231537235 C T 0.779980 1.4102e-05
2:231537734 C T 0.436612 1.0583e-05
2:231539304 T C 0.526766 -4.0255e-06
2:231541008 A C 0.250439 6.3927e-05
2:231541151 G C 0.122018 -6.4896e-05
2:231542102 C T 1.213674 1.2324e-05
2:231543178 A G 0.033188 -4.2332e-05
2:231544844 A G 0.072250 -4.0815e-05
2:231546731 G A 0.324192 1.7703e-04
2:231547175 A G 0.549298 -3.3486e-05
2:231547290 A G 0.075392 1.3730e-05
2:231550487 C T 0.085714 -2.1250e-05
2:231551500 A G 0.275402 1.4749e-05
2:231553094 A G 0.744196 5.9055e-06
2:231555423 G A 1.575193 8.9040e-05
2:231556273 T G 0.362453 3.5605e-06
2:231559416 C A 0.042247 5.3883e-05
2:231561178 C T 0.852997 -7.5659e-06
2:231564626 G T 1.326464 7.4514e-05
2:231571446 C T 0.057262 1.3255e-05
2:231576102 C T 0.055752 -1.7510e-05
2:231586306 G A 0.100161 -2.4984e-05
2:231586340 G T 0.169782 -3.0030e-05
2:231603520 G A 0.039981 -1.6885e-05
2:231609960 A G 0.026443 -8.8318e-05
2:231617708 A T 0.169977 -3.4699e-05
2:231630016 A G 0.093224 7.8157e-05
2:231630328 A G 0.356221 5.0345e-05
2:231651832 T G 1.260738 3.9002e-05
2:231656461 G T 0.052156 -3.1680e-06
2:231657038 T C 0.455282 -1.7050e-05
2:231658946 G A 0.028147 -6.5382e-05
2:231661104 T C 0.283568 1.3457e-05
2:231665805 G A 0.451338 1.8092e-05
2:231673871 G C 0.063467 -5.3583e-05
2:231674060 A G 0.044554 2.0459e-05
2:231676137 C T 0.059670 6.9137e-06
2:231676743 G A 0.172483 -4.5011e-05
2:231678365 T C 0.021133 -2.0229e-05
2:231682658 A G 0.028017 -3.1445e-05
2:231683899 A G 0.470245 1.7402e-05
2:231685198 G A 0.442967 -7.5897e-06
2:231692140 G A 0.508947 -2.7446e-05
2:231701075 C T 1.056476 -2.7220e-06
2:231701625 T C 0.051659 -7.6825e-05
2:231702091 G A 0.566069 -9.2200e-06
2:231704107 G A 0.236271 2.5184e-06
2:231705160 G A 0.063808 -8.0601e-06
2:231707159 G A 0.446220 -3.7295e-05
2:231707635 A G 0.045418 1.7823e-05
2:231709953 G A 0.542024 -5.5247e-06
2:231711035 C T 0.378438 -2.5538e-05
2:231721262 A G 0.958753 1.2079e-05
2:231721483 T C 0.149847 3.5202e-05
2:231722355 G A 0.040397 1.1812e-04
2:231726156 C G 1.124251 -1.7332e-05
2:231726172 A G 0.297885 -6.6256e-06
2:231726212 C G 0.177903 -7.3808e-06
2:231726374 C T 0.042750 -3.1827e-05
2:231726949 A G 0.029553 -3.2684e-05
2:231727548 G A 1.558503 -5.7695e-05
2:231732992 G C 0.811409 -9.7685e-06
2:231733118 T C 0.108340 -6.0056e-05
2:231734081 G T 0.081231 3.9057e-05
2:231737445 G A 1.967620 -1.1908e-06
2:231738168 A G 0.934322 -7.1905e-07
2:231740813 T C 0.096357 3.2481e-05
2:231742138 A G 0.037592 -1.2754e-05
2:231747426 A G 0.643324 1.0430e-05
2:231750269 G A 0.275652 7.8039e-06
2:231751793 A G 0.272874 -1.4177e-05
2:231751863 A G 0.122670 -1.1910e-05
2:231751994 G A 0.678132 -2.8105e-07
2:231757250 A G 0.331223 8.8634e-06
2:231760236 A G 0.120573 5.0140e-05
2:231764789 G A 0.202616 -5.2679e-07
2:231765538 T C 0.240832 2.8825e-05
2:231770952 T C 0.593784 1.6228e-05
2:231771474 A G 0.115546 -4.1905e-05
2:231773071 A G 0.046680 -5.1299e-05
2:231775094 A C 0.191811 6.7714e-05
2:231775144 A G 0.114280 -4.4513e-05
2:231775297 G T 0.743771 1.8474e-05
2:231776674 C A 0.317545 1.5676e-05
2:231777551 C G 1.828965 -3.7615e-05
2:231778776 G A 0.462903 1.3442e-05
2:231780758 C T 0.023425 -4.9613e-05
2:231781283 G A 0.239884 1.4835e-05
2:231790350 A G 0.477453 -2.7546e-05
2:231793015 A G 0.220357 3.0270e-05
2:231795066 T C 0.093474 5.2965e-05
2:231798601 G A 0.116389 3.8436e-06
2:231799127 G A 0.656031 1.3043e-05
2:231799153 C T 0.129762 -4.8478e-05
2:231806222 A C 0.528590 2.0150e-05
2:231806890 A G 0.054814 1.0854e-05
2:231808291 T C 0.672994 1.7644e-05
2:231808738 C T 0.061832 2.3446e-05
2:231811698 G A 0.613645 2.5991e-06
2:231811973 A G 0.060085 5.5123e-07
2:231812636 C G 0.042685 -5.9778e-05
2:231813035 C T 0.611620 9.4173e-07
2:231816161 G A 0.021019 -1.5241e-05
2:231817780 T C 0.075077 6.6315e-05
2:231822763 G A 0.062896 -8.9243e-05
2:231825009 A G 0.024768 -7.7671e-05
2:231825059 G A 0.035139 -7.4327e-06
2:231826376 C A 0.584742 1.4085e-05
2:231827751 C T 0.717577 1.3044e-05
2:231833941 A G 0.104017 -2.8745e-06
2:231839629 T C 0.798315 -4.1918e-06
2:231840110 T C 1.176095 1.9792e-05
2:231846655 C T 0.375297 -7.7483e-05
2:231847058 A G 0.046009 -6.5843e-05
2:231847210 A G 0.727776 -2.4278e-05
2:231847252 T C 1.197027 -1.0704e-04
2:231848392 T C 0.026781 -2.4561e-05
2:231854241 A G 0.030773 7.3543e-05
2:231858845 A G 0.126974 -3.8395e-05
2:231861044 T C 1.094192 -1.1412e-04
2:231861693 G A 0.100057 3.7316e-05
2:231862691 T C 0.659803 -3.3177e-05
2:231864490 C T 0.091770 -1.1507e-05
2:231865090 C T 0.824145 -2.8400e-05
2:231873131 G A 0.032811 6.7756e-05
2:231874716 C T 0.034476 4.6911e-05
2:231875286 G T 1.405099 -1.4868e-04
2:231886063 A C 0.772775 1.0507e-05
2:231888167 A G 0.108165 5.4398e-05
2:231894657 A G 0.077418 2.5990e-05
2:231896778 T C 0.033655 -2.3688e-05
2:231896979 G A 1.487415 5.7379e-05
2:231900195 T C 1.277522 5.0130e-05
2:231904333 C T 0.591772 1.4093e-06
2:231907894 A C 0.262085 6.1015e-05
2:231907978 C A 0.334004 1.9904e-05
2:231925825 C T 0.035177 -1.8753e-05
2:231933408 T C 0.159425 9.1179e-05
2:231947467 G A 0.148126 1.8842e-05
2:231966156 C T 0.099122 1.9319e-04
2:231983382 G T 0.066119 -3.7247e-05
2:231993079 A G 0.032607 8.1944e-06
2:231999036 A G 0.044817 1.9417e-06
2:232019917 A G 0.152813 -1.1003e-05
2:232025284 A G 1.356448 2.9940e-05
2:232030510 A C 0.613126 -3.9696e-06
2:232033021 G T 0.029605 -1.3007e-05
2:232034261 T C 0.022379 3.4464e-05
2:232048059 T C 0.326276 5.4907e-05
2:232052666 A G 0.025064 -5.0692e-05
2:232060553 A G 0.477074 -1.7109e-06
2:232064741 G A 0.196508 -5.4164e-05
2:232066262 T G 0.038709 5.4320e-05
2:232077530 A G 0.050241 -3.3102e-05
2:232079409 T C 0.089375 -1.8620e-05
2:232088410 T C 1.965439 -2.4925e-05
2:232105420 T C 0.125542 -8.1121e-05
2:232112299 A G 0.051065 9.0767e-06
2:232112730 C A 0.483247 -1.0290e-05
2:232121407 G A 0.065305 3.7158e-05
2:232122622 A G 0.088482 1.6931e-05
2:232124966 C T 0.035879 -5.9412e-06
2:232127622 A G 0.153777 -8.0443e-05
2:232131631 T C 0.045570 -4.8112e-05
2:232133928 C T 0.031711 2.7470e-05
2:232135014 C G 0.254357 2.7029e-05
2:232145852 A G 0.578546 6.1857e-05
2:232153195 T C 0.032139 -3.2373e-05
2:232153207 G T 0.050520 -1.1188e-04
2:232156084 T C 0.046593 -2.3430e-05
2:232159243 G A 0.555118 -1.2651e-05
2:232161294 T C 0.038005 -3.8354e-05
2:232171968 G A 0.045616 -5.2882e-05
2:232177101 C A 0.049423 -2.8858e-05
2:232190925 C T 1.219682 3.5019e-05
2:232191250 A G 0.033412 -2.8501e-05
2:232192305 T C 0.721112 2.1485e-05
2:232196564 T C 0.597140 1.3211e-04
2:232196597 A G 0.680887 2.7998e-04
2:232198171 T C 0.134299 1.1127e-04
2:232206025 T C 0.918447 2.2483e-06
2:232210312 A G 0.086668 4.5855e-05
2:232210570 C T 0.177513 5.1757e-05
2:232223572 A G 0.102287 1.1874e-05
2:232229989 A G 0.122680 2.8704e-05
2:232242884 C T 0.141093 1.4294e-05
2:232242929 C T 0.046904 -9.7764e-05
2:232259376 A G 0.185232 3.5477e-05
2:232259519 T C 0.038751 2.7917e-05
2:232262419 A G 0.107821 -4.1375e-05
2:232263127 A G 0.466220 4.4574e-05
2:232266586 A G 0.162917 1.5039e-04
2:232272865 C T 0.140736 2.2408e-05
2:232278920 C A 0.198056 -8.3890e-05
2:232279011 C T 0.778526 2.3067e-04
2:232282727 C T 0.079430 -1.5030e-06
2:232286789 C T 0.212964 -4.3392e-04
2:232290157 C T 0.457427 4.2657e-05
2:232290316 C G 0.097535 -7.5711e-05
2:232294420 G A 0.027612 -7.4285e-06
2:232298812 T C 0.486256 -1.9412e-05
2:232311871 T C 1.150106 -1.5821e-05
2:232314081 G A 0.523063 5.0183e-06
2:232315426 T C 0.062357 -5.7790e-05
2:232325349 A C 0.105766 3.7836e-05
2:232326417 T C 0.337445 1.2964e-05
2:232327508 C G 0.144381 -5.2095e-05
2:232328322 C A 0.121489 -5.0299e-05
2:232331397 G T 0.350564 -3.6894e-05
2:232331734 T C 0.890878 4.3316e-05
2:232331869 C T 0.192892 5.2102e-05
2:232334393 A G 0.139869 -3.5419e-05
2:232343955 T C 0.697074 6.3481e-06
2:232356141 G A 1.664328 2.0275e-06
2:232358020 A G 0.414904 1.1098e-05
2:232358152 C T 0.652003 -1.3427e-05
2:232367511 G A 1.070225 -2.4147e-06
2:232369533 G T 0.199916 -2.3084e-05
2:232371130 T C 0.216066 2.8447e-06
2:232387412 G A 0.069514 7.7966e-05
2:232391976 G A 0.571843 2.8937e-05
2:232397517 A C 0.199942 -1.7703e-05
2:232400018 C G 0.052325 3.0337e-05
2:232404469 G A 0.412370 -1.1268e-04
2:232419163 G C 1.923082 -2.4485e-04
2:232422661 C T 0.733456 6.7003e-06
2:232434661 T C 1.832428 4.2222e-05
2:232436810 A G 0.286386 -7.7235e-06
2:232438403 C A 0.862675 1.4126e-05
2:232450593 G A 0.036323 1.9048e-05
2:232450762 A G 0.208163 6.3364e-05
2:232455654 C T 0.676801 7.1080e-06
2:232459256 A G 1.089427 3.4480e-05
2:232472141 C T 0.897330 9.6573e-06
2:232473452 G A 1.877947 -7.8791e-05
2:232476549 G A 1.662380 -7.2397e-05
2:232477777 A G 0.044723 -1.0664e-04
2:232481729 A C 0.769574 -7.7567e-05
2:232486593 T G 0.589023 3.1652e-05
2:232487447 T C 0.134170 3.8291e-05
2:232490522 G A 1.894399 -5.3875e-05
2:232491208 T C 0.526380 -1.0641e-05
2:232496904 C G 0.374200 -1.9370e-05
2:232497510 T C 0.381201 1.9405e-05
2:232498693 T C 0.877544 -1.1148e-05
2:232499936 T G 0.042727 -2.8084e-05
2:232503661 G T 0.177621 1.4984e-05
2:232526101 G A 1.442286 -3.9156e-05
2:232527424 A G 0.170084 -1.5745e-05
2:232529304 G A 0.055596 -7.0400e-05
2:232530723 T C 0.069368 -4.6817e-05
2:232535095 C G 1.770107 -4.0492e-05
2:232538916 C T 1.895221 -2.2441e-05
2:232538977 T C 0.109330 2.2515e-05
2:232539179 G A 0.890274 3.3346e-07
2:232540627 G C 0.070348 -4.5502e-05
2:232542708 T C 0.258076 -2.1749e-05
2:232543687 T C 0.025268 -6.4455e-05
2:232545444 C T 1.485837 5.0382e-05
2:232546309 T C 0.170016 3.0678e-05
2:232550635 G A 1.071475 -3.8154e-06
2:232550936 T C 0.027933 6.7021e-05
2:232558936 A G 0.418192 4.9770e-05
2:232566125 A C 0.064662 1.5177e-04
2:232566499 C T 0.384021 3.3891e-05
2:232567072 A G 0.065756 -2.1938e-05
2:232572011 G T 0.173654 -2.2628e-05
2:232574504 T C 1.084782 1.9878e-05
2:232575625 C T 0.031120 -5.4705e-05
2:232576431 C T 0.509375 -2.0027e-05
2:232577421 T C 0.026443 -9.8119e-05
2:232585804 C T 0.256982 4.3115e-05
2:232586844 T C 0.606634 5.0975e-05
2:232599016 A G 0.452529 4.5052e-05
2:232615122 C T 0.037712 4.2925e-05
2:232627696 C G 0.406573 1.6510e-05
2:232628821 C T 0.039676 9.3915e-05
2:232650935 C T 0.069819 4.5333e-05
2:232653358 T C 0.049903 -3.3901e-05
2:232655089 C T 0.038332 -5.4091e-05
2:232661604 G A 0.159227 2.3985e-05
2:232664837 T C 0.075688 -3.2894e-05
2:232687302 C T 0.071222 -6.1800e-05
2:232718558 T C 0.068391 2.6213e-05
2:232724461 C A 0.029095 -2.0148e-05
2:232728532 A G 0.429491 4.6826e-06
2:232732696 C A 0.463639 1.2303e-05
2:232734556 C T 0.028206 -4.2345e-05
2:232740108 T C 1.020056 -8.0742e-05
2:232748710 T C 0.022211 -1.5874e-05
2:232749836 C T 1.350317 -5.8468e-05
2:232751972 T C 0.078865 3.0056e-05
2:232759622 T G 0.164180 5.6292e-05
2:232760341 T C 0.051737 -2.1709e-05
2:232766151 T G 0.022110 2.6337e-05
2:232768938 A G 0.873150 -1.8240e-04
2:232772215 A G 0.451001 4.1409e-05
2:232775255 C T 0.100755 6.0274e-05
2:232775929 C A 0.453834 3.8448e-05
2:232775966 A G 0.290719 9.5580e-05
2:232780658 G A 0.311686 1.8314e-05
2:232788325 T C 1.242055 5.6113e-06
2:232788377 T G 0.239141 -1.3560e-06
2:232788496 G T 1.591753 -1.6278e-05
2:232791948 T C 0.341245 -3.9178e-05
2:232792183 A G 0.070553 -7.1819e-05
2:232794747 A G 0.045986 6.5015e-05
2:232795753 C G 0.230202 -1.0264e-04
2:232796002 G A 1.203859 1.8173e-05
2:232796610 C T 0.121433 -5.4348e-05
2:232797695 G A 1.235431 3.5491e-05
2:232797966 T C 0.379922 -4.6567e-06
2:232803452 C A 1.191490 1.2102e-05
2:232804360 G A 0.216203 9.6205e-06
2:232808692 A G 0.187390 3.5944e-04
2:232823554 A T 0.091556 -5.7425e-05
2:232829283 A T 0.020659 1.3033e-05
2:232831832 C A 0.146354 1.6990e-05
2:232845446 A C 0.342278 -2.1849e-05
2:232857227 A C 0.049111 4.6743e-05
2:232870071 G A 0.033772 -2.3374e-05
2:232871232 T C 1.831386 2.9469e-05
2:232879671 T C 0.051302 1.5118e-05
2:232882748 G T 0.027758 5.7359e-05
2:232884660 A G 0.187114 -5.1179e-05
2:232891244 T C 0.027780 9.4594e-06
2:232904572 G C 0.344981 2.1533e-05
2:232920507 A G 0.061734 -1.8237e-05
2:232926323 G A 0.032003 4.4917e-07
2:232927563 T C 0.058122 -4.3111e-05
2:232928700 G T 0.036917 -4.1992e-05
2:232939333 G A 0.040637 -2.8513e-05
2:232941958 G A 0.020886 -3.8464e-05
2:232962566 A G 0.036972 8.8553e-06
2:232978214 T C 1.511745 3.7072e-05
2:232982257 T A 0.185871 -6.1533e-05
2:232986693 G A 0.365605 3.4162e-06
2:232988328 G T 0.036758 -3.2239e-05
2:232992453 T C 0.039059 -1.1349e-05
2:232997567 A G 0.142245 1.7816e-05
2:233022511 T G 0.028121 -4.7995e-05
2:233027355 C A 0.037122 -9.3385e-06
2:233048622 G T 1.807576 3.6231e-05
2:233049441 A G 1.277359 2.8651e-05
2:233057751 G A 0.048459 -2.3414e-05
2:233077064 G A 0.041974 -2.0546e-05
2:233080295 A G 0.040523 9.7997e-06
2:233094868 T C 0.063899 -2.5822e-05
2:233095373 A G 0.034538 3.3589e-05
2:233097174 A G 1.818371 7.4297e-05
2:233100066 G A 0.076467 3.1571e-05
2:233109623 A G 0.063529 1.7911e-04
2:233111801 T C 0.501420 8.0864e-05
2:233115765 G A 0.057651 7.7108e-06
2:233129776 T C 0.330239 1.8410e-05
2:233155110 C T 0.484295 -2.1176e-05
2:233162244 A G 0.045775 -2.1149e-04
2:233162986 A G 0.078628 -5.3132e-05
2:233166124 A G 0.069212 -5.2449e-05
2:233197644 A G 0.392960 5.9616e-06
2:233207862 T C 0.122904 3.1397e-05
2:233211913 A G 0.356406 -8.9216e-05
2:233213524 C T 0.586517 1.1798e-05
2:233218168 A G 0.217144 2.1692e-05
2:233227971 A G 0.229520 1.3916e-05
2:233232064 T C 1.414158 9.1651e-06
2:233234372 A G 0.804430 2.3793e-05
2:233237442 A G 0.049611 1.0461e-04
2:233239272 T C 0.032935 1.0260e-04
2:233242837 C T 1.023713 -5.7704e-07
2:233243156 C T 0.103514 -3.5363e-05
2:233243586 T C 0.163878 8.6100e-05
2:233243981 T A 0.624083 3.6751e-05
2:233264936 G A 1.837823 4.1775e-05
2:233272091 T C 0.027323 1.5306e-04
2:233277342 A G 0.147347 2.4710e-05
2:233278500 T C 0.053214 3.9639e-05
2:233282468 C T 0.169058 -1.0288e-04
2:233285076 C A 0.122667 6.2441e-05
2:233300816 C T 0.584391 3.1334e-05
2:233301959 C T 1.834428 5.8980e-05
2:233302089 A G 0.181850 4.5233e-05
2:233302141 A G 0.065973 2.2523e-05
2:233303133 A C 0.440578 -8.9695e-05
2:233309878 T G 0.055382 -3.1159e-04
2:233310149 G A 1.058920 -1.9640e-05
2:233319911 A G 0.038141 -1.2924e-05
2:233331211 A G 0.040429 1.8113e-04
2:233331925 A G 0.441776 1.7850e-04
2:233337240 G C 0.591853 2.0361e-05
2:233338498 T C 0.167633 1.2650e-05
2:233339029 C T 0.033032 1.3358e-04
2:233339548 T C 0.061497 2.7249e-06
2:233341733 G A 0.822594 7.5600e-05
2:233346074 C T 0.092273 2.6369e-07
2:233346865 G A 0.504478 3.4132e-06
2:233349588 A G 1.962856 1.4055e-05
2:233350287 T C 0.102916 2.6311e-05
2:233355438 T C 0.103858 2.9402e-05
2:233356681 C T 0.804684 8.0208e-05
2:233357301 T C 0.020724 2.5361e-05
2:233358020 A G 0.747834 -2.1047e-05
2:233358661 A G 0.070835 1.7474e-05
2:233360483 T C 0.175323 2.3370e-05
2:233362267 T C 0.373148 8.0917e-05
2:233369617 A C 0.861270 -4.5395e-05
2:233375468 A G 1.421409 -3.6289e-05
2:233375977 A G 0.234642 -3.6436e-05
2:233376062 T G 0.038439 2.6084e-05
2:233381402 T C 0.032208 -8.2581e-05
2:233381606 A G 0.169957 3.2385e-05
2:233382519 A G 0.060540 2.4668e-05
2:233383416 T C 0.424853 -9.8307e-06
2:233383642 T C 0.060634 1.2213e-05
2:233385396 A G 1.392093 -1.8492e-05
2:233391306 A G 0.075155 -8.4153e-05
2:233397525 G T 0.498525 -2.3598e-05
2:233400074 G A 0.712631 -3.2186e-05
2:233400171 G A 0.047196 -4.2070e-05
2:233406178 A G 0.035895 -5.8469e-05
2:233406805 G A 1.485175 -8.0996e-06
2:233406998 G T 1.601454 1.1010e-05
2:233412820 G A 0.410373 3.5122e-05
2:233415978 C T 1.113845 -2.6350e-05
2:233416195 T C 0.152401 2.0707e-05
2:233420478 T G 0.034811 -3.0796e-04
2:233426526 T C 0.478677 -2.5245e-05
2:233427780 T C 0.217452 -6.0094e-05
2:233438772 A G 0.042945 -2.4278e-05
2:233441139 T A 0.050316 1.9409e-05
2:233441702 C A 0.118911 -1.4828e-05
2:233446725 C T 1.852821 -1.3522e-05
2:233450824 T G 0.636953 4.7400e-05
2:233453934 G C 0.631149 -5.8405e-05
2:233459116 A C 0.032886 -2.6921e-05
2:233467049 A G 0.036378 9.5048e-05
2:233468867 G C 0.128386 -1.2713e-05
2:233470843 A G 1.019377 -5.7235e-05
2:233481978 C T 0.417722 -3.4976e-05
2:233482038 C T 0.989494 -3.1962e-05
2:233486120 C T 1.970980 -6.1017e-05
2:233488577 A C 0.053227 5.0682e-05
2:233489529 A G 0.546497 -3.0949e-05
2:233490537 T C 0.073620 -2.4133e-04
2:233493938 A G 0.126513 -2.4283e-05
2:233502984 G A 0.359334 2.6342e-04
2:233503540 A T 0.049322 1.6582e-05
2:233503678 A G 0.069024 1.0974e-06
2:233505522 T C 0.781373 -1.2732e-05
2:233508677 C T 1.115711 2.1282e-05
2:233510622 G A 0.965913 1.8644e-05
2:233513175 A C 1.209237 4.2992e-06
2:233514309 G A 0.121544 1.4223e-05
2:233522030 C T 0.129041 -2.3374e-05
2:233524421 T C 0.039416 -7.0969e-05
2:233526097 A G 0.401009 1.4800e-05
2:233527224 A G 0.037268 2.1541e-05
2:233528378 A C 0.030776 2.5301e-05
2:233528515 G A 0.761616 9.4663e-06
2:233531234 T C 0.691897 5.9394e-05
2:233537125 G A 0.761418 3.0414e-05
2:233537714 A G 0.372758 -3.3877e-06
2:233539580 G A 0.046564 1.0094e-05
2:233543892 A G 0.324913 1.5035e-04
2:233547639 G A 0.027657 -1.3797e-04
2:233549020 G A 1.416433 -7.1969e-06
2:233551639 G A 0.198747 1.9642e-04
2:233554188 G A 0.967848 -6.5295e-05
2:233554499 C T 1.160541 -2.2319e-06
2:233554720 A G 0.066655 4.6546e-05
2:233567473 C G 0.067908 -6.2731e-05
2:233592307 T G 0.027673 -3.1397e-05
2:233592487 A G 1.260640 -6.6047e-06
2:233592955 C T 0.354381 5.9764e-05
2:233597163 C G 0.153615 -7.2167e-05
2:233604889 T C 0.146088 -8.0591e-05
2:233609982 G C 0.158269 -4.8551e-05
2:233630676 T C 0.094584 -6.0942e-05
2:233631266 G A 0.046310 3.8100e-05
2:233633460 A G 0.727626 2.6596e-06
2:233636922 C T 1.263097 2.3778e-07
2:233638939 A G 0.122767 -4.1054e-05
2:233655236 G A 0.123796 2.8490e-05
2:233658309 T C 0.692939 1.4161e-05
2:233659553 A C 0.034444 -1.7284e-05
2:233660846 A G 0.122417 -3.5415e-05
2:233661727 C T 0.045441 4.7637e-06
2:233661904 A G 0.025392 2.2421e-05
2:233661994 G A 0.170460 -1.4321e-05
2:233683095 A G 0.037599 4.6131e-05
2:233684379 G A 0.045996 -1.4294e-04
2:233686383 G A 0.026589 -3.9747e-05
2:233705105 T A 0.021747 2.5346e-05
2:233718877 C T 0.399870 1.4670e-05
2:233721525 A G 0.039520 -2.2198e-06
2:233723163 A G 0.047628 -8.2676e-05
2:233739678 C T 1.133400 1.7691e-05
2:233743794 T C 0.113394 7.1915e-05
2:233745521 T C 0.586991 2.6986e-05
2:233747015 G A 0.256395 3.3482e-05
2:233754298 G A 0.124682 -3.5676e-05
2:233757697 G A 1.899878 -2.5624e-06
2:233757860 C T 0.182041 3.0131e-05
2:233763362 T C 0.222464 -1.7908e-05
2:233769026 A C 0.097389 -4.8987e-05
2:233769324 A G 1.510420 -2.5844e-05
2:233784511 T C 0.034743 -1.0776e-04
2:233791648 T G 0.882335 2.5568e-05
2:233795536 T C 0.410416 1.4846e-05
2:233796252 A G 0.117162 -2.7900e-05
2:233797365 G A 0.040244 5.2415e-05
2:233803208 C T 0.598783 1.2076e-04
2:233809243 C A 1.239585 -3.2089e-05
2:233812756 A G 0.748847 1.0211e-06
2:233812767 T C 0.070602 -2.0710e-04
2:233813302 A G 0.139960 -5.6796e-05
2:233823850 T C 1.465538 2.5886e-05
2:233824910 T C 0.046726 -4.6833e-05
2:233831478 T C 0.596413 -1.4671e-05
2:233834975 G A 1.713605 2.3989e-06
2:233836038 A G 0.248488 -2.0323e-05
2:233836065 A G 0.044457 -4.4485e-05
2:233841768 C T 0.034288 1.2984e-05
2:233842049 G A 1.151791 -1.8966e-05
2:233842058 C T 0.030309 8.6654e-05
2:233842083 G A 0.118632 8.6310e-06
2:233842912 T C 0.023363 1.5847e-04
2:233855461 A G 0.560068 -3.1800e-05
2:233861960 C T 1.716188 -1.1087e-05
2:233868392 T C 0.549580 6.9998e-06
2:233872266 T C 0.037462 1.3078e-05
2:233875844 A G 0.123063 -1.5374e-05
2:233885426 C T 1.453870 -1.6454e-05
2:233885495 T C 0.099797 8.0302e-05
2:233887609 T C 0.105315 1.6138e-05
2:233888027 T C 0.047326 2.3523e-05
2:233891215 C T 0.644528 2.3784e-05
2:233897033 T C 0.033590 2.9393e-05
2:233897800 G A 0.245720 -4.0021e-06
2:233899126 A C 0.971444 -2.3453e-05
2:233905002 T C 0.037226 -5.9193e-06
2:233905804 C T 1.215096 -5.0954e-05
2:233906006 A G 0.224473 -2.7039e-05
2:233915337 A G 0.813717 -2.8837e-05
2:233917052 T C 0.083601 1.0207e-04
2:233925406 G T 0.905007 3.4709e-05
2:233927628 C T 0.062783 3.0398e-07
2:233929975 A G 0.038900 -5.5710e-05
2:233931051 C A 1.794287 5.7744e-06
2:233933897 G C 0.280368 -3.3921e-05
2:233934575 A C 0.156627 -2.1745e-05
2:233935491 T C 0.119025 2.5408e-06
2:233941388 G A 0.046307 7.1930e-05
2:233945544 C T 0.071403 -7.7315e-05
2:233946937 T C 0.306847 5.7623e-05
2:233948264 C A 0.356965 7.0131e-06
2:233953145 C T 0.024632 -9.5309e-05
2:233957372 C T 0.550054 4.3025e-05
2:233957464 G A 0.120099 -2.4903e-05
2:233959770 A G 0.079998 2.8070e-05
2:233960940 T C 0.032347 8.4061e-06
2:233961776 A C 1.407848 1.8300e-05
2:233964985 G A 0.115461 -6.0385e-05
2:233966850 T C 0.065817 5.9885e-05
2:233968153 T C 0.220387 -5.2443e-07
2:233971739 G A 0.066278 -1.5415e-05
2:233971804 A G 0.043113 1.8754e-06
2:233977925 G C 0.092374 1.3376e-05
2:233978212 C A 0.331025 8.1173e-06
2:233978225 T C 0.214041 7.4955e-05
2:233978388 C T 0.100719 -7.7465e-05
2:233981912 C G 1.564748 1.0083e-05
2:233982205 C T 1.823869 1.5451e-04
2:233987114 C T 1.017066 4.5814e-05
2:233989582 T C 0.066622 -4.5256e-05
2:233990594 G A 0.116831 -4.4486e-05
2:233990745 A G 0.031980 9.0351e-05
2:233998481 A C 0.904455 -3.0562e-05
2:234054873 A G 0.998432 1.8371e-05
2:234066969 G C 0.981762 -7.9187e-06
2:234067017 G A 0.256940 -1.4845e-05
2:234071830 A G 0.033551 8.6082e-06
2:234072738 G A 0.474256 -1.4342e-05
2:234082142 C T 0.123033 -7.5822e-05
2:234084716 A G 0.533050 -2.9905e-06
2:234085792 C A 0.242951 8.1815e-05
2:234089035 G C 0.091365 3.2398e-05
2:234091884 T G 0.044577 1.0305e-05
2:234092029 C T 0.969931 5.6516e-06
2:234092825 G C 0.364722 -2.0750e-05
2:234096560 T C 0.089060 -9.5991e-06
2:234100164 G A 0.442299 -1.0827e-04
2:234102070 T C 0.826433 2.0620e-07
2:234108570 A T 0.076282 1.3009e-04
2:234109999 G A 0.076944 5.0024e-06
2:234111314 G A 0.142258 5.0348e-05
2:234113057 A G 0.382343 -7.5422e-05
2:234113301 T C 0.382463 -7.4660e-05
2:234115337 A G 0.115714 -1.4283e-04
2:234115629 T C 0.355588 -6.6660e-05
2:234117252 C T 1.538837 -4.9559e-06
2:234117915 A C 0.453902 3.7078e-06
2:234119177 A G 0.074474 5.9767e-05
2:234119635 A G 0.195806 5.5878e-05
2:234119846 A G 0.333670 -4.0622e-05
2:234119947 T C 0.214307 -3.4100e-06
2:234120556 A G 0.125098 -2.7880e-06
2:234123140 C T 0.150113 -8.7164e-05
2:234126551 T C 0.039111 3.1598e-05
2:234127321 C G 0.311777 2.2577e-05
2:234131780 C T 0.075392 1.1127e-05
2:234133021 C T 0.050676 7.4394e-05
2:234134795 T C 0.261296 5.1675e-05
2:234136755 A G 0.112456 4.7943e-05
2:234136796 G A 0.365501 4.3669e-05
2:234136959 A G 0.308671 4.1583e-05
2:234138324 T A 1.118425 1.0103e-04
2:234138714 C G 0.879560 7.1184e-05
2:234139631 G A 0.027401 -1.1380e-05
2:234142619 A G 0.078927 7.8480e-05
2:234152509 A G 0.138908 -5.6523e-05
2:234154269 T C 0.082880 1.0915e-04
2:234168951 T C 0.402356 -2.2313e-05
2:234169302 T C 0.361720 -3.0074e-05
2:234171812 G A 0.108246 -5.0241e-05
2:234183368 G A 1.046015 3.0575e-05
2:234183738 G A 0.144514 -7.1147e-06
2:234184417 A G 1.052591 2.5404e-05
2:234189961 G A 0.236810 2.0033e-04
2:234199537 T G 1.403830 2.7571e-05
2:234211048 A G 1.372028 -6.9531e-06
2:234219952 A G 0.063299 -5.5389e-05
2:234227523 G A 1.464642 -2.8956e-06
2:234229295 T C 0.066181 7.0269e-05
2:234229320 G A 0.099813 2.3216e-05
2:234229926 G T 0.201902 -1.4263e-04
2:234231401 G A 0.054941 -1.2373e-04
2:234245384 A G 0.137886 -1.7161e-04
2:234246503 T C 0.099044 -1.4010e-05
2:234255547 A G 0.829179 6.7765e-05
2:234255647 T C 0.045032 1.8511e-05
2:234262152 G A 0.245963 -6.2742e-06
2:234272484 G A 1.494240 -8.6688e-05
2:234273242 A G 1.209280 -2.0747e-05
2:234277638 A G 0.083481 -8.9985e-05
2:234287822 A G 0.054957 -2.9151e-05
2:234289895 G C 0.805891 -5.0033e-05
2:234311271 G T 0.071494 -1.4057e-05
2:234315394 C A 0.124978 -1.2590e-04
2:234321058 G A 0.043123 3.6255e-05
2:234321268 A G 0.154592 1.2515e-05
2:234325052 A G 1.126844 -1.8594e-05
2:234326071 C T 0.058940 3.9743e-05
2:234329140 G A 0.067229 -1.3905e-05
2:234329549 C T 1.228861 1.7566e-05
2:234332196 T G 0.055674 -1.6039e-05
2:234338935 A G 0.146981 1.4984e-05
2:234346004 A G 0.058248 4.7445e-06
2:234354320 T C 0.137149 2.3605e-05
2:234356623 T C 0.075185 2.2669e-05
2:234358286 T C 1.295000 1.1537e-05
2:234359375 G A 0.184855 4.9355e-05
2:234373701 T C 0.058923 -6.2178e-05
2:234375944 T C 0.625093 1.6138e-05
2:234380123 G A 0.826622 1.0736e-05
2:234381430 T C 0.056265 -1.3390e-04
2:234381817 T G 0.188916 1.0069e-05
2:234394111 A G 0.083176 8.4672e-06
2:234394487 A G 0.614379 -1.9150e-05
2:234394569 G A 0.416979 -3.6029e-05
2:234399121 G A 1.931174 2.0713e-05
2:234406655 T G 0.196108 2.3029e-05
2:234407420 C G 0.052711 -8.2531e-06
2:234417564 T C 0.084532 2.7919e-05
2:234424542 C T 0.033383 -7.7464e-05
2:234424630 C T 0.080300 -8.3881e-05
2:234436069 T C 0.094695 -5.2578e-05
2:234449316 A G 1.583745 3.7527e-05
2:234475415 A G 0.320937 3.4510e-05
2:234482250 T C 1.542677 4.8047e-05
2:234494716 G T 0.044340 2.8509e-05
2:234500290 A G 0.220555 3.3830e-05
2:234502127 A G 0.063273 2.3885e-05
2:234504098 T C 1.060235 1.8438e-05
2:234518639 T C 0.042386 1.8806e-05
2:234526871 G C 0.508707 -9.3749e-06
2:234536637 G A 1.615135 3.8266e-05
2:234545294 A G 0.067116 3.6269e-05
2:234545861 T C 0.325617 1.5913e-05
2:234553314 C A 0.055710 -4.7250e-06
2:234563065 G A 0.057531 -2.3981e-06
2:234565283 C A 0.184349 -4.5199e-06
2:234567916 T G 0.525309 -9.6772e-06
2:234578693 G T 0.360684 2.5596e-05
2:234579936 G A 0.023814 -8.3368e-06
2:234580805 A G 0.020325 -7.5276e-05
2:234584324 C T 1.085600 3.0820e-05
2:234591205 C T 0.773544 1.6646e-05
2:234601669 G T 0.812396 2.2921e-05
2:234602191 G A 0.632126 3.1614e-05
2:234602202 C A 0.674172 3.9667e-05
2:234602277 T G 0.041445 3.3198e-05
2:234622310 T C 0.167460 -2.0727e-05
2:234623898 C A 0.033564 -4.9251e-05
2:234637912 C T 0.766049 2.7738e-05
2:234638006 G A 0.102413 9.4414e-06
2:234639656 A G 0.047537 -1.2573e-04
2:234652308 T G 0.060550 -1.0542e-04
2:234657512 T G 0.034824 8.2390e-05
2:234661537 A G 0.056856 -5.1540e-07
2:234665782 A G 0.570318 1.3178e-04
2:234667582 C A 0.870374 2.4479e-05
2:234673309 T C 0.627462 4.9264e-05
2:234676413 C T 0.264831 9.5151e-07
2:234678668 G T 0.037550 -8.6115e-05
2:234679384 T C 0.221192 -1.0985e-05
2:234681416 C T 1.579068 -3.3220e-05
2:234681544 C G 1.602512 -1.8573e-05
2:234681645 C G 1.549775 -2.2770e-05
2:234683763 T C 0.652283 -6.8219e-06
2:234685503 A G 0.024489 -2.9402e-05
2:234685650 A G 0.086954 -3.5689e-05
2:234687963 C A 0.025726 -3.1190e-05
2:234688036 A C 1.582772 -1.4380e-05
2:234689090 A G 0.310044 -1.6012e-04
2:234697151 A C 0.045106 3.3502e-06
2:234698126 G C 0.026145 -2.4065e-05
2:234698790 C T 0.574378 1.6693e-05
2:234699366 C T 0.112235 -1.1631e-04
2:234699786 A G 0.026940 -4.5185e-05
2:234700578 C T 0.748097 3.0307e-05
2:234701664 C A 0.102270 -2.9929e-05
2:234701822 G A 0.667086 8.4139e-06
2:234702459 C T 1.088917 1.3234e-06
2:234703136 C T 1.091086 3.0265e-06
2:234704076 A G 0.078810 3.2764e-06
2:234704318 G A 1.099726 -2.2091e-06
2:234704690 C T 1.676239 -4.3491e-05
2:234705389 G A 0.362885 -1.0979e-05
2:234708428 A G 1.637105 -5.8848e-05
2:234708868 C G 0.104624 -1.2047e-06
2:234711164 C T 0.457862 5.5270e-05
2:234712921 A G 1.751382 -1.4067e-04
2:234713681 T G 0.098622 1.2866e-05
2:234717448 G T 0.919908 -9.7345e-05
2:234720967 C T 1.308155 -1.1803e-04
2:234723481 T G 0.040030 9.5977e-05
2:234725502 C T 1.715315 4.0907e-05
2:234726966 C G 0.123335 1.3158e-05
2:234727986 T C 1.489235 -4.8384e-05
2:234728078 C T 1.694763 2.6314e-05
2:234728426 A G 0.040578 1.4370e-04
2:234728911 G A 0.160824 8.1333e-05
2:234729895 A G 1.077843 -1.6315e-05
2:234729986 A G 0.227615 1.8134e-05
2:234730104 G A 0.110281 -6.9393e-06
2:234737125 A G 0.319655 -2.3647e-05
2:234737976 C G 1.044869 1.9109e-05
2:234739340 T G 0.851098 6.1927e-05
2:234740136 A G 0.266733 2.9322e-05
2:234740157 A G 0.142284 5.4879e-05
2:234740758 G A 1.013515 1.1924e-04
2:234741401 T C 0.120739 1.8303e-06
2:234741443 A G 0.741645 6.1944e-05
2:234747459 G A 0.912819 3.6591e-05
2:234748944 T C 0.142940 -3.0046e-05
2:234749354 A G 0.184625 -1.5124e-05
2:234749783 G C 0.138980 4.3119e-06
2:234750542 C G 1.057946 -4.7711e-05
2:234751581 G T 1.183976 -4.6149e-05
2:234759419 G C 0.471556 -1.2798e-04
2:234760729 T C 0.037118 -3.0660e-05
2:234761225 T C 1.013437 -3.6775e-05
2:234763137 C T 0.124773 1.8314e-06
2:234768785 A G 0.314091 8.7273e-06
2:234775346 A G 0.161259 -2.0049e-05
2:234776984 A G 0.024291 1.4605e-05
2:234791607 A G 0.037618 -8.8984e-05
2:234794286 G A 0.152859 2.9849e-05
2:234796707 A C 0.038358 3.3233e-05
2:234799176 A G 1.173125 -6.0975e-06
2:234800689 A G 1.019997 -1.7085e-05
2:234802870 A G 0.022973 8.7476e-05
2:234808569 G A 0.449407 1.9295e-05
2:234809141 C T 0.049131 6.5294e-05
2:234809247 G A 0.087798 -1.0946e-04
2:234811644 A C 0.040053 -3.5577e-05
2:234814059 T C 0.377744 4.1571e-05
2:234825093 C T 0.389422 3.6980e-05
2:234837737 C T 1.143183 6.2518e-05
2:234843494 T C 0.419442 2.3080e-05
2:234854552 G A 0.094214 4.3051e-05
2:234855367 T G 0.029484 1.2365e-05
2:234857869 T C 0.142946 -2.1062e-05
2:234861636 G A 0.102436 2.2472e-05
2:234863788 A G 0.101826 7.1256e-06
2:234871343 A G 1.325559 6.7668e-05
2:234872512 G A 0.344371 4.5407e-05
2:234875433 G A 0.306629 -6.8138e-05
2:234876796 A G 0.173210 2.4735e-05
2:234876837 G A 0.134254 1.2794e-04
2:234883167 A C 1.484503 2.1535e-04
2:234883673 A G 0.059238 -6.6921e-05
2:234885030 A C 0.504247 -1.8099e-06
2:234885110 A G 0.029640 1.9774e-05
2:234886363 G T 0.188211 6.7847e-05
2:234886692 A G 1.740947 -3.1070e-06
2:234888002 A G 1.663088 5.6606e-06
2:234888721 T C 0.967224 -2.7957e-06
2:234891986 G A 0.064415 -9.5781e-06
2:234894893 A G 0.298184 2.8938e-05
2:234897718 T C 0.176903 5.1561e-05
2:234898544 C T 0.024992 -1.0880e-05
2:234898763 A G 0.037602 5.4333e-05
2:234899525 G A 1.962528 -4.3059e-05
2:234899704 A G 0.043633 -5.2376e-05
2:234901424 T C 0.121872 1.4269e-05
2:234901614 T C 0.408432 -3.6909e-04
2:234903755 G T 0.046758 -5.7653e-05
2:234903832 G A 0.104614 2.7366e-05
2:234904040 A G 0.813522 2.9945e-05
2:234906046 T G 0.089719 1.2298e-05
2:234906526 T C 1.515075 2.5291e-05
2:234910442 C T 0.195832 -6.5324e-06
2:234910974 C T 1.951005 -6.2703e-05
2:234911367 A G 0.024262 4.1896e-05
2:234914921 G T 0.112099 3.7303e-06
2:234916843 A G 0.054181 -3.0369e-06
2:234918776 T G 0.423068 1.4645e-05
2:234924941 C T 0.024174 5.1583e-05
2:234926750 A G 0.092514 4.0646e-05
2:234927790 T G 0.068670 -1.9841e-05
2:234929170 A G 0.058712 -4.1515e-06
2:234929529 G T 0.307671 2.5670e-05
2:234929559 C T 0.091894 -3.3333e-05
2:234930682 A G 0.063519 3.1487e-05
2:234931669 T C 1.012139 1.4623e-06
2:234931763 A G 0.025560 3.1491e-05
2:234934060 A C 0.399477 -3.8287e-05
2:234934186 G A 0.681605 -7.3080e-06
2:234935673 T C 0.089239 2.1348e-05
2:234937260 T G 0.198286 6.7524e-05
2:234938264 A G 0.737178 -7.2606e-05
2:234938389 G A 0.130794 6.7354e-05
2:234940795 T G 0.244574 7.6735e-05
2:234941290 T G 0.606423 -3.0781e-05
2:234942723 A G 0.103332 9.6386e-06
2:234944028 G A 1.273124 8.6110e-05
2:234945670 G A 0.471621 2.1823e-05
2:234959167 A G 0.035048 -1.0714e-04
2:234959958 C T 0.085230 -1.2763e-04
2:234960021 T C 0.147747 -1.6479e-04
2:234963119 G A 0.561168 -1.7986e-05
2:234966035 C T 0.062896 -4.6781e-05
2:234967410 A G 0.126828 -3.6552e-04
2:234967986 T C 1.649813 5.1476e-05
2:234974912 A G 0.049167 2.8900e-05
2:234976689 G A 0.149668 4.3793e-06
2:234990709 A C 0.995420 3.2511e-04
2:234990849 G T 0.160752 1.1834e-04
2:234991454 G A 0.063659 -5.8686e-05
2:234992841 T C 0.524192 -2.2995e-06
2:234992975 T C 0.053509 3.0789e-06
2:234993678 T C 0.039812 -5.9922e-05
2:234994458 G T 0.048878 -1.4729e-05
2:234998635 T C 0.022308 -5.3167e-05
2:235005739 G A 1.679320 1.2989e-05
2:235008244 T C 1.179578 1.3173e-04
2:235011203 A G 0.490592 -2.4407e-05
2:235011890 T C 0.039907 -4.4047e-05
2:235017575 T C 0.030906 1.2318e-04
2:235019210 G A 0.454435 -3.8100e-05
2:235023879 G A 0.191162 -1.9784e-05
2:235028642 A G 0.070069 -1.6463e-05
2:235030351 C T 0.029647 -3.6264e-05
2:235039426 C T 0.304672 -4.3272e-05
2:235040993 A G 0.072400 -1.1939e-04
2:235043870 T C 0.128931 -1.6341e-04
2:235044905 G T 0.150002 -1.2672e-05
2:235051902 G A 0.048258 1.7477e-05
2:235054346 A G 0.281316 -7.8553e-05
2:235054375 G T 0.083870 -2.7459e-05
2:235058316 T C 0.158506 -2.8842e-05
2:235059827 G C 0.054379 -5.3018e-05
2:235063829 T C 0.044301 8.3767e-05
2:235068019 A G 0.404762 -2.6149e-05
2:235069341 T G 0.053130 2.2846e-05
2:235072203 A G 0.574401 -1.8512e-05
2:235072469 T C 0.051971 1.1116e-04
2:235073305 T C 0.037690 -4.4945e-06
2:235074551 T C 0.034389 -1.1933e-06
2:235075754 G A 0.030818 8.3325e-05
2:235075870 T C 0.044623 6.3507e-06
2:235079623 C G 0.284831 2.6629e-05
2:235080909 G A 0.678956 6.1957e-05
2:235082918 T C 0.110531 -1.8314e-05
2:235088991 T C 0.031831 -6.5755e-05
2:235094149 G C 0.329236 -8.4727e-06
2:235098769 T C 0.040442 -1.8332e-05
2:235099699 C A 0.053850 3.4229e-05
2:235114974 T C 0.070417 3.0684e-05
2:235120419 G A 0.995790 2.1455e-05
2:235125376 G A 0.135426 -1.0239e-04
2:235127466 A G 1.155150 -8.3927e-06
2:235129977 A G 0.301498 -2.6908e-05
2:235131891 G C 1.426187 -5.3847e-05
2:235132503 A G 1.042282 -1.7003e-05
2:235133703 C T 0.162281 -1.4306e-05
2:235146741 G C 0.029871 1.1426e-05
2:235148182 A G 0.163563 -4.5441e-05
2:235158034 C T 0.060452 -1.5100e-06
2:235158972 A G 0.200779 2.2594e-05
2:235159360 G A 0.126961 1.2746e-05
2:235161448 A G 1.076113 1.7122e-05
2:235165520 C T 0.218903 -1.9282e-05
2:235172026 A G 0.916263 -6.3942e-06
2:235172134 G A 0.080563 1.7214e-05
2:235175610 C T 0.032931 -7.3787e-05
2:235176683 G A 0.599617 1.3450e-05
2:235187384 A G 1.099346 1.2072e-05
2:235189120 C T 0.840773 6.6804e-06
2:235191121 A G 0.156195 5.2359e-06
2:235194106 G A 0.078888 -5.0585e-05
2:235194298 A C 0.022292 1.1633e-04
2:235199587 A G 1.168844 2.6295e-05
2:235200782 A G 0.613960 7.2719e-05
2:235209204 C T 1.802843 -9.3287e-06
2:235210218 T C 0.084172 -8.6761e-06
2:235211946 A G 0.049991 6.0897e-05
2:235214137 G A 0.584959 1.1707e-04
2:235214867 C T 0.163502 4.0720e-05
2:235216733 G T 0.713877 8.6416e-06
2:235222956 G C 0.030900 -5.9601e-05
2:235228699 A C 0.096850 -3.9390e-05
2:235229127 T C 1.111070 5.5831e-06
2:235230112 C T 0.068119 -2.1092e-05
2:235235092 C T 0.732378 -7.6579e-07
2:235237652 G A 0.083465 1.4170e-05
2:235239668 T C 0.029556 -4.1600e-06
2:235240302 C T 0.036856 -1.7824e-04
2:235240506 C A 0.165929 2.4612e-06
2:235241961 A G 0.651332 -1.0171e-06
2:235243519 T C 0.076658 1.8060e-05
2:235246530 G A 0.128266 2.8868e-05
2:235248234 C T 0.027420 -8.1391e-05
2:235250966 C T 0.115451 5.4475e-05
2:235254402 C T 0.196670 1.6320e-04
2:235254497 T C 0.078985 9.4496e-05
2:235262581 A G 0.050416 4.1463e-05
2:235263964 G A 0.091676 -2.4276e-05
2:235264193 G T 1.222295 -1.5188e-05
2:235264805 T C 0.158607 -7.4445e-05
2:235264971 T C 0.493906 1.3996e-05
2:235265077 T C 0.046674 -7.7630e-05
2:235265615 A G 0.198176 -5.7173e-05
2:235272386 A G 1.141122 -1.7962e-06
2:235272703 G A 0.071316 -1.2666e-04
2:235273283 A G 0.081410 -3.8846e-05
2:235274775 A G 0.044116 6.3892e-05
2:235279640 C G 0.026469 -6.3821e-05
2:235281022 G A 0.049163 4.0978e-05
2:235281058 T C 0.048524 2.2812e-05
2:235283560 A G 0.070209 -1.1912e-05
2:235284258 C T 0.304718 -3.8577e-05
2:235286162 G A 0.196381 -1.3117e-05
2:235305420 T C 0.177069 -4.6646e-05
2:235306101 A G 0.033454 1.4719e-04
2:235306433 T C 0.062877 9.8308e-06
2:235308712 A G 0.230263 -4.5082e-05
2:235309031 T C 0.138337 2.1882e-04
2:235310202 T C 0.033272 -6.1185e-06
2:235318425 A G 0.871556 -2.1502e-05
2:235323055 C A 0.030435 -4.1568e-05
2:235324745 C T 0.067245 1.7182e-04
2:235326236 C T 0.058297 1.8233e-06
2:235330136 G A 1.454759 -4.1684e-05
2:235332584 C T 0.046018 -3.8037e-06
2:235332854 A G 1.566020 -4.4685e-05
2:235335792 C T 1.360967 1.3701e-05
2:235339940 G A 0.505360 4.0921e-05
2:235340190 A G 0.033775 -4.4840e-05
2:235344865 T G 0.208699 9.8661e-06
2:235345336 T C 0.102137 6.3199e-05
2:235348715 A G 0.037599 -5.0442e-07
2:235351268 G A 0.037784 1.0041e-04
2:235352906 A G 0.139999 -3.4947e-07
2:235354348 T C 1.189958 -1.9245e-05
2:235356649 C T 1.923180 -4.3338e-05
2:235358746 T G 1.321722 -4.5010e-06
2:235364455 T C 1.045077 -1.7325e-05
2:235366048 C T 0.040965 7.8312e-05
2:235369328 T G 0.567835 3.6452e-04
2:235370188 T C 0.023077 -2.0384e-04
2:235372654 G A 0.190198 2.9783e-05
2:235374744 C A 0.619202 -4.0981e-05
2:235374959 C T 0.031081 -4.3775e-05
2:235377252 T C 0.078677 5.3521e-05
2:235378665 A G 0.407124 5.9278e-05
2:235382835 T G 1.129288 7.1972e-06
2:235386054 C G 0.027761 3.0394e-06
2:235388750 T C 0.693273 -2.3835e-05
2:235392398 A G 0.249095 -1.0692e-04
2:235392703 A G 0.033373 -3.1865e-05
2:235395958 G C 0.035927 -2.8630e-05
2:235398672 A G 0.069063 -4.3036e-05
2:235400033 T C 1.497337 -2.5575e-06
2:235400586 C G 0.512533 -1.5288e-05
2:235401221 T C 0.101044 2.3176e-05
2:235401375 C T 0.156085 6.7507e-05
2:235401912 A G 0.024535 1.4802e-05
2:235402279 C T 0.924897 1.2208e-04
2:235402707 A G 0.087518 -7.6528e-05
2:235407645 A G 1.301878 -5.2389e-04
2:235409692 G A 0.110138 3.3675e-05
2:235410002 A G 0.103458 -2.2640e-05
2:235412138 T G 0.048031 -6.1869e-06
2:235412208 A G 0.531437 2.6734e-05
2:235413361 C G 1.829540 -7.9746e-05
2:235417093 G A 0.399724 -1.0893e-04
2:235421093 T C 0.121151 3.7376e-05
2:235425766 C T 0.111128 -1.5566e-05
2:235427147 T C 1.827738 5.5409e-06
2:235430409 A G 0.698710 3.9519e-05
2:235436162 G A 0.043717 -6.8753e-06
2:235442600 C A 0.287051 1.5407e-05
2:235442669 T C 0.040880 8.7032e-05
2:235448234 T C 0.959847 1.5085e-05
2:235453170 C T 1.810124 2.6678e-05
2:235455425 C A 0.150061 -1.1497e-05
2:235457103 C G 0.059550 -3.1910e-05
2:235460062 C T 0.606018 6.9485e-05
2:235462853 G T 1.241964 -2.9103e-05
2:235473337 C T 0.145819 -8.4657e-06
2:235475401 C T 1.953070 -3.4935e-05
2:235479169 A G 1.099242 1.3090e-06
2:235479382 G C 0.513377 1.8839e-05
2:235479565 G A 0.832630 1.3264e-05
2:235479732 T C 1.085542 -4.5594e-05
2:235480462 A G 0.082978 -8.5373e-06
2:235480729 A C 0.751638 -2.2148e-06
2:235481754 G C 0.185332 -1.1901e-04
2:235481983 T C 0.037070 4.4809e-05
2:235484375 C T 0.512598 -2.8992e-05
2:235486730 G A 1.232539 2.2098e-05
2:235486991 T C 0.578215 -2.0892e-05
2:235490090 T C 0.040163 -2.1734e-05
2:235493018 T C 0.186154 3.2661e-05
2:235493118 A C 0.045879 -1.3170e-06
2:235496584 A G 0.095464 2.3856e-05
2:235499489 T C 0.319408 -3.3522e-05
2:235500610 A G 1.570869 4.8248e-05
2:235502807 T G 0.882345 -1.1512e-06
2:235503107 G A 0.026440 3.4048e-05
2:235504199 T C 0.490667 1.1500e-04
2:235504974 T C 0.037790 4.3690e-05
2:235505182 T G 1.525607 -2.0327e-05
2:235505424 C G 0.753027 -6.5099e-05
2:235505611 A C 1.042279 -5.0136e-05
2:235505900 C A 1.363953 -4.5603e-06
2:235506152 C A 0.166254 3.3070e-05
2:235508990 C T 0.718996 -1.3679e-05
2:235513201 G A 0.524432 -8.3396e-05
2:235513608 C T 0.098969 4.8109e-06
2:235514619 A G 0.363677 5.6381e-06
2:235514941 T G 0.194768 1.6241e-04
2:235517596 C T 1.123322 9.8996e-06
2:235525579 G A 0.243224 1.5428e-04
2:235525782 C G 0.099752 -1.0376e-05
2:235526616 T C 0.050309 3.5589e-05
2:235528365 T C 0.127383 -7.8463e-06
2:235530367 A G 0.575125 -1.8233e-08
2:235533160 A G 0.147331 4.6289e-04
2:235533246 C T 1.834804 2.2491e-05
2:235534348 A G 0.267590 1.9895e-04
2:235536197 A C 0.202772 1.0543e-04
2:235542138 T C 1.394544 -3.2941e-05
2:235542149 A C 0.032454 2.6100e-05
2:235542430 T C 0.265691 -6.4100e-05
2:235542544 G T 0.031614 6.7874e-05
2:235542712 C T 1.336808 -6.6687e-05
2:235550878 A C 0.027602 5.7257e-05
2:235559758 A G 0.023691 -1.0600e-05
2:235568453 A G 0.028748 -1.5366e-05
2:235571317 G A 1.004778 -1.0220e-05
2:235575086 T C 0.053795 -7.9647e-06
2:235576821 G A 0.339564 -1.6146e-05
2:235578073 C T 0.046125 4.4144e-05
2:235583469 A G 0.067541 -1.1213e-05
2:235591412 C T 0.082131 -6.5668e-05
2:235598065 T C 0.055041 1.5908e-04
2:235600076 A G 1.402113 -8.2572e-05
2:235607174 G T 0.898651 -3.1163e-04
2:235608318 G C 1.399520 -4.3345e-04
2:235608780 T A 0.031072 -9.5332e-05
2:235617634 C T 0.972560 7.1285e-05
2:235619006 T C 1.237858 1.5154e-04
2:235619616 G A 0.112783 3.2774e-05
2:235622683 T C 0.549048 2.5215e-04
2:235623294 G T 0.103332 1.0507e-04
2:235625587 G A 0.350950 3.1737e-06
2:235625702 A G 0.312621 -1.1143e-04
2:235626160 G A 1.267560 3.9731e-05
2:235626238 A G 0.152424 2.1411e-05
2:235628680 A G 0.612392 1.6617e-05
2:235629439 G C 0.096743 -1.2729e-05
2:235632999 G A 0.586072 -2.5080e-05
2:235637275 T G 0.028413 2.9723e-05
2:235651480 C A 0.742891 -2.7892e-05
2:235652353 C A 1.949045 -5.6814e-05
2:235653578 A C 0.128107 -3.3537e-05
2:235654613 C A 0.111569 -2.5652e-05
2:235659040 C A 0.031036 -2.0862e-05
2:235660363 C T 0.103325 -4.5714e-05
2:235660951 A G 0.038751 1.1726e-05
2:235662972 A G 0.034363 -2.9275e-05
2:235667357 G A 0.065162 -5.8863e-05
2:235668810 T C 0.893393 4.1888e-05
2:235668847 G A 0.068537 1.2425e-05
2:235671931 C T 0.331044 5.5431e-06
2:235673232 T C 0.055584 -2.1174e-05
2:235673910 A G 0.265064 -2.3962e-06
2:235675184 G C 1.454964 1.6467e-05
2:235678911 C T 0.048024 1.3451e-04
2:235697004 A G 0.249816 -5.4290e-05
2:235698326 G C 0.060933 7.7112e-05
2:235699830 A G 0.286912 -7.6063e-06
2:235703159 A C 0.319638 -1.8480e-06
2:235704072 T C 0.347101 -1.2623e-06
2:235707015 G C 0.261942 2.0174e-05
2:235707441 T G 0.907509 -1.2969e-05
2:235717761 C T 0.328645 -1.5669e-05
2:235722787 G T 0.330791 5.6106e-06
2:235723806 T G 0.209335 -8.8284e-05
2:235726625 T C 0.109226 -2.3251e-05
2:235729155 A G 0.136094 6.0542e-05
2:235730493 T G 0.035087 -3.1431e-05
2:235734359 C T 0.030121 7.0132e-05
2:235734908 A G 0.065486 5.6400e-07
2:235742979 A G 0.227047 -5.8915e-05
2:235744236 A G 1.421863 2.5467e-05
2:235744397 G A 0.172239 4.5501e-05
2:235746666 T C 1.696733 -4.3722e-05
2:235747668 G A 0.517396 -7.7274e-05
2:235749405 G A 0.035408 -3.8955e-06
2:235751287 A G 0.060722 2.4360e-05
2:235766845 A G 0.277100 -6.8214e-05
2:235768810 T C 0.092299 -1.1368e-05
2:235773256 G T 1.345660 9.6884e-05
2:235778819 T C 0.061562 -3.8245e-05
2:235779029 T C 1.789695 -1.2600e-04
2:235780118 G T 0.093322 -2.6987e-05
2:235781847 A G 0.061770 -3.8640e-05
2:235788755 C T 0.179795 6.3297e-06
2:235789917 A G 1.631422 -2.1106e-05
2:235794359 T C 1.149178 -1.0445e-04
2:235795095 A G 1.087681 -8.8307e-06
2:235795528 G A 0.549606 2.2000e-04
2:235795611 A G 0.023350 9.4923e-06
2:235795880 C T 0.164676 -5.7626e-04
2:235803863 C G 0.173505 -1.7614e-04
2:235806038 T C 0.450004 1.1940e-06
2:235807159 C T 0.461601 7.3346e-06
2:235808316 A G 0.124517 -6.3045e-05
2:235809249 G A 0.935004 7.6843e-06
2:235809515 T C 0.541865 -2.9722e-05
2:235813215 T C 0.273341 -2.4125e-05
2:235819501 A G 0.047008 -3.1768e-05
2:235820227 C T 0.164128 3.1906e-06
2:235828322 C G 0.071186 -8.1731e-05
2:235834833 C T 0.268664 -1.6775e-04
2:235836186 C T 0.071491 3.2698e-05
2:235838778 G A 0.086613 2.5295e-04
2:235841753 C T 0.440864 -6.8022e-05
2:235842075 C T 0.034963 1.3769e-05
2:235845841 A C 0.098233 2.4051e-05
2:235847766 G T 0.074724 8.6913e-06
2:235857046 T C 1.817430 4.7298e-05
2:235861998 G A 0.066850 -1.1852e-04
2:235863023 C T 1.136464 2.1760e-05
2:235864766 C T 0.259251 7.8748e-05
2:235867385 G A 1.776059 1.4312e-04
2:235869501 G A 0.212645 -1.9514e-05
2:235870382 T C 0.030500 -1.5364e-04
2:235870708 G A 1.864363 3.6385e-05
2:235872477 C T 1.804602 1.1314e-05
2:235873547 C T 0.196170 -2.6615e-05
2:235878937 A C 0.112504 3.6232e-05
2:235879872 T C 0.085217 -5.1465e-05
2:235882010 A G 0.095347 -1.2967e-07
2:235883129 C G 0.201250 2.5374e-05
2:235884008 T C 0.032785 6.2881e-05
2:235889342 T C 0.061079 -2.7074e-05
2:235889839 A G 0.432467 1.1263e-04
2:235890728 T C 0.452539 -3.6569e-05
2:235897062 C A 0.491832 3.5635e-05
2:235900171 C T 0.628212 -1.4752e-05
2:235904189 T C 0.082819 7.9656e-05
2:235907348 G A 0.365725 -2.4133e-04
2:235920204 G C 0.059657 4.5967e-05
2:235920400 G A 0.207313 -1.4378e-04
2:235922146 T C 0.261588 -9.5242e-05
2:235922826 T C 0.031912 4.7662e-06
2:235924381 A G 0.379714 2.2604e-04
2:235931244 A G 0.076366 -4.5343e-05
2:235941537 G A 0.811298 4.3149e-06
2:235943167 C T 0.768519 -1.0089e-04
2:235943249 T C 0.108424 6.1274e-05
2:235947948 T C 0.090511 4.4840e-05
2:235949877 C T 0.191960 4.7597e-05
2:235949920 G A 0.174790 4.6003e-05
2:235950187 C T 0.866846 -1.2714e-06
2:235950284 C A 0.174566 5.1553e-05
2:235950391 T C 0.072497 -2.1121e-05
2:235951369 A G 0.024996 3.3568e-05
2:235952542 C G 0.098804 2.1946e-05
2:235952592 T C 0.572671 -2.7768e-05
2:235955518 C T 0.966159 -3.5574e-05
2:235958213 C T 0.474892 -2.8929e-05
2:235960254 T C 0.259167 -9.7312e-05
2:235960873 A G 0.106844 -3.9508e-06
2:235960893 C T 0.994799 2.1799e-05
2:235961111 G A 0.358850 2.0289e-05
2:235961135 A G 0.039063 3.6683e-05
2:235962017 G A 0.032337 -1.6415e-05
2:235962210 C T 0.209909 -2.3092e-06
2:235963693 G A 0.137279 -2.9800e-05
2:235965403 C T 0.885672 6.3052e-06
2:235967708 A G 0.023308 -1.4051e-04
2:235968564 C A 0.043451 -4.0031e-05
2:235968936 G A 0.045892 2.9036e-06
2:235970575 T C 0.105536 1.3983e-05
2:235970630 T G 0.101336 -1.2298e-04
2:235970706 C G 0.029318 -2.3258e-05
2:235970791 G T 0.274808 -3.8361e-05
2:235971849 C G 0.530680 -1.3509e-05
2:235972328 G T 0.657875 8.5619e-05
2:235974561 C T 0.093637 2.1295e-05
2:235978207 A G 1.434119 -5.8697e-06
2:235978316 C T 0.777234 -1.4242e-05
2:235979282 C G 0.073072 1.1458e-05
2:235984782 C T 0.285532 8.8100e-05
2:235987035 G C 0.988906 -1.6076e-05
2:235988603 A G 0.560720 7.8082e-06
2:235990830 C T 0.055463 1.3371e-05
2:235991021 A G 0.101689 -1.1179e-04
2:235991354 T C 0.062344 -7.6833e-05
2:235997998 A G 1.378753 4.3642e-05
2:236000232 G A 0.074084 5.0477e-05
2:236006520 C T 0.193853 -2.4195e-05
2:236006610 C A 0.749051 1.9630e-05
2:236008965 T G 0.753498 1.2942e-05
2:236009925 A G 0.039163 7.9843e-06
2:236011671 A G 0.617027 3.0373e-05
2:236012903 T C 0.227362 2.5209e-05
2:236013372 C T 0.231630 5.3612e-05
2:236015416 T C 0.627725 -8.3240e-06
2:236015516 G A 0.131784 -9.6213e-05
2:236015549 T C 0.030179 2.3855e-04
2:236020851 A G 0.482922 -6.9906e-05
2:236020996 A G 0.304731 -3.1216e-06
2:236023954 C T 0.086142 1.2192e-04
2:236026558 C T 0.561866 -1.1051e-05
2:236027965 G A 0.040744 8.5801e-05
2:236029729 A G 0.429936 1.7342e-05
2:236030744 T C 0.306922 2.6841e-06
2:236033076 T G 0.035330 -1.2572e-05
2:236035291 A G 0.132430 -1.4953e-06
2:236038867 T C 1.378315 1.3821e-04
2:236040005 G A 0.332956 -3.8365e-05
2:236040534 C T 0.101608 -6.5962e-05
2:236040613 A G 0.068534 -1.7299e-05
2:236040725 T G 0.305980 -1.8474e-05
2:236046055 T C 0.054658 2.0741e-05
2:236047364 A G 0.289794 1.0336e-04
2:236047455 G A 0.736899 4.1134e-05
2:236048275 A G 0.048667 2.0964e-05
2:236049422 C T 0.149334 -6.6806e-05
2:236051557 T C 0.334420 -2.9344e-05
2:236055911 C T 0.818134 1.7565e-05
2:236059273 C G 1.912017 -4.4434e-05
2:236059278 C T 0.086483 7.8481e-04
2:236062707 T C 0.055282 3.9420e-04
2:236062983 A G 0.082796 -1.5784e-05
2:236066062 C A 0.085354 -9.7278e-05
2:236067386 A G 0.048972 2.9786e-05
2:236068297 C G 0.365705 4.1470e-04
2:236068633 A G 0.124770 5.1079e-05
2:236068863 A C 0.700738 1.6144e-05
2:236068956 T C 0.305247 -9.4616e-06
2:236069068 G A 1.555205 -2.3896e-05
2:236069907 T C 0.643960 -5.4148e-05
2:236071218 G A 1.513413 -4.8418e-05
2:236072970 A C 0.079518 -8.1262e-06
2:236074481 T G 0.172505 -2.9607e-05
2:236080171 T C 0.266272 1.0811e-04
2:236080188 C T 1.335426 -6.0897e-05
2:236081435 T C 0.301044 -8.8341e-05
2:236083126 T C 0.080310 2.7679e-05
2:236084854 T C 0.561223 -3.1931e-05
2:236092974 G A 0.055801 3.0314e-06
2:236097683 C A 0.169681 1.6558e-05
2:236098016 A G 0.026982 2.2551e-05
2:236103550 A C 0.030786 1.7090e-05
2:236104445 T C 0.058612 2.4217e-05
2:236104982 T C 0.969909 3.9986e-05
2:236107159 A G 0.130125 -2.5517e-04
2:236114017 A G 0.050854 1.7781e-05
2:236114828 G T 0.044210 -6.6212e-05
2:236115410 C T 0.067953 2.1741e-04
2:236120541 C T 0.072371 -4.4062e-05
2:236126570 G A 1.563680 4.9932e-05
2:236134459 T C 0.049631 -7.4826e-05
2:236144476 A G 0.266927 -3.2460e-05
2:236146526 G A 1.753962 1.4902e-05
2:236152436 C T 1.487872 3.4325e-05
2:236161982 T C 0.834009 -1.6690e-06
2:236163555 C T 1.347253 2.2374e-05
2:236167498 A G 0.030656 -2.0189e-04
2:236174661 T C 0.486272 1.0944e-05
2:236178639 C T 0.070991 9.9781e-05
2:236178946 A G 0.122105 2.8023e-05
2:236181650 T C 0.053380 3.3771e-05
2:236186640 G T 1.116944 -2.2316e-05
2:236187059 C A 0.256583 -1.3276e-05
2:236187746 A G 0.029760 -5.5684e-05
2:236187807 T G 0.344566 4.8372e-05
2:236188646 G A 0.310768 2.4824e-05
2:236194064 C A 0.349886 1.8743e-05
2:236194756 T C 0.035314 -5.2950e-05
2:236199722 A G 1.291644 -1.7021e-05
2:236205639 C T 1.147773 1.5600e-05
2:236205782 T C 0.026206 -6.4483e-05
2:236207452 A G 0.511982 1.1389e-05
2:236208034 A C 0.074656 8.5344e-06
2:236212004 G A 0.453860 -2.9264e-05
2:236213946 C T 1.283419 8.5925e-05
2:236217266 T C 0.039056 -3.1855e-05
2:236224595 A C 1.098684 -2.1427e-06
2:236224848 A G 0.024434 1.2701e-04
2:236225397 A G 1.245077 1.6274e-05
2:236227082 T G 0.131752 -5.4740e-06
2:236228570 C T 0.566838 4.2271e-05
2:236228602 C T 0.553862 1.5262e-05
2:236229412 A G 0.077801 3.9090e-05
2:236234204 T C 0.088583 -8.1281e-06
2:236243095 A G 1.954086 1.3241e-04
2:236244276 T C 0.733955 1.3517e-04
2:236244781 A G 0.042798 8.8576e-05
2:236245610 A G 0.071533 -1.5808e-05
2:236246238 G C 1.952219 1.7649e-05
2:236246755 A G 0.244330 8.2771e-05
2:236256462 C A 0.114111 -3.1020e-05
2:236258222 T G 0.691605 7.3873e-05
2:236258350 A G 0.077343 -2.4463e-05
2:236261923 C T 1.417121 1.3859e-04
2:236264977 A G 0.656995 5.1506e-05
2:236270426 G T 0.951028 6.8846e-05
2:236272114 C T 0.226300 3.0554e-05
2:236276705 T C 0.145582 2.8335e-05
2:236276796 T C 0.042993 5.9887e-05
2:236278307 G C 0.152706 1.3849e-05
2:236278466 C T 0.879170 -2.6780e-05
2:236278736 C G 1.459514 7.7671e-05
2:236280516 T C 0.111420 -1.3054e-06
2:236281196 G T 0.278391 1.3996e-04
2:236281253 G A 1.222347 -2.1933e-05
2:236281939 T C 0.078171 3.6443e-05
2:236294260 C T 0.106886 1.3952e-05
2:236294462 C T 0.038706 -6.2529e-06
2:236299775 A G 0.099378 -4.9506e-05
2:236300468 G A 0.579860 5.2465e-05
2:236301375 A G 1.069813 7.1003e-05
2:236313353 T G 0.325296 -6.9683e-05
2:236313906 G A 1.807394 3.8053e-05
2:236321981 C T 0.032626 -4.1837e-05
2:236323614 A G 0.030127 2.7791e-05
2:236328325 C A 0.462523 3.6015e-04
2:236328433 A G 0.354946 -2.5306e-05
2:236337773 A G 0.070219 6.1230e-05
2:236340067 C A 0.840656 1.0375e-04
2:236341923 A G 0.051679 -6.9362e-05
2:236342051 A G 0.074201 -1.0243e-05
2:236344676 T C 0.080037 2.1677e-06
2:236351680 T G 0.036485 9.7969e-06
2:236353735 T C 0.076817 4.8536e-05
2:236354288 T C 1.104075 -3.1864e-05
2:236358240 G T 1.146799 -2.8714e-05
2:236358314 A G 0.409396 3.5768e-05
2:236363903 C A 0.039501 1.9482e-05
2:236367367 T C 0.325731 3.2197e-05
2:236371430 T C 0.230536 9.0020e-05
2:236375038 A G 1.549285 -3.6834e-05
2:236378057 A G 0.106071 4.1277e-05
2:236380557 C T 0.302618 -8.1534e-05
2:236387572 G A 0.207443 1.1780e-05
2:236391963 T C 1.627488 -6.4380e-05
2:236392209 C G 1.626898 -8.8654e-05
2:236394530 T C 0.034431 3.3976e-05
2:236394614 C T 1.015492 -1.3371e-05
2:236395129 A G 0.077603 -6.6391e-05
2:236399079 A G 0.035184 2.7817e-05
2:236404445 G A 1.611117 -5.6643e-05
2:236406817 T C 0.030332 1.4205e-05
2:236407861 C T 0.293004 1.3865e-05
2:236413722 T C 1.667768 -4.4011e-07
2:236414340 T G 0.039111 -2.8445e-05
2:236415653 C T 0.245629 -1.3027e-04
2:236417173 A G 0.140690 5.3442e-05
2:236420446 A G 0.067616 -1.0159e-04
2:236422975 G A 1.046460 2.8880e-05
2:236427391 G A 0.087635 2.7650e-05
2:236429013 A G 0.025294 4.9705e-05
2:236433770 T C 0.050257 -6.2496e-06
2:236435745 C T 1.895224 1.3728e-05
2:236439284 T C 0.031156 5.9682e-05
2:236446406 G A 0.026644 -5.7287e-05
2:236452819 G A 0.220176 1.0618e-05
2:236452926 G A 0.048592 -5.0187e-05
2:236453295 A G 0.054191 -4.6634e-05
2:236453912 C A 0.109349 5.0661e-06
2:236455340 A G 1.579646 2.3110e-06
2:236455848 A T 0.093611 -4.8757e-05
2:236458829 C T 0.370003 5.3699e-05
2:236465612 T C 0.063516 6.5673e-05
2:236469351 T G 0.042919 6.0489e-05
2:236471151 G A 0.929431 -1.1177e-06
2:236477646 T C 0.069242 2.7138e-06
2:236483284 G A 0.243730 -4.6654e-05
2:236486739 G A 0.401081 -8.1517e-06
2:236491327 T C 0.049202 2.0598e-05
2:236491704 C T 1.014655 -2.0178e-05
2:236492751 T C 0.068031 2.4914e-04
2:236500423 G A 0.781347 -2.4234e-05
2:236504324 C T 0.232451 6.2679e-05
2:236506324 G T 0.358772 -3.3299e-09
2:236507971 G A 0.390967 -5.9933e-05
2:236509606 A G 0.118288 -2.6088e-05
2:236512697 G A 0.047888 2.8977e-07
2:236516127 G T 0.027881 -5.4753e-05
2:236517302 A G 0.062419 -9.4207e-05
2:236518483 A G 0.038641 -1.0980e-05
2:236519555 T C 0.485185 -2.1316e-06
2:236522067 T A 0.490375 -2.6162e-06
2:236530681 C T 0.281030 -8.4168e-05
2:236531533 G C 0.081825 -1.3940e-04
2:236540687 A G 0.032396 3.0965e-06
2:236543297 T C 0.613947 5.6478e-06
2:236546555 A G 0.026800 3.6901e-05
2:236547098 G A 0.393534 3.6167e-06
2:236547443 A G 0.072627 -5.8820e-05
2:236548644 C A 0.072195 4.1271e-04
2:236551121 A G 0.107548 -3.6806e-05
2:236559912 T G 0.944803 -4.2922e-05
2:236559953 C A 0.588987 -3.2747e-05
2:236563151 A G 1.283172 -6.5972e-05
2:236579860 T C 0.125390 7.2695e-06
2:236586227 G A 0.382794 1.5486e-05
2:236601676 T C 0.113842 -6.9482e-05
2:236607501 C T 0.079527 -4.2232e-05
2:236610793 A G 0.094980 -7.3748e-06
2:236613456 A G 0.476564 -3.4738e-05
2:236614630 C T 0.334160 -9.9200e-05
2:236614831 G A 0.824165 8.2684e-05
2:236617420 T C 0.107889 -6.5772e-05
2:236618246 C A 0.524721 -2.1944e-05
2:236618388 G T 0.826826 -4.3693e-05
2:236618425 C T 0.862312 -2.5461e-05
2:236618841 T C 0.061449 3.7928e-05
2:236619166 T G 0.081699 9.2386e-06
2:236619385 T C 0.807452 -4.3254e-06
2:236619713 C T 0.505938 5.0738e-05
2:236627892 G A 0.465688 -8.8804e-05
2:236628038 A G 0.061429 3.4289e-05
2:236634186 T C 0.045152 -5.8481e-05
2:236644069 T C 0.110395 3.9719e-05
2:236655526 A G 0.704133 -2.5110e-05
2:236659745 C T 0.046090 -7.4710e-05
2:236665271 C T 1.137140 -1.4185e-06
2:236668638 G A 1.614395 -1.3965e-04
2:236672636 A G 0.556289 4.5379e-05
2:236677637 G A 0.037128 1.2445e-05
2:236682444 A G 0.040780 2.3203e-05
2:236683215 G A 0.025450 -2.7906e-05
2:236683286 G C 0.057313 1.1459e-04
2:236685278 T C 0.093306 -7.9888e-05
2:236687334 C T 1.611727 -1.1779e-04
2:236697115 C T 0.553096 6.5638e-05
2:236697476 G A 0.080939 9.5514e-05
2:236698255 C G 0.021305 2.6134e-05
2:236699481 T C 0.025015 -9.7438e-06
2:236700821 C T 1.070332 -1.3930e-05
2:236708166 T C 0.602532 2.4284e-05
2:236717409 A G 0.031188 -5.4533e-07
2:236720002 G A 1.973946 -6.6228e-05
2:236722125 T C 0.028261 5.7114e-05
2:236724334 A T 0.126341 6.0048e-05
2:236724551 A C 0.029764 -8.2446e-06
2:236728114 T C 0.600454 1.5266e-05
2:236736084 C T 0.445265 -1.2347e-04
2:236745085 A G 0.082218 -2.6544e-05
2:236748266 C T 1.126146 1.4580e-05
2:236760615 T C 0.091309 2.1300e-05
2:236761871 G A 0.021721 -1.2052e-05
2:236768480 G C 0.146325 -2.2148e-05
2:236770815 T C 0.579435 4.3327e-05
2:236775914 C G 0.074561 2.2352e-05
2:236777625 G A 0.945604 -7.6973e-05
2:236779951 T C 0.071978 -5.7526e-05
2:236787107 C A 0.091748 -1.0115e-04
2:236788952 A G 1.884250 -6.7318e-05
2:236790415 G C 0.479057 -1.6679e-05
2:236795343 C A 0.815596 -8.3966e-05
2:236797400 A G 0.038319 2.5806e-05
2:236808282 G A 0.044285 -1.1443e-04
2:236816525 A G 0.036349 -2.5450e-05
2:236817629 T C 1.553334 -1.7893e-05
2:236820468 A G 0.029273 -3.7030e-05
2:236820561 A G 0.041367 -7.1689e-06
2:236823716 A G 0.076924 2.3414e-05
2:236825815 A C 0.039565 -8.4450e-06
2:236831058 G A 0.051926 -6.9248e-05
2:236834783 A G 0.728058 2.1995e-05
2:236836477 T C 0.036122 -1.4167e-05
2:236837683 T C 0.091322 2.7116e-05
2:236838529 C T 0.367487 -2.0342e-05
2:236845654 A G 0.136539 2.1045e-05
2:236846277 A G 0.083477 5.1259e-06
2:236847318 T C 1.105088 -2.3848e-05
2:236850071 T C 1.050157 1.8379e-06
2:236853252 G C 0.040520 3.4329e-05
2:236854031 A G 0.056788 -3.3959e-05
2:236857632 A G 0.043415 -1.4465e-04
2:236858415 A C 0.089550 -1.0208e-05
2:236861280 C T 1.143440 -4.4544e-05
2:236861750 A G 0.041792 -8.0199e-05
2:236867448 T C 0.033185 4.1417e-05
2:236867906 A G 0.113092 -1.0629e-05
2:236870001 A G 0.035726 1.0207e-05
2:236872445 G A 0.057255 -2.0135e-04
2:236872747 T C 0.107038 5.1652e-05
2:236879377 A G 0.056132 -2.0393e-04
2:236879689 A G 0.036356 3.2379e-05
2:236882049 A G 0.042377 -1.0378e-04
2:236883545 G A 0.036648 -2.2680e-05
2:236885283 G A 0.065412 4.0394e-05
2:236898903 T C 1.111018 -1.9566e-05
2:236900112 A G 0.041890 -7.2150e-05
2:236900959 A G 0.116708 2.1191e-05
2:236905308 A C 0.688297 -1.3810e-04
2:236908712 A G 0.099388 -7.2718e-05
2:236911150 C T 0.051831 1.0102e-04
2:236911466 T C 0.673130 -5.7180e-05
2:236912933 C T 1.966345 2.3938e-05
2:236913704 A G 0.024836 4.9108e-05
2:236914116 G A 0.328811 6.6272e-06
2:236922541 C T 1.174440 -6.2345e-05
2:236932156 A G 0.041536 4.4624e-05
2:236932585 G A 0.180198 -2.8492e-05
2:236937169 T G 0.024872 8.4239e-05
2:236941567 A G 0.081579 8.7555e-06
2:236941983 A C 0.083312 6.2893e-05
2:236942886 T G 0.023003 -2.7641e-05
2:236949119 G A 0.343576 2.3008e-06
2:236950277 A C 0.315899 3.0879e-05
2:236950932 T C 0.032285 5.1672e-05
2:236951982 T C 1.299499 4.2231e-06
2:236952816 A G 0.308272 -8.5307e-06
2:236954470 A G 0.124929 -6.1885e-06
2:236957446 T C 0.138860 -2.3257e-05
2:236957822 A G 1.037881 2.7458e-05
2:236958156 T C 0.049475 -1.9157e-05
2:236958688 A G 0.964686 5.5765e-06
2:236958891 A G 0.046846 8.9113e-05
2:236961088 A C 0.100174 -1.8024e-05
2:236961699 A G 0.422837 4.8168e-05
2:236962134 C T 0.083734 -1.0570e-05
2:236976106 G A 1.054960 -1.2383e-05
2:236982058 G A 0.181723 3.3035e-05
2:236984471 A G 0.035921 1.3034e-05
2:236984704 T C 0.042818 6.2938e-06
2:236988254 G A 0.369357 2.7295e-05
2:236989789 T G 0.030056 -1.5497e-05
2:236995045 C G 0.464441 8.4935e-05
2:236995326 G T 0.061348 2.9342e-05
2:236995922 G T 1.965524 3.5798e-05
2:237000674 A G 0.026180 9.4203e-05
2:237002320 C A 0.082066 7.1187e-05
2:237013685 A G 0.049079 2.0957e-05
2:237015335 A G 0.036859 -6.8912e-05
2:237016087 T C 0.747967 5.9535e-05
2:237017819 G A 0.037498 -2.4161e-05
2:237021379 T G 0.186254 1.2534e-04
2:237022507 A G 0.283406 2.5294e-05
2:237024294 G A 0.220390 7.8339e-05
2:237027994 T C 0.110330 -1.2675e-04
2:237030783 G C 0.794080 1.3523e-04
2:237032837 A G 0.516312 1.1833e-04
2:237037246 T C 0.120742 -9.1992e-05
2:237037340 G A 0.779497 1.2707e-04
2:237037543 T C 0.054324 2.1340e-05
2:237038982 T C 0.038936 -1.4705e-05
2:237039064 G A 0.268703 6.1830e-05
2:237043037 G A 1.963563 3.0578e-05
2:237055783 G A 0.021101 7.3882e-05
2:237058152 T G 0.271682 7.0137e-06
2:237062366 C T 0.028829 3.8775e-05
2:237063065 G A 0.336309 2.7708e-04
2:237064247 A G 0.034038 2.0186e-04
2:237066110 A G 0.593599 1.6707e-04
2:237079964 C A 0.241562 -7.0377e-05
2:237083077 C T 0.632483 2.5777e-05
2:237088980 T C 0.120453 -4.8730e-05
2:237103697 T G 0.236989 -9.3500e-05
2:237104704 C T 0.237920 -8.6539e-05
2:237105055 T C 0.113319 -1.0342e-04
2:237117624 A G 0.347416 1.1904e-04
2:237127911 T C 0.040166 -1.0304e-04
2:237129535 T C 0.277560 -2.0128e-05
2:237131159 A C 0.664834 1.9527e-05
2:237132208 T C 0.029251 2.8589e-07
2:237136462 T C 0.099057 -5.8015e-05
2:237136818 A G 0.031490 2.3064e-05
2:237147204 C G 0.181983 1.3044e-05
2:237149375 T C 1.578299 2.8512e-07
2:237149941 T C 0.913806 6.4362e-06
2:237153813 A C 0.036583 -4.6538e-05
2:237156549 A G 0.312748 -4.8729e-06
2:237167931 G A 0.060313 1.8503e-05
2:237169369 G A 0.096441 1.7694e-05
2:237173309 A C 0.031289 3.0122e-05
2:237182584 C T 0.034207 4.8597e-06
2:237183481 G A 1.616878 2.2907e-05
2:237196777 G A 0.109502 6.4978e-07
2:237196884 C G 0.085705 -2.9399e-05
2:237198394 A G 0.070267 -3.8444e-05
2:237200388 C T 0.137980 -8.5979e-06
2:237209072 G T 0.058245 -2.4449e-05
2:237218318 C T 0.027534 4.1189e-05
2:237223051 T C 0.044717 9.5924e-05
2:237228869 A G 0.054977 -3.5259e-05
2:237229647 G C 0.119713 -1.0539e-04
2:237240918 A G 0.067009 -7.1006e-06
2:237242082 C T 0.775608 -1.9717e-05
2:237243451 G A 0.038771 -4.0930e-05
2:237244174 G C 0.036495 -1.9237e-05
2:237245634 A C 0.146520 -5.0689e-05
2:237247790 C T 0.334520 -2.1180e-05
2:237263681 A C 0.077236 7.1840e-06
2:237268617 A G 0.270465 1.0030e-05
2:237273027 G A 0.481575 -2.6521e-06
2:237273642 A G 0.041331 -4.8657e-06
2:237276139 A G 0.361311 -4.1832e-05
2:237280115 A G 0.064792 1.5007e-05
2:237300677 C T 0.083971 1.6144e-05
2:237306896 T G 0.152554 -1.6172e-04
2:237307333 C T 0.056418 -7.3537e-05
2:237312406 T G 0.093478 1.3549e-04
2:237314747 G A 0.910229 -1.9984e-05
2:237315750 T C 0.071124 -7.2512e-05
2:237324356 G A 0.081244 -6.4414e-05
2:237338764 T C 0.045489 -1.0486e-04
2:237349917 A G 0.056005 -1.4516e-05
2:237351367 C T 0.963073 -1.9553e-05
2:237362228 G T 0.446236 -3.1012e-05
2:237374309 T C 0.450455 9.0482e-06
2:237374374 T C 0.051530 -9.0773e-05
2:237374720 T C 0.045505 -1.5681e-05
2:237398980 T C 0.441354 -5.0747e-05
2:237400906 T C 0.047200 1.9787e-05
2:237404093 G T 0.036593 -4.3652e-05
2:237404237 T G 0.028300 -5.2662e-05
2:237405693 G A 0.051799 -3.3131e-05
2:237406091 A G 0.036313 2.7907e-06
2:237410552 C G 0.021091 1.8857e-05
2:237416406 T C 0.045999 1.1514e-05
2:237418322 G A 0.053347 -5.8113e-05
2:237418393 T C 0.250854 1.0799e-04
2:237421735 C T 0.128197 -1.7047e-04
2:237422484 C T 0.047842 2.1239e-05
2:237427218 C T 0.022016 -5.7889e-05
2:237431902 A G 0.057096 2.8881e-05
2:237436214 G A 0.096918 -1.3943e-04
2:237437977 G A 0.112809 -3.5459e-05
2:237439928 T C 0.065616 -1.2206e-04
2:237441182 G T 0.153433 -6.4966e-05
2:237445682 T C 0.052351 4.1135e-05
2:237446000 T C 0.089950 3.7015e-05
2:237446265 C T 0.138344 -1.7756e-04
2:237453943 A G 0.028968 2.3071e-05
2:237457883 T C 0.032162 -4.3581e-05
2:237458772 T G 0.061189 -4.2177e-05
2:237462745 C T 0.316484 3.8785e-06
2:237471334 A C 0.139191 -6.2124e-05
2:237472595 C T 0.235229 3.6531e-05
2:237477938 G A 0.129762 -8.3701e-05
2:237481969 A G 0.787095 3.7629e-06
2:237486712 G A 0.287496 3.3362e-05
2:237486787 A G 0.152969 -1.0695e-04
2:237493731 T C 0.032928 5.6975e-06
2:237493808 T C 0.093166 5.0500e-05
2:237494334 T C 0.385887 7.3011e-05
2:237507333 C T 0.080118 6.3435e-05
2:237508807 C T 0.022951 3.4619e-05
2:237509207 A G 0.390633 5.0821e-05
2:237511679 T G 0.187455 1.5582e-05
2:237515590 A G 0.043801 -3.2097e-05
2:237515908 T C 0.033389 -1.1084e-05
2:237517937 C T 0.408397 8.5593e-05
2:237521842 A C 0.431422 1.0486e-04
2:237526827 C A 0.435775 1.2708e-04
2:237528780 A G 0.033866 -2.0063e-06
2:237532172 G T 0.038199 9.7990e-06
2:237535062 T C 0.295925 7.4275e-05
2:237541504 G A 0.168237 1.2984e-04
2:237541512 A G 0.088914 3.7267e-05
2:237541885 T C 0.091718 8.0665e-05
2:237543234 G A 0.037781 1.4968e-05
2:237544361 A C 0.020864 -2.9129e-05
2:237547863 A G 1.540914 2.1893e-05
2:237548169 A G 0.073127 -3.9417e-05
2:237548845 C T 0.109969 9.7329e-05
2:237549301 T C 1.411620 8.1567e-06
2:237550771 T C 0.028407 2.7360e-06
2:237554988 A G 1.632419 1.4037e-04
2:237562607 C T 0.076947 1.2219e-05
2:237567361 T G 1.244837 7.0245e-06
2:237567999 T C 0.044012 -1.1197e-04
2:237569319 G A 0.087181 -2.4965e-05
2:237572163 T G 0.028111 4.6994e-07
2:237575576 C G 0.110602 1.3101e-04
2:237577484 T C 0.039079 -6.5997e-05
2:237578529 C T 0.306483 -4.4139e-05
2:237580156 A G 0.057151 -4.1582e-05
2:237587029 G C 0.043688 6.9067e-06
2:237587260 G A 0.139181 -1.1052e-04
2:237587346 A G 0.868638 1.2561e-05
2:237589104 C T 0.327136 -4.1365e-05
2:237592144 A G 0.179123 9.9594e-05
2:237594162 C T 1.951450 -4.4413e-06
2:237594511 A G 0.485120 8.3654e-05
2:237595539 T C 0.315198 1.6824e-05
2:237595867 C T 0.757250 1.5800e-05
2:237597577 T G 0.311612 -1.5340e-05
2:237597846 T G 0.999757 -2.9222e-06
2:237598117 C T 0.631192 4.1620e-05
2:237600207 C T 0.051108 4.3834e-05
2:237601866 T C 0.198984 -2.7640e-05
2:237604353 T C 0.263610 7.8721e-07
2:237613658 A G 0.124410 -8.8244e-05
2:237614331 A G 0.061082 3.3968e-05
2:237614357 A G 0.480238 -1.2963e-05
2:237617351 A G 0.052224 -4.9368e-05
2:237621781 C A 0.140960 -2.3769e-05
2:237626540 G A 0.052688 3.3881e-06
2:237627131 T C 0.045424 5.3522e-05
2:237629858 C G 1.778919 1.4281e-05
2:237637845 T C 0.035233 2.2859e-05
2:237641530 C A 0.186757 -3.2193e-05
2:237644199 G A 0.841757 -3.9739e-06
2:237646564 T C 0.049170 5.7860e-06
2:237657809 A G 0.186212 8.3706e-06
2:237663802 G A 0.059521 -4.6613e-06
2:237672388 G A 0.802655 1.3565e-06
2:237672543 T C 0.588195 -3.6391e-06
2:237674517 G A 0.046710 -4.5848e-05
2:237678363 G T 0.044843 9.0498e-05
2:237679840 T C 0.080566 6.0807e-05
2:237681355 T C 0.386478 -2.7131e-04
2:237681386 C T 0.032221 -1.4447e-04
2:237683005 T C 0.722806 -1.1471e-04
2:237685636 G C 0.291102 -1.5672e-05
2:237689044 C A 1.395206 1.4064e-04
2:237689152 A G 0.049624 2.8303e-05
2:237689283 A G 1.400217 1.3821e-04
2:237692182 C T 0.028582 -3.5248e-05
2:237692770 C T 1.264389 -4.0272e-05
2:237693334 C A 0.063380 -7.4684e-05
2:237697699 C T 1.845122 -5.7515e-06
2:237698676 A G 1.555475 -8.9591e-07
2:237698887 T C 0.289093 -3.1912e-06
2:237701420 T C 0.056752 -6.0391e-05
2:237702150 T C 0.133637 4.9517e-05
2:237704387 G A 1.548454 -7.4750e-07
2:237704449 G T 1.844954 -1.6135e-05
2:237705854 T G 0.195349 8.8674e-06
2:237708487 T C 1.351723 -3.8657e-06
2:237715216 C A 0.146896 -7.3822e-06
2:237716992 A C 0.020283 4.9845e-07
2:237717547 A G 0.032805 -1.0993e-04
2:237721142 T C 1.395436 1.5139e-05
2:237721740 A C 0.032500 -8.0700e-05
2:237723694 C T 0.343478 -9.6781e-05
2:237729564 T C 0.127169 -6.3637e-05
2:237739343 A C 0.030919 -7.2794e-05
2:237740558 A C 0.467041 -2.6807e-05
2:237750654 T C 0.092618 -1.7997e-05
2:237751111 A G 0.122868 2.4568e-06
2:237751372 T C 0.029562 -1.5712e-05
2:237751641 C T 0.186615 -2.7147e-05
2:237753042 C G 0.159113 2.1472e-05
2:237753457 G C 0.487525 -8.6896e-06
2:237756139 G A 0.110696 9.6456e-05
2:237756905 G T 0.167461 3.7093e-05
2:237766431 G A 0.546854 -2.4309e-05
2:237770185 T C 0.048732 1.5909e-05
2:237777642 A G 0.200234 7.4025e-05
2:237783398 A G 0.475542 -1.9614e-04
2:237791541 G A 1.473029 -1.3177e-04
2:237796404 C A 0.056372 -1.0198e-04
2:237796737 T C 0.070199 -1.1609e-05
2:237801497 C T 0.971317 4.5369e-05
2:237803163 T C 0.162155 4.8710e-06
2:237805687 G T 0.068677 3.5929e-06
2:237806307 A C 0.538577 1.2609e-05
2:237808102 G T 0.055781 2.7102e-05
2:237811564 A G 0.133822 1.1448e-04
2:237818012 G A 0.978964 3.4185e-05
2:237822397 T C 0.073967 -7.7753e-05
2:237822978 G T 0.031026 -9.7134e-05
2:237823477 C G 0.039624 -5.3577e-05
2:237831969 T C 0.028504 1.2908e-04
2:237832288 C A 0.318288 -6.1043e-05
2:237837523 T C 0.172291 2.3291e-05
2:237842124 G A 1.249124 -6.3825e-06
2:237842980 G A 0.182843 2.0129e-05
2:237843294 A G 0.042769 -3.6802e-05
2:237845916 C T 0.791762 -6.3435e-06
2:237846677 C T 0.267297 -2.9208e-06
2:237854361 G A 0.083578 -1.6822e-05
2:237854447 G A 1.229939 -1.4479e-06
2:237856748 T C 0.072721 -4.9043e-05
2:237857605 A C 1.172145 -9.2854e-06
2:237869999 T C 0.037459 -5.7541e-05
2:237872733 A G 0.190717 1.1767e-05
2:237874257 T C 0.215161 -6.2174e-07
2:237877513 T C 0.120417 5.4510e-07
2:237880835 A G 0.027255 -7.2630e-05
2:237880975 T C 0.268076 7.6871e-06
2:237885047 G A 0.029530 -7.0407e-05
2:237890237 T C 0.034992 1.9457e-04
2:237894481 G T 0.033532 -5.9236e-05
2:237894910 A G 0.297412 1.0255e-05
2:237901421 G C 0.028923 -4.5216e-05
2:237901807 G T 0.506954 1.0263e-04
2:237919524 A G 1.373463 2.0087e-05
2:237920631 T C 0.041877 1.3988e-04
2:237924382 A G 0.226320 -5.7962e-05
2:237924504 C T 0.639832 -2.5573e-05
2:237925505 T C 0.715688 6.0447e-05
2:237925965 T G 0.712284 6.4970e-05
2:237947288 A G 1.353079 6.8236e-06
2:237947882 T C 0.552745 -4.1913e-06
2:237949621 A G 0.619069 -9.4073e-06
2:237951305 A G 0.042101 5.8678e-05
2:237954908 C T 1.960194 -2.0188e-05
2:237956312 G C 0.170084 1.2085e-04
2:237962641 T G 0.027167 -7.7783e-05
2:237962838 T C 0.243577 -2.4302e-05
2:237965879 C T 0.051744 3.3904e-05
2:237967894 A G 0.142148 1.1251e-05
2:237980691 G A 0.408783 -4.3794e-06
2:237984222 C T 0.028628 -5.2988e-05
2:237992613 A G 1.023606 -6.1255e-05
2:237993194 G A 0.056275 6.7474e-05
2:237998872 A G 0.488129 -3.4403e-05
2:238010773 T C 0.028741 -4.0413e-05
2:238023806 T C 0.183836 2.8443e-06
2:238024597 G A 0.103588 -8.0840e-05
2:238039927 A G 0.048621 4.6311e-05
2:238053498 A G 0.072611 7.3580e-05
2:238067230 T C 0.040277 -2.0486e-05
2:238069457 T C 0.048138 3.3987e-05
2:238085547 A C 0.126341 6.5821e-05
2:238087314 G A 0.148714 3.2500e-05
2:238091707 A G 0.072961 -7.3320e-06
2:238092122 T C 0.143014 2.6160e-05
2:238092650 T C 0.056953 2.2945e-05
2:238095090 G A 0.503987 -2.5653e-05
2:238103234 G A 0.062565 -3.2981e-05
2:238103614 C G 1.542031 -7.2786e-06
2:238105802 T G 0.057765 -9.8255e-06
2:238113706 G T 0.137026 1.2001e-05
2:238114741 C A 1.631841 4.7147e-07
2:238118407 T C 0.834538 -3.8006e-05
2:238119266 C T 0.744261 5.3805e-05
2:238134712 G A 0.031153 -3.5192e-05
2:238137369 G A 0.123300 1.6788e-04
2:238138440 T C 0.059722 -8.7984e-06
2:238141786 T A 0.039446 7.1535e-06
2:238143156 C T 0.051338 -1.0200e-06
2:238151886 T C 1.062156 -4.9220e-06
2:238169076 G A 0.077830 5.6160e-05
2:238170787 T C 0.250471 -9.1718e-06
2:238172570 T C 1.064292 5.0397e-06
2:238172886 G T 0.153135 -4.7805e-05
2:238189504 C T 0.307665 -9.1466e-06
2:238190389 A G 0.387725 7.1614e-06
2:238190988 G A 0.077869 -5.0760e-05
2:238192736 G A 0.066768 6.7884e-05
2:238194458 C T 0.057323 6.3706e-05
2:238194465 T C 0.035080 7.5997e-05
2:238197739 A C 1.162463 1.7058e-05
2:238208037 A G 0.036619 6.0545e-05
2:238208510 T C 0.065363 8.7795e-06
2:238208652 A G 0.653584 5.6134e-06
2:238209075 T C 0.499492 -5.3459e-05
2:238209372 G C 0.197407 -6.0372e-05
2:238209871 G A 0.250835 -1.7415e-06
2:238214039 T C 1.274341 -1.7556e-05
2:238214474 G A 0.457989 -6.1552e-05
2:238218144 T C 0.119794 9.0763e-06
2:238222796 T C 0.104916 7.2308e-06
2:238224537 A G 0.409461 -1.6643e-06
2:238225145 C T 0.042432 -6.7373e-05
2:238226000 T C 0.021600 2.0683e-04
2:238227594 A G 0.632445 -6.7257e-06
2:238229432 G A 0.176179 -3.4804e-05
2:238229550 A C 0.025921 1.2684e-05
2:238229802 T C 0.040092 -6.2753e-05
2:238231905 T C 0.046207 -4.6319e-08
2:238233717 C T 0.031873 8.4100e-05
2:238235082 A C 0.635911 -2.6523e-05
2:238240863 T C 0.207673 3.5502e-05
2:238243464 G C 1.515111 7.7905e-06
2:238244963 G A 1.262292 1.1891e-05
2:238247734 G C 0.195381 -1.1080e-06
2:238249108 C T 0.224184 -8.2538e-05
2:238250502 T C 0.053253 2.2128e-05
2:238255285 A G 0.032828 4.5019e-05
2:238257013 A G 0.208131 4.4030e-05
2:238259210 G A 0.037836 -1.5653e-05
2:238260136 T G 0.021948 -1.1814e-05
2:238260797 G A 0.080157 -3.8455e-05
2:238260829 T G 1.180269 -1.1922e-05
2:238262021 A G 0.058073 4.6972e-05
2:238266633 A G 0.830004 6.5772e-06
2:238269871 G C 0.324540 -1.7149e-05
2:238270545 C T 0.045746 -6.6162e-05
2:238271284 C A 0.262851 2.7813e-05
2:238277379 T C 0.039855 -2.5964e-05
2:238278142 A G 0.447933 8.0463e-06
2:238282700 G T 0.524588 -1.6221e-06
2:238290066 A G 0.042987 8.2354e-07
2:238299021 C T 0.108590 2.4220e-05
2:238301184 A G 1.299732 3.0844e-05
2:238312274 G C 1.936049 8.6235e-06
2:238316009 A G 0.120917 1.2598e-05
2:238316137 T C 0.026972 3.3812e-05
2:238317120 T C 0.045359 9.8626e-06
2:238317820 C G 0.028365 4.2446e-05
2:238318494 T C 0.030286 6.4319e-05
2:238320002 G T 0.117003 2.1979e-05
2:238320780 G C 1.653746 7.0023e-05
2:238321212 A C 1.068326 -5.4240e-05
2:238321687 T G 0.380834 1.5843e-04
2:238325700 C G 0.065012 -5.8296e-05
2:238332738 T C 0.083893 -2.7751e-05
2:238332917 T C 0.027988 2.5302e-05
2:238334742 C T 0.165494 -9.2936e-06
2:238337627 G T 0.037248 4.1267e-05
2:238345406 C G 0.043091 3.3066e-05
2:238346846 T C 0.028391 -9.5900e-05
2:238351502 T C 0.043214 -6.0928e-07
2:238360708 T G 0.500044 -1.2298e-04
2:238364442 C T 0.037553 -9.6388e-05
2:238387228 G A 0.498229 -7.2108e-05
2:238389492 A G 0.028504 -5.3368e-05
2:238390686 T C 0.161259 9.3427e-06
2:238395202 T C 0.136000 -2.9994e-05
2:238397461 A G 0.040140 -4.7312e-05
2:238402622 T C 0.065152 5.3295e-05
2:238403192 T C 0.042967 -4.3266e-05
2:238405128 G A 1.902186 -1.9560e-05
2:238410068 A G 0.177968 -2.5313e-05
2:238416611 A G 0.068414 1.1901e-06
2:238421690 T C 0.037154 -4.2197e-05
2:238425215 T C 0.055428 5.0142e-05
2:238427251 A G 0.344173 -8.8066e-05
2:238433687 A G 0.049047 2.1939e-05
2:238434434 T C 0.341411 -8.3607e-05
2:238434847 T C 0.033376 1.0924e-04
2:238435586 A G 0.026226 1.4091e-05
2:238439313 G C 0.240114 -3.2159e-05
2:238443226 G A 0.509616 -5.9040e-05
2:238443483 T C 0.208936 -3.3764e-05
2:238443509 G A 0.166059 -1.5044e-05
2:238445593 G A 0.549606 -1.1273e-04
2:238447964 T C 0.050605 -4.8203e-05
2:238449007 C T 0.259319 -3.9391e-05
2:238451167 A G 0.381843 9.1919e-05
2:238454206 A G 0.073198 3.9517e-05
2:238456609 G A 0.169870 5.7156e-05
2:238458762 A G 0.049933 -9.4330e-06
2:238462325 C T 0.024249 -4.3371e-05
2:238463399 G T 0.263230 3.2783e-05
2:238468081 T G 0.150830 5.8296e-05
2:238469824 G T 0.099895 -3.0967e-05
2:238470990 T C 0.196186 -6.9786e-06
2:238471236 C G 0.207215 2.2458e-06
2:238477391 T C 0.065772 -1.6642e-04
2:238479033 G A 0.052799 6.8329e-06
2:238481815 G A 0.032308 -6.6849e-05
2:238483729 G A 0.320917 6.1964e-05
2:238483874 A C 0.059530 -1.0316e-05
2:238485713 A G 0.313426 7.2281e-05
2:238487257 A G 0.229247 3.3897e-06
2:238487353 C G 0.839186 -1.3559e-06
2:238492107 A C 0.131612 -1.3312e-05
2:238494742 G A 0.377647 1.8056e-05
2:238498038 T G 0.142144 5.5997e-06
2:238498996 G A 0.264386 3.5257e-05
2:238499528 G T 0.209607 -2.1130e-04
2:238499998 G A 0.410231 3.4677e-05
2:238501376 C G 0.852120 -6.8520e-06
2:238502381 G A 0.751025 -1.6385e-05
2:238502591 G A 0.584209 -1.3364e-05
2:238502672 T C 0.086707 7.4911e-05
2:238502987 G T 0.266213 2.8194e-05
2:238505096 A C 0.138120 1.1013e-05
2:238509759 A G 0.163515 2.7685e-05
2:238510898 T C 0.187783 -3.6752e-05
2:238512217 G A 0.449186 -3.7526e-05
2:238515084 A G 0.358876 -3.3365e-05
2:238522813 A G 1.093435 -3.3580e-05
2:238525915 G A 0.022496 1.4251e-05
2:238526480 C A 0.149775 -3.5244e-06
2:238526542 G A 0.072812 -5.9325e-05
2:238540246 G T 0.103393 -6.5346e-05
2:238541264 T C 0.037521 -6.0817e-05
2:238548299 A G 0.490446 -9.5529e-06
2:238548775 A G 0.027307 4.5732e-05
2:238549357 A C 0.601084 -1.5301e-05
2:238552973 T C 0.172950 3.5314e-05
2:238561249 G A 0.317568 -4.9095e-05
2:238566281 A G 0.043263 -1.4360e-05
2:238568940 G T 0.182389 2.7794e-05
2:238569169 T C 0.065980 8.2902e-05
2:238577233 C G 1.826459 6.6350e-06
2:238578307 T C 0.108191 -1.6104e-05
2:238579147 C T 1.948470 -6.1989e-05
2:238582301 T G 1.516474 6.7525e-06
2:238584886 A G 0.022821 -2.9107e-07
2:238589823 G T 0.733847 4.7013e-05
2:238590702 A G 1.515948 3.8076e-06
2:238591299 T C 0.087256 1.2967e-05
2:238594058 T C 0.052919 7.7785e-05
2:238607452 T C 0.032613 -1.9640e-05
2:238608955 A G 0.060186 -3.1087e-05
2:238610563 G A 0.442477 3.2723e-05
2:238620979 T C 0.052643 -7.1036e-06
2:238624789 T C 0.052292 1.9574e-05
2:238626664 A C 0.059420 -3.5176e-05
2:238629930 T C 0.060225 -3.3567e-05
2:238630236 T C 1.116675 -7.2861e-06
2:238631222 G A 0.436174 2.0897e-05
2:238634509 G A 0.085620 -3.8246e-05
2:238638083 T C 0.044629 7.5331e-05
2:238643262 C T 0.149740 2.8173e-05
2:238643840 A G 0.044775 -5.9975e-05
2:238644523 C A 0.060475 -6.0472e-06
2:238645035 G A 0.178880 -7.1743e-06
2:238646008 G A 0.035294 -1.6319e-06
2:238652130 G A 0.046476 9.1126e-05
2:238654460 T C 0.037011 -2.9372e-05
2:238655164 T C 0.043694 2.8989e-05
2:238658329 T C 0.050624 8.5424e-06
2:238658722 A G 0.098220 1.5692e-05
2:238668783 G A 0.094049 -5.5656e-06
2:238671889 A G 0.035924 -1.5377e-05
2:238672703 G C 0.456392 1.6269e-05
2:238686702 A G 0.446784 2.3468e-05
2:238687893 A G 0.299593 5.4099e-06
2:238688244 G A 1.970191 -2.3394e-05
2:238689431 C T 0.063714 1.6796e-05
2:238689558 G A 0.130534 3.3545e-05
2:238690399 T C 0.037927 -1.5947e-06
2:238694547 A G 1.408553 5.6813e-06
2:238710382 G A 0.064652 1.8329e-05
2:238712175 T C 0.224739 3.2846e-05
2:238718368 A G 0.060192 4.1649e-05
2:238724892 T G 0.261410 3.8108e-05
2:238726817 G A 0.021360 1.3591e-05
2:238732864 A G 0.077025 6.0641e-05
2:238733633 G A 0.059290 -3.6720e-05
2:238734415 C T 0.021665 8.3899e-06
2:238738488 A G 0.282228 4.9622e-06
2:238746880 T G 0.946594 2.2515e-05
2:238752088 T C 0.334530 9.9128e-06
2:238760118 G A 0.666794 -1.1342e-05
2:238761377 C T 0.356257 -2.4838e-04
2:238766131 C G 0.458067 7.5141e-06
2:238767707 T C 0.030056 -7.7259e-06
2:238772183 C T 0.034373 -5.1950e-05
2:238772536 C G 0.300213 -7.2076e-06
2:238774130 G A 0.294591 -1.9042e-05
2:238779232 A C 0.270111 -1.2915e-06
2:238780143 C T 0.063743 -1.2242e-05
2:238781352 A G 0.271257 -6.7062e-05
2:238784293 G A 0.281624 9.7891e-05
2:238785459 T G 0.050267 4.7932e-05
2:238789195 A C 0.310667 -2.6455e-05
2:238790798 T C 0.133056 6.8043e-06
2:238793068 A G 1.038115 3.5421e-05
2:238796653 A G 1.346689 5.8210e-06
2:238797809 C T 0.329489 -4.3558e-05
2:238799565 T C 0.020526 3.5048e-06
2:238801297 T C 1.256103 1.4514e-05
2:238802299 A G 0.077453 -5.2075e-05
2:238804345 G A 0.560269 9.7425e-06
2:238806370 C T 1.020383 1.4895e-05
2:238809915 T G 1.688349 7.8442e-05
2:238814679 G A 1.730343 -3.9915e-06
2:238814996 G A 0.485983 1.0236e-04
2:238816588 G T 1.112358 -7.8542e-05
2:238816889 G T 0.137412 2.6029e-05
2:238817760 T C 0.118437 7.7334e-06
2:238818570 T C 0.243779 2.6175e-05
2:238818775 C T 1.897265 4.5408e-05
2:238822331 T C 0.628332 -2.5238e-05
2:238825809 T C 1.053542 1.4716e-06
2:238829613 G A 0.271517 7.6082e-05
2:238829650 T C 0.083688 -1.9141e-05
2:238830572 T C 0.258479 -8.5644e-07
2:238831173 A G 0.389584 -2.2413e-05
2:238834521 T C 0.313913 1.8616e-05
2:238836140 G A 0.069806 4.3682e-05
2:238836288 G C 0.199111 2.3107e-05
2:238837571 A C 1.299820 -3.8987e-07
2:238842039 C T 0.601357 -2.7691e-05
2:238842969 A T 0.340820 1.4193e-05
2:238843192 T C 0.102193 -7.0529e-06
2:238850459 A G 1.057213 -1.0916e-05
2:238850465 A G 0.197300 1.3693e-05
2:238850642 C T 0.225921 3.4581e-05
2:238863518 G T 0.792353 -3.7326e-05
2:238871402 C T 0.043084 -2.3463e-05
2:238871684 C A 0.131979 1.0971e-04
2:238877409 C A 0.766760 -2.3063e-05
2:238885644 T C 0.027092 -3.9347e-05
2:238890959 G C 0.055454 6.7277e-06
2:238912626 C T 0.044077 -3.0525e-05
2:238912890 C T 0.065032 -2.0644e-04
2:238929350 C T 1.632620 -1.4736e-05
2:238929599 A G 0.071773 -1.5941e-04
2:238932515 C T 0.065347 1.4254e-05
2:238933920 C G 0.039881 4.5692e-05
2:238941905 G A 0.693403 -1.3505e-06
2:238952633 G A 0.028507 -1.0187e-04
2:238956582 C T 1.515471 -6.0347e-05
2:238964462 A G 0.031393 2.8364e-05
2:238967565 C A 1.633720 -1.2096e-05
2:238973703 C T 0.268394 -8.0986e-06
2:238990388 A G 0.847245 -6.6642e-05
2:238991796 T C 1.035265 -1.7152e-05
2:238997956 A G 1.399688 -4.6095e-06
2:238999883 C T 0.497632 5.8175e-05
2:239001811 T C 0.027352 -4.4300e-06
2:239003919 A G 0.042269 -2.3853e-05
2:239007534 G A 1.137776 -2.0916e-06
2:239012832 A G 0.241156 3.6334e-05
2:239013472 A G 0.026726 -2.2921e-05
2:239021202 T C 0.062796 -5.3544e-06
2:239029487 T C 0.317266 -8.5790e-06
2:239031599 A G 0.124858 4.9755e-05
2:239031741 G A 0.893384 3.3736e-05
2:239031807 A G 0.055051 2.0713e-05
2:239033095 A C 0.825359 -1.2761e-04
2:239037895 T C 0.033808 3.4773e-05
2:239040343 A G 0.179380 3.3030e-05
2:239043282 G A 0.135666 5.1295e-05
2:239044789 C A 0.348935 5.7764e-06
2:239045243 A G 0.798689 1.4053e-05
2:239045694 A G 0.039199 -3.8392e-05
2:239049095 T C 0.469128 2.5771e-05
2:239050356 G C 1.501699 1.3861e-05
2:239053929 T C 0.731245 -1.8764e-05
2:239055828 T G 1.523400 1.9403e-05
2:239061627 A G 1.970483 -3.0952e-05
2:239063874 G A 1.512378 4.9817e-05
2:239064029 A G 0.026112 1.1320e-05
2:239064772 G A 0.254532 9.4690e-06
2:239066347 A G 0.091832 5.2960e-06
2:239069080 G A 1.529434 2.6294e-05
2:239070376 T C 0.030971 3.5596e-05
2:239080571 C T 1.606748 2.4833e-05
2:239082835 G A 0.065019 -4.4989e-05
2:239089965 C T 0.043094 1.2034e-04
2:239095422 A G 0.433126 2.5711e-05
2:239096999 C A 0.070605 -7.8806e-05
2:239098594 C T 0.027787 4.8245e-05
2:239101039 T C 0.363252 -1.1059e-05
2:239102590 T C 0.694776 8.0938e-06
2:239113794 C T 1.547756 7.6307e-06
2:239118007 G A 0.367786 1.1543e-05
2:239118056 T C 0.029786 9.3661e-05
2:239126258 C A 0.021906 -7.8109e-05
2:239132316 A G 0.064246 -6.2004e-07
2:239133324 A G 0.285922 1.1516e-05
2:239133980 T C 0.682624 -4.9171e-05
2:239137616 A G 0.263753 6.1783e-05
2:239141157 T G 0.028027 4.4872e-05
2:239144218 A G 0.118499 1.3767e-04
2:239144601 C A 0.020247 1.0288e-05
2:239145062 C A 0.055600 -5.3226e-05
2:239155053 T C 0.406358 -2.0520e-05
2:239158541 T C 0.407845 -4.1282e-05
2:239161957 T C 0.086146 2.1508e-06
2:239162734 T C 0.284127 -6.4000e-06
2:239165957 G T 0.020023 3.6695e-05
2:239181491 C T 0.153758 -1.3790e-05
2:239184581 A G 0.771736 1.5770e-05
2:239194837 A G 0.101868 1.1179e-05
2:239195070 A G 0.074328 4.5333e-05
2:239196000 A C 0.282082 4.3283e-06
2:239206115 G A 1.907431 6.9962e-05
2:239206274 T C 0.073497 -2.0606e-05
2:239216506 G A 0.784680 -1.2143e-05
2:239221712 T G 0.036768 5.5332e-05
2:239222376 C G 0.553667 9.2266e-06
2:239230657 T C 0.490242 9.1021e-05
2:239233732 C T 1.451935 -4.8174e-06
2:239237388 A G 0.081735 -7.6605e-05
2:239240696 C T 0.076347 -2.0700e-05
2:239242967 C T 0.730109 -1.3664e-04
2:239252048 A G 0.028543 4.9922e-05
2:239262325 G A 0.647362 -4.3349e-05
2:239268619 T G 0.110586 -2.8763e-05
2:239273794 C T 0.050494 8.2457e-05
2:239314634 C T 1.558315 -7.6999e-06
2:239316043 C T 0.248621 2.1476e-05
2:239317335 T C 0.045129 -3.2863e-05
2:239320505 A G 1.090495 -1.7444e-05
2:239321186 T C 0.039436 1.4360e-05
2:239328883 A G 0.081137 -3.4795e-08
2:239328934 G A 0.052500 -4.6517e-05
2:239336449 C T 1.124429 -5.7270e-05
2:239338268 C T 0.076162 -3.5373e-05
2:239360097 T C 0.250358 6.5671e-05
2:239373389 A G 0.074445 -8.0405e-05
2:239375482 A G 0.099563 1.5481e-04
2:239385768 A G 0.065830 -9.8631e-05
2:239397949 T C 0.257680 3.3704e-05
2:239400430 G T 0.649566 -3.7860e-05
2:239404150 C A 0.100073 -5.8380e-06
2:239405609 A G 0.071588 -2.2077e-04
2:239431107 A C 0.052192 -4.2551e-06
2:239438323 A G 0.034431 -1.2418e-05
2:239445024 T G 0.042484 -4.1244e-05
2:239445618 G T 1.004641 -2.7043e-06
2:239449618 A G 0.032941 -1.9968e-06
2:239455842 C T 1.548175 -5.2491e-06
2:239460677 T C 0.067220 4.2187e-05
2:239464785 T C 0.226732 -2.7723e-05
2:239467567 A G 0.555533 -8.0834e-06
2:239469653 A G 0.591055 1.8220e-06
2:239472124 A G 0.029329 -2.1633e-05
2:239475317 T G 0.047021 2.8146e-05
2:239477803 C T 0.085870 1.2825e-05
2:239491178 C T 0.311803 1.8121e-05
2:239491403 C T 1.321193 -7.6440e-06
2:239493508 T G 0.033938 2.6613e-05
2:239496634 A G 0.401980 -3.4691e-05
2:239497479 C A 0.302144 9.7334e-05
2:239505117 A G 0.050624 -3.0409e-05
2:239506809 C T 1.380123 -1.2543e-06
2:239511003 T C 0.155442 1.0119e-05
2:239512358 A C 0.296675 8.3669e-05
2:239525212 G A 0.671540 5.5015e-05
2:239528472 A G 0.614625 -1.6505e-05
2:239535807 T C 0.044941 -1.2762e-05
2:239539532 G A 0.050543 -1.3755e-05
2:239545706 G T 0.284815 5.3040e-05
2:239547087 A G 0.191791 1.1683e-05
2:239551847 C T 0.321855 2.9395e-05
2:239553302 T G 0.122621 -2.3665e-06
2:239561667 C G 0.241662 -2.9276e-05
2:239564053 A G 0.238459 -1.9698e-05
2:239565780 C T 0.869449 1.4402e-05
2:239596019 A G 0.485552 -7.9655e-06
2:239596858 T C 1.925841 -7.2304e-05
2:239602446 T C 0.031698 -3.9359e-05
2:239605961 C T 0.032555 -8.0660e-06
2:239609688 A G 0.039468 1.7692e-05
2:239610287 C T 0.800422 2.5830e-05
2:239611338 C T 1.940106 -8.8637e-05
2:239614544 G A 0.027173 -2.5441e-05
2:239616062 T C 0.051143 6.8503e-05
2:239629731 T C 0.060459 -3.0452e-05
2:239632318 A G 0.209147 9.5701e-05
2:239634347 G A 0.061238 -1.5420e-06
2:239636270 G C 0.100622 -4.3936e-05
2:239636856 C T 1.203496 2.9819e-06
2:239637228 C T 0.136821 -1.6128e-04
2:239637690 G A 0.243461 -1.0523e-04
2:239638502 T C 0.043074 4.0464e-05
2:239638781 A G 0.479031 -1.8751e-05
2:239649072 G A 0.262896 3.9017e-05
2:239651629 A G 0.419624 1.1028e-05
2:239651703 G T 0.022461 9.3059e-06
2:239651719 A G 0.157724 -2.2504e-05
2:239652576 T C 0.036401 -4.7492e-06
2:239658563 A G 0.068317 -4.5727e-07
2:239660677 C A 0.039050 4.6260e-05
2:239664529 G A 0.086074 3.4151e-05
2:239665710 A G 0.881595 -4.9926e-05
2:239673969 G T 0.075824 -1.8101e-05
2:239674389 C G 0.299645 5.7510e-06
2:239674606 G C 0.127964 -3.7411e-06
2:239679778 C T 0.096013 3.5034e-05
2:239680992 A G 1.377981 -3.0244e-06
2:239681159 T C 0.048787 -3.6381e-05
2:239684289 A G 1.691689 2.1533e-06
2:239688121 A G 0.178555 1.2053e-05
2:239694097 C T 0.929262 -4.5029e-05
2:239695893 G C 0.684136 4.9779e-05
2:239695989 G T 0.195677 -5.2604e-06
2:239705435 A C 1.738866 2.7491e-05
2:239705771 T G 0.079044 8.5682e-05
2:239710003 C T 0.044003 7.8739e-05
2:239712259 G T 1.556007 9.5561e-05
2:239713813 T C 0.030247 -1.7378e-06
2:239713928 A G 0.082387 4.1915e-05
2:239718190 T C 1.779805 5.9468e-05
2:239718795 A C 0.106977 -1.9398e-05
2:239719697 T G 0.222302 -5.3305e-05
2:239722130 G T 0.943657 -4.0585e-05
2:239722948 A C 1.353631 -2.6070e-05
2:239723729 G A 1.817855 6.1304e-05
2:239725699 G A 0.337957 3.4375e-05
2:239731775 T C 0.451403 3.9810e-05
2:239733773 G A 0.505682 2.1373e-05
2:239737290 A G 0.033288 9.0521e-05
2:239741789 G A 0.040221 6.2742e-05
2:239742544 A G 0.086840 3.2684e-05
2:239745779 G A 0.057752 2.6267e-06
2:239749501 A G 1.785767 6.1767e-05
2:239751204 G A 1.302877 -2.7526e-05
2:239791071 T G 0.267479 -5.4950e-05
2:239791870 A C 0.751268 -3.9488e-05
2:239793287 A G 0.098768 1.8258e-05
2:239795107 T C 1.143920 3.2068e-05
2:239798126 G A 1.683490 -4.9067e-06
2:239798225 C T 0.164440 -1.6509e-05
2:239799488 T G 0.111823 5.2286e-06
2:239799667 A G 0.086123 2.3795e-05
2:239832342 A G 0.022474 7.9948e-05
2:239832682 C T 1.022399 -4.3706e-05
2:239832989 A G 0.138548 3.3191e-05
2:239835211 C T 1.036317 4.5128e-06
2:239835244 C T 0.887531 3.2406e-06
2:239841003 G A 0.820854 1.7808e-05
2:239841978 A G 0.091855 1.9813e-05
2:239843067 T C 0.093137 8.3094e-05
2:239844036 C T 0.020860 5.9666e-05
2:239844663 T C 0.314225 7.9928e-05
2:239845607 A G 0.025486 -7.2643e-05
2:239846072 G A 0.289836 5.7419e-05
2:239846451 C G 0.065227 3.0135e-05
2:239848778 A G 0.060936 4.3164e-05
2:239849183 C T 0.062435 5.2040e-05
2:239849268 A G 0.066317 -2.6436e-05
2:239849660 A G 0.066119 1.1041e-04
2:239850107 C T 0.036972 -3.1998e-05
2:239850306 A T 0.035174 -1.7342e-05
2:239850709 C T 0.035927 -3.3845e-05
2:239850955 T C 0.048135 8.1938e-05
2:239852236 A G 0.065694 1.0512e-04
2:239852427 T C 0.040520 7.2112e-06
2:239852653 T C 0.034681 -3.5116e-05
2:239854495 C T 0.035518 -2.9215e-05
2:239855860 C T 0.287668 -6.5886e-05
2:239857300 T C 0.066596 9.1142e-05
2:239857950 C A 1.436213 -1.3287e-05
2:239859862 T C 0.051831 2.8296e-05
2:239861798 G A 0.541333 -8.4083e-05
2:239862383 A G 1.528658 -4.3044e-06
2:239863501 C G 0.036599 -9.6415e-05
2:239863536 T C 0.084357 -6.1907e-06
2:239863653 T G 0.039059 -1.0626e-05
2:239864308 G A 0.077239 -1.3753e-05
2:239864792 A G 0.040092 8.3123e-06
2:239867092 A G 0.573274 -3.3117e-05
2:239869554 T C 0.040270 2.4844e-05
2:239869732 T C 0.036437 -3.5566e-05
2:239869897 A G 0.624849 -2.7432e-05
2:239870620 C T 0.040072 8.1642e-06
2:239871706 C T 0.044340 2.6179e-06
2:239874745 A G 0.059397 9.9961e-05
2:239875918 T G 0.036872 -3.8595e-05
2:239877148 T C 0.393333 3.1897e-04
2:239877231 C T 0.057164 1.0009e-04
2:239880410 G T 0.051504 1.5883e-05
2:239881673 T G 0.039751 -7.6326e-06
2:239884849 T G 1.656918 -7.2823e-07
2:239888525 T C 0.092634 -4.9217e-06
2:239888758 G C 0.418192 5.1703e-05
2:239890643 A C 1.212847 -1.7680e-05
2:239891296 A G 1.635077 2.1553e-05
2:239891714 A G 0.057709 9.6155e-06
2:239892668 C G 0.081303 1.8488e-05
2:239900148 C G 0.043146 -2.8566e-05
2:239900218 G A 0.025073 -3.3584e-05
2:239902997 A G 0.024992 -4.6560e-05
2:239907398 C A 0.048388 -3.7653e-05
2:239909811 G A 0.607355 1.1765e-06
2:239916135 G A 0.355420 -8.7687e-06
2:239917138 C A 0.047479 -2.7296e-06
2:239920544 T C 0.558915 -7.3769e-06
2:239920675 A G 0.072007 -4.1327e-05
2:239923651 A G 0.038180 -1.1082e-05
2:239924429 C T 0.389925 -4.3998e-05
2:239927374 C T 0.215456 4.2988e-05
2:239928972 T C 0.039358 -3.5587e-05
2:239929045 T C 1.162937 2.6136e-05
2:239931121 T C 0.094396 4.0864e-05
2:239933633 A G 0.262120 8.4279e-05
2:239933754 A C 0.055356 1.4155e-04
2:239935441 G A 0.098106 1.1167e-05
2:239936773 A G 0.113082 5.5717e-05
2:239937683 T C 0.291926 7.2317e-05
2:239940469 A G 0.578085 2.0327e-05
2:239941691 C T 0.108574 -2.3441e-05
2:239942219 T C 0.100073 9.8538e-06
2:239944933 G A 0.882303 4.3357e-05
2:239949342 T C 0.094510 4.8895e-05
2:239949681 A G 0.410997 1.1983e-04
2:239950995 C T 0.830296 1.0088e-04
2:239951235 T G 1.352804 -4.8223e-05
2:239951851 A G 1.289177 1.3037e-06
2:239952643 A G 0.098022 -9.6610e-06
2:239953346 A G 0.095458 2.0786e-05
2:239954092 A C 0.430672 7.7381e-05
2:239955651 C T 1.495289 1.1468e-05
2:239956250 A G 0.640017 -7.4208e-06
2:239958079 T C 1.157432 -1.6124e-05
2:239962437 T A 0.022896 4.1270e-05
2:239964276 G A 0.673545 -5.2218e-05
2:239964535 A G 0.499748 6.3308e-05
2:239972318 G C 0.046216 -8.6066e-05
2:239976597 T C 0.043626 -3.0219e-05
2:239976598 A G 0.067619 1.7221e-04
2:239978210 T G 0.076314 -3.2258e-05
2:239984178 C T 0.337646 5.3936e-06
2:239988977 T C 0.047453 5.0762e-05
2:239996265 C T 0.062912 -9.2476e-05
2:240001331 G A 0.927441 -1.2839e-05
2:240001963 T C 0.313793 -1.0885e-05
2:240003813 A G 0.064042 1.0334e-05
2:240003870 A G 0.921836 -7.3862e-06
2:240004124 C A 0.172976 1.3206e-04
2:240004153 C T 0.046674 -1.3740e-04
2:240004807 C T 1.058836 3.2115e-05
2:240009434 G A 0.045119 7.1755e-06
2:240012584 T C 0.197290 -2.4471e-05
2:240016164 G A 0.094140 1.3088e-06
2:240016177 C T 0.416738 1.2502e-05
2:240018796 T C 0.048998 7.9465e-05
2:240018812 C G 1.076950 2.1814e-04
2:240021738 T C 0.660562 1.5897e-04
2:240026374 A G 0.168623 8.4078e-06
2:240032319 A G 1.093978 4.6856e-06
2:240038005 C G 0.108058 -5.7958e-05
2:240038687 A G 0.188789 7.9010e-06
2:240039119 A C 1.639598 1.9718e-05
2:240042254 C A 1.073607 -5.0821e-05
2:240042426 A G 0.246775 4.3745e-06
2:240043046 C T 0.822733 -3.2043e-05
2:240045724 G A 0.071971 -4.9666e-04
2:240045761 T C 0.314698 2.9446e-05
2:240046148 A G 0.061854 -2.1011e-05
2:240050923 T G 1.084812 2.2860e-05
2:240054995 G C 0.379338 7.3732e-05
2:240055966 T C 0.043616 2.8874e-05
2:240058585 T C 0.042198 1.9666e-05
2:240059625 C T 0.379380 -2.9499e-06
2:240061229 A G 0.030779 -1.8896e-05
2:240061735 T C 0.183794 7.7034e-05
2:240067229 A G 1.516724 -2.1653e-05
2:240070419 G A 0.377906 -6.1339e-06
2:240071245 G A 0.254779 -1.6200e-05
2:240073103 C T 0.230416 6.1976e-05
2:240074154 T C 0.021256 3.1243e-05
2:240074400 C T 0.034954 5.2821e-05
2:240079453 C T 1.159168 -4.7225e-05
2:240084651 A G 0.064246 8.4039e-06
2:240087292 C A 0.468573 -9.7777e-05
2:240092739 A G 1.741301 -2.9191e-05
2:240099098 G A 0.059138 -2.4018e-07
2:240101713 A G 0.381541 2.0303e-05
2:240103785 T C 0.344637 1.3031e-05
2:240104346 C T 1.509031 -3.8049e-05
2:240109477 C T 0.586657 7.3489e-05
2:240114736 G C 0.044334 5.9857e-05
2:240118987 T C 0.561973 1.1006e-05
2:240120202 T C 0.222844 1.8234e-05
2:240120962 G C 1.233814 -6.0732e-05
2:240121284 T C 0.052812 9.6332e-05
2:240121997 A C 0.029650 5.1204e-05
2:240122344 G T 1.227277 -1.2674e-04
2:240124795 A C 0.096746 -1.0955e-04
2:240125294 T C 0.038758 6.2338e-05
2:240129232 T G 0.044480 6.7376e-05
2:240131096 G T 0.064801 2.1689e-04
2:240135148 T C 0.021513 8.2339e-05
2:240138955 T C 0.033509 2.4017e-06
2:240142766 A G 1.845058 -7.4991e-05
2:240145638 C T 0.280962 1.0774e-05
2:240146546 T C 0.235551 -4.9969e-05
2:240151802 T C 0.032623 4.2681e-05
2:240155662 A C 0.168578 1.3052e-04
2:240165147 C T 0.462208 7.3397e-05
2:240171382 C A 0.294464 5.8789e-06
2:240176498 A T 1.954809 -7.6518e-05
2:240179009 A G 0.036924 5.5960e-05
2:240179619 G C 0.103533 4.4432e-05
2:240184832 G A 0.241299 8.5173e-04
2:240184882 T C 0.135929 -8.2339e-05
2:240186336 C T 0.085039 -1.6637e-05
2:240193288 A G 0.053892 -1.3694e-04
2:240193354 A G 0.085827 -1.2745e-05
2:240197198 T C 0.020539 8.5952e-05
2:240199079 T C 0.066522 -3.8644e-05
2:240201414 T G 0.082991 3.8551e-06
2:240201797 C T 0.666428 8.5479e-05
2:240204884 T C 0.050387 7.6969e-06
2:240206824 C A 0.068015 2.6418e-04
2:240208489 C T 0.022837 -2.0474e-05
2:240209163 G C 0.085733 -5.7092e-06
2:240211701 A C 0.028916 -8.3343e-06
2:240214353 C T 0.068235 1.3477e-04
2:240214397 T C 0.456499 -4.6307e-06
2:240215111 A T 0.067447 -5.9565e-05
2:240215539 A G 0.084484 -1.5171e-06
2:240219340 T C 0.033714 5.4390e-05
2:240224444 A G 0.150457 -2.1844e-05
2:240230376 G C 0.044038 1.6773e-05
2:240235559 A G 0.022026 1.0325e-05
2:240239434 C T 0.335939 7.0180e-06
2:240240962 C T 0.038384 7.2743e-05
2:240244327 A C 0.021600 2.7038e-06
2:240244812 T C 0.066392 4.8020e-05
2:240249016 A G 0.020120 4.6325e-05
2:240251521 A G 0.080203 -1.4833e-04
2:240257958 A G 1.018433 2.0067e-06
2:240260379 A G 0.055918 -1.4684e-06
2:240261519 A C 0.021727 1.3942e-05
2:240261788 A G 0.028456 -2.5271e-05
2:240271685 C A 0.666392 -2.7123e-04
2:240272056 T C 0.041529 -2.3996e-05
2:240275297 T C 0.038319 7.7110e-05
2:240277019 T C 0.076080 -2.1994e-05
2:240280007 T C 0.022694 2.0980e-05
2:240282136 A G 0.053604 5.4051e-05
2:240285628 A G 0.034038 6.9282e-05
2:240287059 A G 0.027436 -1.1207e-05
2:240287445 A G 0.023071 2.9794e-05
2:240288470 A C 0.023749 1.4732e-05
2:240288812 T C 0.024064 1.2515e-05
2:240289897 C G 0.023454 1.3894e-05
2:240294879 T G 0.020396 2.4069e-05
2:240294969 C A 1.096908 -3.8493e-07
2:240295613 A G 0.130440 1.1504e-04
2:240298598 A T 0.020753 2.0029e-05
2:240299176 G C 1.305928 -6.4321e-05
2:240299904 A G 0.048053 3.5900e-07
2:240301970 G C 1.320671 -5.0794e-05
2:240302786 T C 0.048975 6.6400e-05
2:240305764 G A 0.403671 -7.0799e-05
2:240306704 A G 0.048823 1.7994e-05
2:240308015 A G 0.048849 6.1793e-06
2:240308382 C T 0.034460 2.2002e-05
2:240308471 T C 0.087817 5.3662e-05
2:240311037 T C 0.036258 2.0688e-05
2:240312742 G A 1.571145 -1.7615e-05
2:240312842 A G 0.033535 2.5249e-05
2:240314655 T C 0.047372 6.7323e-06
2:240316951 A G 0.025249 -6.7419e-06
2:240317260 A G 0.274617 3.2902e-05
2:240318755 T C 0.411211 -7.5583e-05
2:240319874 T C 0.072578 -3.5921e-06
2:240321793 T C 0.038693 2.5348e-05
2:240323275 T C 1.257154 -5.0473e-05
2:240326588 G A 0.061364 3.3482e-05
2:240327863 C A 0.429699 -1.0598e-04
2:240334224 T C 0.083416 6.1187e-05
2:240335887 T G 0.553849 6.8738e-05
2:240337748 A G 0.124783 -1.0075e-05
2:240340046 A G 1.298194 2.9568e-03
2:240349547 A G 0.084740 -2.0154e-05
2:240355738 T G 1.413187 2.5196e-05
2:240357382 T G 0.089326 2.7453e-05
2:240358464 A C 0.873860 2.8620e-05
2:240358873 C T 0.020364 7.6086e-05
2:240367120 G A 0.226495 5.0536e-05
2:240376505 C T 0.020818 3.3418e-05
2:240377003 C A 0.214336 1.7623e-05
2:240381193 A G 0.657148 -2.1492e-05
2:240387328 A G 0.098573 3.0973e-06
2:240388430 C A 1.218627 -4.0733e-05
2:240394663 G A 0.176436 1.9296e-05
2:240394854 C T 0.177127 1.9280e-05
2:240407070 T C 0.404914 3.1272e-05
2:240410703 A G 0.866109 -8.0074e-05
2:240417271 T C 0.698216 -5.8470e-05
2:240417764 A G 0.044006 3.2121e-05
2:240418660 A G 0.325575 2.6274e-05
2:240422305 A C 0.030387 -3.2865e-06
2:240422314 G A 1.934923 -7.8843e-05
2:240425697 C T 0.040231 -3.8537e-05
2:240426236 C T 1.299012 -9.3684e-06
2:240426607 G A 0.539080 1.6627e-05
2:240427950 G A 0.036265 2.9845e-05
2:240428294 T C 0.439030 -4.5479e-05
2:240430761 T C 0.033542 -3.8262e-05
2:240432177 A C 0.063964 -3.2478e-05
2:240433714 A G 0.078541 2.5441e-05
2:240434673 G A 0.562132 -2.6671e-07
2:240435943 T C 0.636278 1.4977e-06
2:240436602 T G 0.651351 2.6682e-06
2:240437235 G A 0.078966 -4.3064e-05
2:240438370 A G 0.034184 -4.2684e-05
2:240440108 A G 0.730593 2.1490e-05
2:240446604 A C 0.106360 -4.3883e-05
2:240451838 G A 0.095685 8.0764e-05
2:240453988 A G 0.384755 4.9119e-07
2:240455236 G A 1.149376 8.0803e-05
2:240455325 C T 0.095454 7.0205e-05
2:240455360 A G 0.575751 -8.1454e-05
2:240455704 A G 0.056184 -1.1593e-04
2:240457737 A G 0.738412 -5.8356e-06
2:240458353 A G 1.302423 -2.2876e-06
2:240463844 T C 0.078589 7.3429e-06
2:240463909 T C 0.411331 -6.8330e-05
2:240465824 C T 0.037969 -5.1582e-05
2:240467554 C T 1.134786 -3.6149e-05
2:240468521 A G 0.308518 1.1486e-05
2:240470519 A G 0.051997 -8.1128e-06
2:240472056 A C 1.916863 4.5092e-05
2:240472170 T C 0.021081 4.5175e-05
2:240472710 T C 0.063711 -2.8125e-05
2:240473268 A G 0.045087 7.7343e-05
2:240473961 G A 0.579282 -6.1792e-05
2:240475595 T C 0.035606 9.2521e-05
2:240477631 A G 0.583564 -8.6583e-06
2:240480316 A G 0.038738 2.8690e-06
2:240482014 G C 1.461127 -1.3947e-04
2:240484543 T C 0.697846 -3.2573e-04
2:240486553 T G 0.111777 -9.8842e-06
2:240486774 A G 0.412064 7.7709e-05
2:240488475 A G 0.133004 -7.9121e-05
2:240489040 A G 0.151343 -5.8694e-05
2:240489587 G A 0.140772 -5.8963e-06
2:240491167 T C 0.669716 -3.0538e-04
2:240491470 A G 0.252098 -4.8895e-05
2:240491666 C T 0.415865 2.0383e-05
2:240492041 T C 0.049222 -7.8664e-06
2:240492121 A G 0.023012 -3.7179e-06
2:240493264 A G 0.271744 -9.8292e-06
2:240497407 A G 0.141619 3.4100e-05
2:240500170 A G 0.298343 -2.7741e-05
2:240500249 T C 0.201516 1.7160e-05
2:240500413 G A 1.751142 2.3544e-05
2:240500437 T C 1.031075 1.2100e-05
2:240504109 C T 1.091537 -1.0411e-05
2:240504931 G A 0.294435 -1.1549e-05
2:240505059 A G 0.032023 1.7114e-06
2:240507331 T C 1.367789 -9.2796e-06
2:240508334 G A 0.035463 3.7180e-05
2:240508458 A G 0.327750 4.6679e-05
2:240510018 T G 0.402895 2.1022e-05
2:240519909 A G 0.211087 2.7540e-05
2:240521046 C T 1.745601 1.3464e-05
2:240522959 A G 0.157789 1.2307e-05
2:240526919 C A 1.375949 -2.1162e-06
2:240534602 G A 0.796650 -6.1907e-05
2:240541263 G A 0.297626 1.9132e-05
2:240543406 T C 0.115101 2.8473e-05
2:240546723 C A 0.211269 1.9197e-05
2:240549013 C T 0.224801 -1.3025e-05
2:240554036 A G 0.962440 -1.4180e-04
2:240561222 T C 0.210925 2.2919e-05
2:240563883 G A 1.500498 -4.6431e-07
2:240568255 C A 0.188916 -3.3114e-05
2:240570421 C T 0.849936 -2.8564e-05
2:240573412 A G 0.031675 3.4900e-05
2:240574659 G A 0.659637 -4.5726e-06
2:240583893 T C 0.029656 -5.9561e-05
2:240589291 C T 0.062624 -6.0106e-05
2:240591779 A G 0.585173 -8.5397e-06
2:240593434 G A 0.954193 -8.2274e-05
2:240598041 A G 0.613953 4.5109e-07
2:240598478 A G 0.219767 -2.4798e-05
2:240601572 A G 0.172930 -2.1170e-05
2:240602889 C T 0.151655 -8.5921e-05
2:240605369 G A 0.043561 -3.7998e-05
2:240607701 A G 0.029225 -1.6554e-04
2:240615962 T C 0.040046 6.1019e-05
2:240616499 G A 0.851358 -8.3662e-05
2:240617958 G A 0.151749 7.1444e-06
2:240618418 A G 0.701414 -7.9756e-05
2:240619908 T C 1.185852 -4.4849e-05
2:240620964 T C 0.071066 -2.7494e-05
2:240625989 A G 0.079141 9.9211e-05
2:240626301 A G 0.024113 -9.1099e-06
2:240626443 A G 0.303637 1.6358e-05
2:240626750 C T 0.557179 -8.0281e-06
2:240626883 C A 0.108424 -3.1528e-05
2:240626934 A C 0.111264 1.4192e-05
2:240633015 C T 1.466590 -2.9537e-05
2:240634166 A G 0.149191 2.8151e-05
2:240635759 G A 1.087700 3.2712e-05
2:240642099 T G 0.087217 8.3469e-05
2:240643529 T G 1.960460 -8.4879e-05
2:240643771 A G 0.082786 -4.8205e-05
2:240644907 G T 0.396128 -6.7206e-06
2:240651158 A G 0.024859 2.3362e-05
2:240651354 C A 0.036719 5.2136e-05
2:240651753 T C 0.418488 -8.0611e-04
2:240653700 C T 0.547208 2.6975e-05
2:240660209 A G 0.240270 -9.7622e-05
2:240662813 G A 0.797780 -3.2425e-05
2:240663601 T G 0.041763 -2.2672e-05
2:240665139 A G 0.022000 6.6701e-05
2:240671669 A G 0.188718 5.4244e-05
2:240681370 T G 0.085217 -1.2099e-04
2:240683027 T C 0.077681 2.5546e-05
2:240686946 G A 1.243668 7.7251e-06
2:240689883 G A 0.157857 -1.3615e-05
2:240690075 A G 0.050316 1.8956e-05
2:240697609 T G 0.115328 -2.3361e-05
2:240704785 C G 0.144855 1.8248e-04
2:240708257 A C 0.491124 -3.3556e-05
2:240709849 T C 0.368870 -1.8746e-06
2:240714514 A G 0.025674 4.6239e-06
2:240718703 T C 0.278833 -5.3218e-05
2:240719792 T C 0.559327 1.9525e-05
2:240721384 A C 1.492504 2.9322e-06
2:240723062 G A 1.830078 -1.1104e-04
2:240729658 T C 0.671546 7.4598e-05
2:240732655 C T 0.677762 -1.9770e-05
2:240733549 G A 0.988929 -1.0237e-05
2:240733607 C T 1.650355 -4.2153e-05
2:240734758 A C 0.189283 -6.3034e-05
2:240736419 G A 0.882182 -1.3146e-04
2:240736848 T C 0.169289 -2.3100e-05
2:240738970 A G 0.288168 -2.9955e-05
2:240740860 T C 0.202668 1.0170e-05
2:240741278 C T 1.419358 -1.8306e-04
2:240742906 A G 1.395433 1.7183e-07
2:240744142 A G 0.269556 1.2434e-05
2:240744728 C G 0.038579 -1.3830e-05
2:240745851 G A 1.582635 -4.6173e-05
2:240751161 A G 0.796215 3.4277e-05
2:240753189 T C 0.139402 2.9731e-05
2:240755338 G A 0.491955 -2.8292e-06
2:240756765 C T 0.046466 -5.1558e-05
2:240756895 T C 0.028514 -2.4357e-05
2:240769015 T C 0.223048 -4.9451e-06
2:240769978 T G 0.189597 -1.2413e-05
2:240772055 A G 0.039342 -4.2135e-05
2:240773084 A C 1.289589 -3.2585e-07
2:240775427 G A 1.613833 -3.4847e-05
2:240775708 T C 0.276541 -1.1580e-05
2:240780714 A G 0.839890 1.2350e-06
2:240826197 A G 1.930239 -3.0217e-05
2:240828378 G T 0.353151 4.8178e-05
2:240828420 T C 0.058488 1.5962e-06
2:240831055 A G 0.025985 1.5835e-05
2:240831679 A G 0.325026 -2.7015e-06
2:240834669 A G 0.099528 -2.2466e-05
2:240836107 C G 0.063990 -8.9093e-05
2:240842609 T C 0.065240 -8.8490e-05
2:240842709 A G 0.259796 1.0382e-04
2:240842996 T C 1.641328 -3.3689e-05
2:240843638 A G 0.968581 8.1015e-06
2:240844350 A G 1.369938 -7.9107e-05
2:240844798 G A 0.368620 2.1302e-05
2:240844853 A G 0.043175 -1.4265e-04
2:240845710 A G 0.260913 -2.9413e-07
2:240850597 G T 0.209546 -4.3859e-05
2:240850839 G A 0.291446 8.2124e-06
2:240851475 C T 1.392171 2.9120e-05
2:240851523 G A 0.703617 -8.3774e-06
2:240853163 C T 0.303582 -1.2164e-05
2:240857901 A G 0.055850 1.0040e-05
2:240861874 G A 0.180366 -5.2486e-06
2:240862616 G A 0.030228 2.2785e-05
2:240864044 A G 0.812103 1.1876e-05
2:240870509 C T 0.174686 -7.1154e-05
2:240873935 T C 0.890284 -5.3638e-06
2:240875701 G A 0.040328 -2.7556e-05
2:240875852 A G 0.710437 -2.8527e-05
2:240877465 T C 0.156390 5.7207e-05
2:240879227 A G 1.582518 3.4617e-05
2:240888474 A C 0.067531 -6.0544e-05
2:240888745 T C 0.057051 1.5197e-05
2:240895643 A G 0.142018 -3.9300e-05
2:240897186 T C 0.058605 3.1371e-05
2:240904021 C A 0.054314 -1.1545e-06
2:240906151 A G 0.088528 4.3979e-05
2:240907296 C T 1.156945 3.4446e-05
2:240908478 G C 0.068187 -6.7268e-06
2:240912712 T C 1.458647 1.1772e-04
2:240915079 A G 0.032256 7.9836e-05
2:240915307 T C 0.691572 9.5888e-06
2:240915583 A G 1.694529 -7.9924e-05
2:240923050 T C 0.837021 -8.7835e-06
2:240929777 A G 0.065593 2.8889e-05
2:240932218 T C 0.045658 1.9733e-05
2:240936951 A G 0.138412 -1.9028e-05
2:240949564 C A 0.040251 -8.1202e-05
2:240949917 G T 0.038465 1.9643e-05
2:240954972 A C 0.462799 3.3462e-05
2:240964714 C G 0.322569 8.3441e-05
2:240965939 G A 0.210185 2.3359e-04
2:240968068 G T 1.571431 1.6604e-04
2:240969012 C T 0.029497 1.1606e-05
2:240969483 A G 0.685487 1.1885e-05
2:240970061 G C 0.141778 -6.6261e-05
2:240971450 T C 1.307655 2.3241e-05
2:240971519 C T 0.770003 -5.2476e-05
2:240977899 T C 0.038615 -1.3705e-04
2:240979702 G A 1.176179 1.5283e-05
2:240979852 A G 0.165176 1.2060e-05
2:240980394 T C 0.640234 4.0004e-05
2:240981262 C A 0.608858 -1.1275e-05
2:240982312 A G 0.070131 3.7340e-05
2:240984789 T C 0.537243 -1.9529e-05
2:240984994 T C 0.028118 4.6953e-05
2:240985951 T A 0.113345 3.0540e-05
2:240986845 C T 0.225171 8.4259e-05
2:240987701 T C 0.403158 4.5032e-05
2:240988347 G A 0.621610 -6.7444e-06
2:240988793 A G 0.034460 -8.4953e-05
2:240990604 A G 0.181003 2.4763e-04
2:240990647 T C 0.048563 -1.0273e-04
2:240993114 T C 0.915896 -2.0089e-05
2:240993699 A G 0.101835 1.1995e-04
2:240994447 C T 0.544095 7.5042e-05
2:240996042 A G 0.120930 -2.1734e-05
2:241003331 G A 0.383408 2.4389e-05
2:241013699 A C 0.024041 5.7344e-05
2:241015143 G A 0.070835 -6.2665e-05
2:241015592 G A 1.750853 3.1253e-05
2:241019976 T C 1.038852 -2.5783e-05
2:241026114 A G 0.036320 -1.1282e-05
2:241026828 C A 0.528162 -6.0402e-05
2:241028467 T G 0.648345 -9.1711e-05
2:241041915 A G 0.038066 -7.6001e-05
2:241046988 C T 1.146390 1.9967e-05
2:241050589 C T 1.958370 -1.9674e-05
2:241051245 T C 1.143612 -3.4034e-05
2:241052582 C T 0.796631 4.6379e-06
2:241060170 C A 1.067872 -2.7071e-05
2:241063366 A G 0.353780 -2.2908e-05
2:241066201 T C 0.022834 7.1794e-05
2:241066395 A G 0.211860 8.6451e-05
2:241068120 T C 0.035262 2.7438e-07
2:241069831 T C 0.628277 -1.8486e-05
2:241072952 A G 0.056135 6.6218e-06
2:241078396 A G 0.096415 -4.8865e-05
2:241079807 A G 0.035200 1.1276e-05
2:241080216 A G 0.057060 1.0862e-05
2:241081065 A C 0.051052 -5.5594e-05
2:241083046 T C 0.396845 1.1393e-05
2:241083967 A C 0.883390 6.5556e-05
2:241086196 A G 0.031244 -2.9888e-05
2:241088269 T C 0.085785 6.8274e-06
2:241089627 T C 0.152424 -1.8377e-04
2:241091482 T C 1.521923 3.7176e-05
2:241092419 T C 0.388039 -2.4557e-04
2:241095121 T C 0.065094 7.6962e-07
2:241095822 A G 0.286775 -1.7280e-05
2:241096281 T C 0.434334 1.0164e-05
2:241098859 T C 0.529333 -8.7065e-05
2:241104011 G T 0.501951 4.2423e-05
2:241105788 C G 0.354284 -2.8927e-04
2:241107327 T G 0.027651 3.7560e-05
2:241107682 G A 0.895935 -1.3938e-05
2:241108545 G A 0.584842 7.4301e-05
2:241111143 G A 0.896090 -7.2005e-06
2:241123684 T C 0.299008 -8.7853e-06
2:241124031 A G 0.427952 -5.1698e-05
2:241129160 T C 0.113887 2.1694e-05
2:241132944 T C 1.906272 -5.4476e-05
2:241134187 T C 0.045489 4.1157e-05
2:241134756 T C 0.671062 -1.6698e-05
2:241144649 A G 0.692368 1.0541e-06
2:241148847 T C 0.569026 -9.4086e-06
2:241149718 A G 0.162781 2.4742e-05
2:241152858 A G 0.022551 -9.5406e-06
2:241154037 G A 0.307389 -6.7721e-05
2:241155062 G A 1.171123 1.4250e-04
2:241164095 T C 1.177497 1.4582e-04
2:241165390 A G 0.452682 4.9462e-05
2:241166917 T C 0.061397 6.0007e-06
2:241169221 T C 0.649342 3.9258e-05
2:241171154 T C 0.063880 -5.0984e-05
2:241172122 T C 0.275214 -2.2052e-05
2:241174038 G T 0.367938 3.2373e-05
2:241175943 C G 0.250491 5.1904e-06
2:241176418 C T 1.606527 -7.0282e-06
2:241179383 T C 0.027751 7.8725e-05
2:241180525 C T 0.192983 -2.0095e-05
2:241186748 G A 0.055918 3.3570e-05
2:241187068 G A 1.586615 -4.1548e-06
2:241193079 T C 0.698304 -9.9006e-05
2:241195038 A C 1.457680 -9.5908e-05
2:241199426 A G 0.026615 -3.7732e-05
2:241200086 C T 0.054973 -4.2698e-05
2:241211779 T C 0.023558 9.6325e-05
2:241213014 A G 1.628650 -8.8686e-05
2:241214418 A G 0.845567 -1.9753e-04
2:241217115 G C 0.039192 -1.2149e-05
2:241224711 A C 0.038397 2.6436e-06
2:241225879 G A 0.821626 -1.5983e-04
2:241230231 G A 1.239871 -4.7218e-05
2:241234251 A G 0.155803 1.8166e-04
2:241237320 T C 0.128710 1.6762e-04
2:241243325 C A 1.849540 -3.5000e-05
2:241243780 G A 1.721479 -1.4911e-04
2:241244138 T C 0.028183 1.1964e-05
2:241250109 G A 0.899742 3.2264e-05
2:241264302 T C 0.046697 1.0519e-04
2:241269430 T C 0.088538 4.1182e-05
2:241271461 T C 0.127928 1.2803e-04
2:241271589 G A 0.046385 -7.2104e-05
2:241280632 G A 0.033175 -4.9253e-05
2:241282184 T C 0.081926 3.9419e-05
2:241282372 T C 1.175332 -6.4226e-05
2:241289954 A C 1.743031 -1.0809e-04
2:241290282 T C 0.048371 2.2742e-05
2:241291165 C A 1.783531 -6.0473e-05
2:241291730 T C 0.238232 -2.0809e-05
2:241293809 C T 1.214518 -9.6080e-04
2:241296216 C T 1.053785 -2.7526e-04
2:241296236 C T 1.324481 -7.7866e-05
2:241300692 A G 0.446528 -1.2370e-04
2:241301459 A G 0.030594 4.4272e-05
2:241301809 A G 0.152839 2.5366e-04
2:241308671 T G 0.075879 -9.9347e-06
2:241310093 A G 1.944219 1.6926e-05
2:241312483 G A 1.586277 -1.2049e-05
2:241313864 A G 0.085211 -4.8906e-05
2:241324325 C G 0.031792 -2.9895e-05
2:241325696 T C 0.029579 -3.1273e-05
2:241326933 A G 0.023905 -1.6316e-06
2:241329219 A G 0.039309 -5.8728e-05
2:241333141 T C 0.167497 -9.9564e-05
2:241338785 A G 0.147922 1.5537e-04
2:241352720 A G 0.054581 -2.5965e-05
2:241363491 G A 0.394106 -4.2206e-05
2:241364577 C T 0.797118 -4.3488e-05
2:241373507 A G 0.027839 -6.0989e-06
2:241379144 A G 0.233772 -8.7601e-06
2:241379840 T C 0.080930 -5.6214e-05
2:241381173 T G 0.068349 -3.7922e-05
2:241381590 C T 1.123731 -3.4792e-05
2:241383281 T C 0.156202 4.8392e-05
2:241383734 T C 1.271660 -2.0367e-05
2:241385241 G T 0.031877 7.7698e-06
2:241385720 A G 0.107691 -3.8434e-05
2:241385823 G A 1.618423 -2.6614e-05
2:241386772 A G 0.245778 4.8172e-05
2:241388800 C T 0.092462 1.7278e-06
2:241389219 A G 0.289648 -2.1813e-06
2:241401673 A G 0.063633 -8.3241e-06
2:241403232 T C 0.607621 -4.6082e-05
2:241421093 A C 0.351009 -1.9994e-05
2:241433871 C A 0.672400 4.6740e-05
2:241437336 G A 0.321518 1.5050e-04
2:241442591 A G 1.225671 1.6737e-05
2:241442726 C T 0.502952 4.1243e-05
2:241443844 G A 0.040864 8.9625e-06
2:241451973 T G 0.049507 1.3232e-05
2:241453221 T C 0.027096 -1.3074e-04
2:241456297 T C 1.464026 5.1124e-05
2:241463453 A C 0.311738 -4.2229e-06
2:241463595 C T 0.332829 4.8864e-05
2:241464055 C T 0.235246 -6.5309e-07
2:241464915 C A 1.356802 2.1557e-05
2:241468354 A G 0.031409 2.4611e-05
2:241468875 T C 0.062085 -2.6698e-05
2:241472460 C T 0.314591 -3.0491e-05
2:241475910 A G 1.899794 5.4861e-05
2:241476546 A G 0.300719 4.0040e-05
2:241476588 A G 0.081653 -3.7479e-06
2:241491659 A G 0.078330 1.0372e-04
2:241495013 G C 1.350609 2.2293e-05
2:241496770 A C 0.303858 3.9335e-05
2:241504873 T C 0.021133 -5.4726e-05
2:241506669 A C 0.333323 4.8008e-05
2:241510903 A G 0.269907 6.1181e-05
2:241512358 T C 0.239004 -7.3338e-06
2:241512581 A G 0.020377 -1.0469e-05
2:241515596 C G 1.596365 7.1725e-05
2:241522267 T A 1.719671 5.8888e-05
2:241529785 T C 0.031273 9.0597e-05
2:241531174 A G 0.537756 7.9949e-05
2:241531479 G A 0.342609 -1.2651e-06
2:241533345 T C 0.114877 8.8638e-06
2:241533559 T C 0.115367 1.6014e-05
2:241538935 G A 1.942852 6.1710e-06
2:241541536 T C 0.149068 2.8210e-06
2:241541811 T C 0.122965 -1.3636e-05
2:241543986 T C 0.022827 5.4889e-05
2:241544149 G C 0.064370 -1.9288e-05
2:241552360 A G 0.021318 1.7612e-06
2:241553993 C T 1.468605 2.3040e-05
2:241556093 T C 0.062283 1.0986e-04
2:241558397 A G 1.089670 6.4507e-06
2:241561088 T G 0.757536 -1.4761e-04
2:241561774 T C 0.324121 6.1055e-07
2:241566429 T C 0.927565 1.2902e-04
2:241569039 T C 0.453360 2.3084e-05
2:241569442 A G 0.029877 4.6334e-05
2:241569454 A G 0.021344 -6.8330e-05
2:241569692 T C 0.367224 5.5555e-05
2:241570127 T C 0.162304 -1.1827e-04
2:241570249 C A 1.148457 4.6881e-05
2:241570481 T C 0.077781 -2.6818e-05
2:241570639 A G 0.042691 -1.8554e-05
2:241576177 A G 0.084652 2.6071e-05
2:241576817 A G 0.056304 -1.9607e-05
2:241577705 A G 0.101998 -6.0139e-05
2:241579108 T G 1.078417 3.1444e-05
2:241587905 A G 0.027865 -3.5968e-05
2:241591482 A G 0.048268 3.6081e-05
2:241592781 A G 0.050072 -1.5243e-05
2:241593100 C A 0.449254 3.4282e-05
2:241594645 C G 1.105876 8.6429e-05
2:241600412 A G 0.068382 -5.3698e-05
2:241607280 A G 0.624444 -2.0030e-04
2:241607616 C T 0.098927 9.4150e-07
2:241610497 G A 0.444970 5.0038e-05
2:241625799 T C 0.437816 4.3307e-05
2:241626057 G A 1.114507 -2.3843e-05
2:241627626 G A 0.195083 -7.2488e-05
2:241627928 G A 1.152154 -3.0775e-05
2:241640262 T C 0.023058 1.0906e-04
2:241643500 G C 0.146195 -6.9910e-05
2:241647342 C T 0.169182 -2.1046e-05
2:241648293 A G 0.178477 1.9091e-05
2:241648823 G A 0.666256 -2.8421e-04
2:241652395 A G 0.533063 -3.1174e-05
2:241655544 A G 0.970318 4.7368e-05
2:241659675 T C 0.020698 1.7624e-05
2:241659703 T C 0.315640 5.4634e-05
2:241660978 C T 1.678612 -6.7803e-05
2:241661112 G A 0.070102 -2.3250e-05
2:241661428 A C 0.030033 -1.0567e-05
2:241664130 T G 0.602944 1.2004e-05
2:241667495 A G 0.059845 1.1807e-04
2:241672587 G A 0.141239 -6.2708e-04
2:241672740 C T 1.513114 6.9426e-06
2:241676929 T G 0.285779 1.0204e-04
2:241677741 T C 0.026807 -2.9150e-06
2:241678528 G A 0.625245 3.2065e-06
2:241684187 A G 0.110080 -1.5395e-04
2:241684660 C T 1.122384 7.5490e-06
2:241686636 A G 0.031786 1.2929e-05
2:241688137 A G 0.062945 -3.5249e-05
2:241698281 T C 0.051150 1.0482e-05
2:241698298 A G 0.712520 -6.6797e-06
2:241700676 A G 0.097123 5.8861e-06
2:241706033 A G 0.534767 1.6765e-05
2:241713105 C T 0.439722 4.6924e-06
2:241719985 A G 0.522878 2.7410e-05
2:241721301 G T 0.176887 -1.2828e-04
2:241729761 A G 0.297720 -6.3858e-07
2:241729785 T G 0.030358 -8.3492e-05
2:241733662 G A 1.284429 -4.4582e-05
2:241734084 G A 0.055467 2.7426e-05
2:241746355 A C 0.619783 1.0802e-05
2:241749067 A G 0.096366 4.9421e-05
2:241765564 G A 0.842487 3.2333e-05
2:241775066 C T 0.207209 -2.0799e-05
2:241775775 G A 0.111660 -5.4348e-05
2:241786920 G A 0.065191 -1.6195e-05
2:241787307 A G 0.126354 2.2051e-05
2:241788923 C T 0.422337 -4.0879e-05
2:241800973 A G 0.035044 -1.3297e-04
2:241804170 C T 0.155173 1.2416e-06
2:241807962 A G 0.040254 -9.8106e-05
2:241815473 A G 1.152223 -2.2760e-05
2:241817516 G A 0.427433 -5.5821e-05
2:241820832 T C 0.028936 -9.4723e-06
2:241831472 G A 0.998939 3.4481e-05
2:241834907 T C 0.198526 7.6949e-05
2:241842735 A G 0.198043 8.5303e-05
2:241845275 T C 0.031039 -2.5488e-05
2:241845327 T G 0.902786 -6.9519e-06
2:241850067 T C 0.026333 5.7916e-05
2:241851372 G A 0.454370 -4.6549e-05
2:241852256 T C 0.511170 2.1394e-06
2:241859799 A G 0.040085 1.6085e-06
2:241866213 A G 0.038050 2.7365e-05
2:241868530 C G 0.065295 -5.0852e-05
2:241875782 A G 0.024012 -1.3926e-05
2:241880262 A G 0.040264 1.6765e-05
2:241882785 T C 0.887694 -1.2675e-05
2:241883884 G A 0.050695 -2.1960e-05
2:241891799 C T 1.277486 -2.7839e-05
2:241897574 A G 0.109891 4.9029e-05
2:241907076 T C 0.786611 6.4189e-06
2:241909069 C T 0.095477 1.1391e-04
2:241910466 T C 0.022883 -2.2210e-05
2:241910881 A G 0.046950 -4.9541e-05
2:241911027 T C 0.409237 -5.4693e-05
2:241912029 T C 0.375245 1.4979e-04
2:241912122 T C 0.995560 -2.7126e-04
2:241914341 G A 1.236077 -8.6073e-05
2:241915125 T C 0.200487 -1.1122e-04
2:241921688 C T 0.305114 -3.8252e-05
2:241927837 A G 0.201298 -1.1103e-04
2:241945341 A G 0.101193 1.6703e-05
2:241946933 G A 0.727461 1.4985e-05
2:241947122 A G 1.499489 2.0536e-04
2:241952110 A G 0.145215 -8.2496e-06
2:241953251 A G 0.373080 -4.2757e-05
2:241955339 C T 0.693685 1.9039e-04
2:241960404 G A 0.751109 2.3513e-04
2:241960644 A G 0.077207 -5.2943e-05
2:241960833 G A 0.291546 -3.1007e-06
2:241968979 G A 1.125393 8.8443e-05
2:241971067 A G 0.023051 -1.3127e-05
2:241973223 T C 0.021860 -8.9465e-06
2:241980123 G A 0.260663 -1.1048e-05
2:241988873 T C 0.034376 -5.0747e-05
2:241989723 C T 0.073958 2.3408e-05
2:241992392 A G 0.050358 3.7660e-05
2:242001991 G A 1.004865 6.8488e-05
2:242002306 A G 0.020675 -6.4801e-05
2:242004296 A G 0.031649 5.4985e-05
2:242006756 C T 0.488291 -2.0702e-06
2:242009916 A G 0.065739 2.9848e-05
2:242010103 T C 0.322508 -1.8970e-05
2:242011084 C T 0.331868 -1.0591e-05
2:242013387 T C 0.526477 3.8081e-05
2:242021742 T G 0.309690 -1.0915e-05
2:242021871 A G 0.060945 -7.8257e-05
2:242025882 G A 0.181444 1.2874e-05
2:242029426 A G 0.175225 1.8492e-05
2:242033593 A G 0.130810 -3.2678e-05
2:242034380 C T 0.726136 2.2973e-05
2:242035544 C G 0.126578 -3.3159e-05
2:242036797 G A 0.176692 1.5662e-05
2:242039198 C T 0.126250 -3.4253e-05
2:242042648 A C 0.417170 3.3401e-05
2:242045589 G T 0.086736 3.8654e-05
2:242051225 A G 0.186533 1.3111e-05
2:242053575 T C 0.126208 -2.9990e-05
2:242053856 A G 0.354017 1.4786e-04
2:242054403 A G 0.173106 4.0284e-06
2:242054718 A G 0.053435 -1.8333e-05
2:242065498 G A 0.131677 -2.7284e-05
2:242065944 T C 0.050575 -5.0888e-05
2:242066314 C T 0.562771 1.2233e-05
2:242070073 G A 0.221912 1.0531e-04
2:242070326 A G 0.126308 -2.3459e-05
2:242077496 T C 0.738185 1.9468e-05
2:242078551 A C 0.129853 -1.6462e-05
2:242085991 G A 1.526678 1.3406e-05
2:242103742 G A 0.748558 2.8790e-05
2:242108235 G A 0.157536 4.6141e-06
2:242115718 C T 0.041335 -1.9481e-05
2:242116247 G A 0.776218 -1.2615e-05
2:242116367 C T 1.947321 7.8927e-05
2:242121781 G A 0.922134 3.7184e-05
2:242126109 C T 0.743904 2.2005e-05
2:242128764 C T 0.831919 4.8120e-06
2:242129524 A G 0.058206 3.2130e-05
2:242129973 A G 0.771051 3.4250e-05
2:242134292 C T 1.614836 6.1506e-05
2:242134802 A G 1.882734 2.1185e-05
2:242135265 A G 0.040419 -1.2566e-05
2:242137702 T C 0.213629 1.1333e-05
2:242138065 A G 0.549928 1.9920e-05
2:242147924 G C 1.497415 1.5895e-04
2:242149010 T C 0.540239 1.6211e-06
2:242151058 C T 0.464766 3.0388e-06
2:242162732 C G 0.025651 8.6337e-05
2:242165212 G C 0.495623 -2.2036e-05
2:242168967 A G 0.036878 -4.1949e-05
2:242169162 T C 0.101982 -3.6522e-05
2:242173882 A G 0.163278 5.5955e-05
2:242175703 T C 0.089683 -1.7459e-05
2:242176019 C T 0.674068 -7.7511e-06
2:242176587 C T 0.135608 1.3911e-05
2:242187976 T C 0.072043 -2.2226e-05
2:242189231 C T 0.205086 1.4075e-05
2:242189424 T G 0.039689 3.7518e-05
2:242192848 C T 0.460329 2.4291e-05
2:242197095 T C 0.575300 -4.6972e-05
2:242198165 C T 0.031234 -5.7901e-06
2:242204015 C T 0.026625 -3.9343e-05
2:242206956 T C 1.751440 2.4635e-05
2:242207285 C G 0.376553 -1.5940e-05
2:242210408 G A 1.573619 1.1119e-05
2:242234837 C T 0.762440 1.7302e-05
2:242236553 A G 0.043782 -1.9702e-05
2:242236710 A G 0.034181 -2.2617e-05
2:242244342 C T 1.113299 -1.4289e-05
2:242255830 T C 0.441098 4.3287e-05
2:242262986 A G 0.447755 3.0868e-05
2:242277817 T C 0.051043 -3.1651e-06
2:242302811 G A 0.374949 -2.4488e-05
2:242305109 T C 0.046476 -6.4845e-05
2:242312377 T C 0.025865 -2.7707e-05
2:242320650 T C 0.034041 2.1736e-05
2:242349333 G A 0.074201 1.2854e-04
2:242350466 G A 0.185972 2.9385e-05
2:242354632 C T 0.325922 -5.9885e-05
2:242357315 T C 0.030536 -3.5957e-05
2:242371101 T C 0.215167 2.5875e-05
2:242376691 T C 0.033522 2.1218e-04
2:242379786 T C 0.060835 1.2409e-05
2:242387786 G A 0.137467 5.4502e-05
2:242388463 G T 1.573434 1.6725e-05
2:242388550 C T 1.555222 8.2098e-06
2:242393087 T C 0.136107 9.8562e-05
2:242393488 T C 0.076957 4.6689e-05
2:242393574 A T 1.427787 5.7688e-06
2:242398016 A G 0.035745 -4.2888e-05
2:242407588 A G 0.253652 2.6134e-05
2:242407746 G A 0.406313 4.4546e-05
2:242413908 C A 0.743112 -1.6684e-06
2:242433953 T C 0.085474 3.4844e-05
2:242444173 G A 0.541031 3.6685e-05
2:242445172 T C 0.022668 -3.0570e-06
2:242446339 A G 0.133731 2.1684e-06
2:242449346 G A 0.168899 7.8966e-05
2:242457864 T C 0.201315 3.9262e-05
2:242459618 T C 0.375115 1.0331e-05
2:242463904 A G 0.502725 1.7056e-05
2:242470476 T C 0.195975 9.8905e-06
2:242470544 G A 0.278317 -3.8799e-05
2:242475449 T C 0.767627 1.0104e-04
2:242477012 G T 0.233110 -1.4553e-05
2:242484701 T C 0.440708 5.1780e-05
2:242490658 T C 0.255700 1.4822e-04
2:242491872 A G 0.322599 1.5287e-04
2:242497274 T G 0.908350 1.3389e-05
2:242497787 C A 0.166926 -6.7112e-05
2:242502791 T C 0.037641 -9.1359e-05
2:242508252 A G 0.045418 -2.5272e-06
2:242508519 G A 0.395310 -1.3048e-06
2:242508924 A G 0.467456 -2.9195e-05
2:242509013 T C 1.133498 1.0055e-04
2:242517620 A G 0.096766 -6.2054e-05
2:242538936 T C 0.314562 1.5609e-04
2:242557019 A G 0.564969 -1.9291e-05
2:242560341 C T 0.282679 -1.2929e-05
2:242577022 T C 0.239916 1.5215e-05
2:242577950 A G 0.679229 -2.3000e-06
2:242585616 A G 0.956595 -8.9385e-06
2:242590338 G A 0.269758 -9.4224e-06
2:242597318 C G 1.257632 -2.3670e-05
2:242609323 A G 0.797825 -3.4151e-06
2:242609554 T C 0.458573 7.9965e-06
2:242610172 G A 0.028365 -3.6591e-05
2:242613089 G A 1.209273 2.8093e-07
2:242627733 T C 0.030052 -5.3592e-05
2:242627938 C T 0.848245 6.2349e-05
2:242643381 G A 1.169467 -5.3378e-07
2:242644309 C T 0.222782 -4.7105e-05
2:242650634 A G 0.826823 6.8784e-05
2:242659698 T C 0.181399 6.5692e-05
2:242667870 C G 0.084480 -6.8594e-05
2:242674803 A G 0.610854 -3.6696e-05
2:242677184 A G 0.416511 1.5352e-05
2:242684945 G A 0.890917 -3.0986e-05
2:242685298 T C 0.158815 -9.7982e-05
2:242690675 A G 0.508736 -2.9674e-06
2:242690726 A G 0.026563 -2.8916e-05
2:242691525 G A 0.126263 -3.3695e-05
2:242691656 A G 0.095013 -1.6937e-05
2:242693618 G A 0.102498 7.0206e-05
2:242699290 T C 0.737376 4.6922e-06
2:242702343 A G 0.292267 3.4741e-05
2:242708162 T C 0.221120 -6.5881e-05
2:242710662 G T 1.002317 9.0664e-06
2:242711353 G A 0.982911 1.7384e-05
2:242712540 T C 0.051348 8.9338e-06
2:242716380 T A 0.571372 -4.6499e-05
2:242717503 A G 0.259280 1.2008e-05
2:242725752 A G 0.349980 5.1250e-06
2:242726715 A G 0.029001 2.2168e-05
2:242735987 A G 0.715266 -3.6005e-05
2:242737341 C T 0.620357 -1.1088e-04
2:242740467 T C 0.205453 -6.8858e-05
2:242743357 A G 0.109710 3.1736e-05
2:242743532 C T 0.023944 -7.9775e-05
2:242758827 G A 0.728337 -1.7277e-05
2:242759744 A G 0.547325 -1.9658e-05
2:242763542 T C 0.625181 -5.2708e-06
2:242773164 T C 0.058690 -2.0512e-05
2:242775654 A G 0.209734 -2.9838e-05
2:242787789 A G 0.411847 -3.6985e-05
2:242787940 T C 1.148058 -8.7632e-06
2:242793433 A G 0.021539 2.8532e-06
2:242795673 C G 0.714215 1.9190e-05
2:242799344 C T 0.026693 -7.7415e-07
2:242805560 C G 0.168682 -2.3086e-05
2:242810700 T C 0.021760 4.3928e-06
2:242813205 G A 0.190766 -2.5076e-05
2:242813574 C T 0.028994 1.7561e-05
2:242814639 C T 0.029965 3.4880e-05
2:242815059 T C 0.027962 8.3889e-05
2:242825201 G A 1.328866 -9.4609e-06
2:242825391 A G 1.138662 3.3077e-06
2:242828829 T G 0.345176 -8.0874e-06
2:242830114 A G 0.027888 7.5735e-05
2:242832236 A G 0.031669 -1.3251e-04
2:242832753 A C 0.073036 -1.0752e-04
2:242835548 G A 0.375141 7.6807e-06
2:242839363 C G 0.992090 -1.7262e-06
2:242842568 T C 0.222996 -6.1818e-05
2:242846855 C A 0.131920 -1.1338e-05
2:242851739 T C 0.028183 7.2071e-05
2:242968701 T C 0.029286 8.3924e-06
2:243041411 T C 0.020348 7.9342e-05
3:72365 C T 0.132602 6.0483e-06
3:73573 G A 0.301569 3.6860e-05
3:74573 C A 0.591159 -7.5572e-06
3:76317 C T 0.545553 7.2271e-06
3:77037 G A 1.581652 2.0894e-05
3:81018 C G 0.350087 -3.2545e-05
3:83293 A G 0.238673 -7.5017e-06
3:87176 A G 0.211776 4.1559e-05
3:100349 C A 0.087583 9.3116e-05
3:105793 T C 0.375751 2.9162e-07
3:108993 G A 0.323163 5.1732e-05
3:109737 A G 0.058125 6.6795e-05
3:115040 A G 0.391918 -2.0691e-05
3:126209 A C 0.108869 1.6544e-05
3:127382 G A 0.070946 -1.2381e-05
3:128256 C T 0.168247 -4.3330e-05
3:128474 A G 0.083893 -5.7538e-05
3:136636 T G 0.185118 5.9044e-05
3:136825 A C 1.638400 1.0288e-04
3:142715 T C 0.034804 1.9061e-05
3:149867 T C 0.051426 2.3448e-05
3:150648 G A 0.084075 -1.1538e-06
3:151010 T C 0.325516 -3.7524e-06
3:152919 C G 0.117272 -8.3654e-06
3:155279 A G 0.116912 7.9035e-05
3:158605 C T 0.097399 -2.4351e-05
3:158912 T G 0.770951 2.4502e-05
3:159986 A G 0.165504 4.8978e-05
3:162246 C T 1.787432 5.6557e-05
3:169358 T C 0.044937 1.1746e-05
3:187958 T C 0.557370 -1.3235e-05
3:187989 T C 0.030234 5.2453e-05
3:191047 A G 0.660848 -1.3816e-06
3:191914 A G 0.746072 1.0468e-05
3:204992 A G 0.707301 -7.9290e-06
3:205016 G C 0.511644 -1.4536e-05
3:211745 T C 1.598306 -3.2752e-05
3:219004 G T 0.971382 5.2879e-06
3:220494 G A 0.440228 1.7451e-05
3:221081 C T 1.413428 2.1464e-05
3:223640 G C 0.275334 -5.0432e-05
3:238078 G A 0.059203 -4.0331e-06
3:243863 C T 0.178244 5.7890e-05
3:243910 C A 0.990052 -6.7444e-06
3:245669 A G 0.130603 -6.3936e-06
3:254069 C T 0.020854 3.8412e-05
3:265005 G A 0.053328 9.8593e-05
3:272037 A C 1.938759 -9.2352e-05
3:274649 G A 0.149701 -1.3862e-04
3:277778 C T 1.200935 -4.5654e-05
3:282990 A G 0.053425 7.9554e-07
3:284514 C G 0.097736 -1.0300e-05
3:285113 C T 0.106178 6.1914e-05
3:286023 G A 0.614590 5.7712e-05
3:292958 A C 0.810351 4.3688e-05
3:292992 T C 0.801522 1.1205e-04
3:297348 G T 0.276025 -1.4933e-05
3:299560 C T 0.085870 8.0043e-06
3:302815 C T 0.091572 1.3167e-05
3:306895 A C 0.097450 -4.3916e-05
3:307663 A G 0.184962 -2.6202e-05
3:312349 C T 0.750398 1.2168e-05
3:316568 G A 0.021818 -5.3783e-05
3:320201 C A 0.120710 -4.6482e-05
3:321249 G A 0.187923 -1.3583e-06
3:324484 C T 0.183379 4.0338e-05
3:329106 T C 0.051250 1.8165e-05
3:338277 G A 0.936211 8.3429e-05
3:340536 C T 0.179542 -1.2492e-04
3:354495 A G 0.529392 1.2704e-05
3:361508 T C 0.409630 8.5887e-06
3:362353 T C 0.201646 3.0234e-05
3:363625 A G 0.143881 -1.3120e-05
3:364098 A G 0.418686 -3.7933e-07
3:364915 C T 0.065678 1.4637e-04
3:366190 G A 0.146650 -5.9047e-06
3:368223 G T 0.273042 2.6177e-05
3:370823 C T 0.050325 7.5217e-06
3:371087 A G 0.101248 2.7678e-05
3:375590 A C 1.706707 9.9262e-06
3:377848 G T 1.631724 -2.3960e-05
3:379808 G A 0.095944 2.8203e-05
3:381302 A G 1.471368 -2.8984e-05
3:383061 G A 0.442484 3.4842e-05
3:383169 A G 0.047450 -4.2301e-06
3:385464 T C 0.505961 5.9763e-05
3:386520 T C 1.317405 1.2136e-05
3:386884 C T 0.026635 1.1260e-04
3:386959 C T 0.041348 1.3921e-05
3:387597 C T 1.396715 -4.0610e-05
3:397958 T C 1.168010 -6.4742e-06
3:404288 A G 0.083056 1.5011e-05
3:404658 G A 0.421922 3.8354e-05
3:407031 C A 1.314815 3.3663e-05
3:409393 G A 0.045733 -8.3046e-05
3:414050 C A 1.493812 2.2720e-05
3:415873 C T 0.042166 -1.4769e-04
3:416034 A G 0.065697 1.6729e-05
3:417046 A G 0.045905 8.0156e-06
3:419143 G A 1.166760 -9.7766e-06
3:419307 C A 0.047670 -1.0339e-04
3:420869 T G 0.028780 -1.0707e-04
3:423904 G A 0.065824 -1.0611e-05
3:425968 G A 0.078609 1.3895e-06
3:427635 G C 0.408679 1.2365e-04
3:431363 C T 1.925033 9.1476e-05
3:431725 C T 0.121625 -3.5164e-05
3:436042 T C 1.967260 4.9261e-05
3:437339 A G 0.233600 -1.0791e-05
3:438253 C T 0.376261 1.0445e-05
3:441745 C A 0.030156 -1.6790e-05
3:442343 A G 0.053120 1.4413e-04
3:444024 G A 0.171918 1.1886e-05
3:444369 C T 1.950642 5.7507e-05
3:457809 C T 0.157098 7.9520e-06
3:460466 C T 1.362307 -9.4177e-06
3:460473 T C 0.095863 -9.2739e-08
3:461969 T C 0.858005 4.4834e-06
3:462988 C T 0.045223 -1.5500e-05
3:468031 G A 0.041945 1.2228e-05
3:468720 C T 0.073831 2.6263e-05
3:474215 A G 0.620880 -1.6373e-05
3:491518 T G 0.050192 -1.2512e-05
3:492373 G T 0.037969 1.5821e-05
3:492819 C T 1.399273 2.7744e-05
3:493840 C T 0.070069 -2.1306e-05
3:499070 C T 1.946140 2.0753e-06
3:499695 T C 0.588916 1.9114e-05
3:503607 C T 1.924666 -2.3984e-05
3:504216 T C 0.029319 -5.0164e-06
3:506889 A G 0.028550 6.0344e-05
3:508597 C T 1.960597 -2.1556e-06
3:511135 C T 1.963554 1.0227e-05
3:511527 T C 0.026213 5.8746e-05
3:513459 T C 0.020834 -5.8388e-06
3:516417 C T 0.735280 -1.6908e-05
3:516464 A G 0.075740 2.1027e-05
3:518987 C A 0.060997 1.5421e-06
3:533929 G A 0.871897 -1.8815e-05
3:535673 T C 1.156413 -5.0042e-05
3:543715 G A 1.325805 -3.3529e-05
3:556800 A G 1.811925 -8.7159e-05
3:557270 T C 0.024460 9.1095e-06
3:560586 A G 0.683432 1.3096e-05
3:567420 T C 0.023285 -5.7316e-05
3:567475 G A 0.137682 8.7900e-06
3:571284 G C 0.061909 1.8226e-05
3:572258 A G 0.028702 -4.4428e-05
3:572805 T C 1.075597 8.4561e-06
3:575523 C A 0.095123 4.1573e-04
3:576999 C T 0.880319 -1.3105e-06
3:579584 A G 0.028154 -6.5611e-05
3:580021 C T 1.235606 -7.9198e-06
3:581145 A G 0.037433 -4.6967e-05
3:581202 T G 0.040108 -1.3339e-05
3:582149 A G 0.070985 3.3305e-05
3:595259 A G 0.061303 1.7457e-06
3:596392 G A 0.110706 -9.7055e-05
3:598228 G A 0.057119 -1.4125e-05
3:601918 C G 0.133118 -1.3307e-04
3:602207 C T 1.901959 -7.0771e-06
3:602945 C A 0.041490 -1.3723e-05
3:612152 A C 0.092692 5.8947e-04
3:635104 G T 0.092835 -9.6484e-07
3:643813 G A 0.171476 1.0355e-06
3:649137 G A 0.048836 2.0190e-05
3:660364 A G 0.030844 -9.4867e-06
3:660373 T G 0.032662 -5.6278e-05
3:665218 C T 0.378773 -4.1460e-05
3:668003 G A 0.172064 -6.5460e-06
3:669186 A G 0.039754 1.4578e-04
3:670113 A G 0.107168 -1.0337e-04
3:671122 G A 0.088635 1.6834e-05
3:673769 G A 0.141946 8.4135e-05
3:677112 G A 0.365244 -4.8441e-07
3:677586 A G 0.244019 6.6943e-05
3:677596 G A 0.030302 6.2692e-05
3:677625 T C 1.834165 2.7833e-05
3:678347 G A 1.012321 4.5130e-06
3:679797 T C 0.062487 -5.3815e-05
3:680601 G T 0.826751 6.1591e-05
3:683705 G A 0.121011 6.6859e-05
3:683785 A G 0.021837 5.8371e-05
3:686593 A T 0.044788 -1.7012e-05
3:690129 G C 0.050280 1.1896e-04
3:703428 C T 0.321985 1.9384e-05
3:704325 A G 0.090199 -2.0272e-04
3:707743 C T 0.044590 -1.0450e-04
3:713271 A C 0.475503 1.7571e-05
3:716282 A G 0.111531 -1.0734e-05
3:721128 G A 0.023094 1.1025e-05
3:725824 A C 1.952644 1.3604e-05
3:728905 A G 0.142511 9.2469e-06
3:732474 T C 0.021036 -1.8243e-05
3:746092 T G 1.874350 1.5194e-05
3:746782 A G 0.048284 -8.1075e-06
3:752100 G A 0.058359 -5.7291e-05
3:754012 C T 0.385965 3.2124e-05
3:755370 C T 0.510404 -1.8982e-05
3:756117 C G 0.062039 -6.2256e-05
3:768217 C T 0.051689 -9.1570e-06
3:770056 A G 0.052117 -4.1920e-05
3:778465 A C 0.445398 -1.7846e-05
3:783693 A T 0.039270 6.8846e-05
3:788411 T C 0.389370 -2.9601e-05
3:805534 C G 1.196722 5.7495e-06
3:809806 A G 0.036258 1.1507e-04
3:817978 A G 0.090930 2.3144e-05
3:821213 C A 0.029923 -2.0253e-05
3:834393 G A 0.146727 1.4632e-05
3:834951 G A 0.041578 7.7364e-05
3:840276 T C 0.576192 4.9957e-05
3:850922 C T 0.681971 -1.4988e-05
3:876447 G A 0.028829 -7.1872e-06
3:880532 G T 0.732196 1.5867e-06
3:883851 A G 1.264412 -1.8281e-05
3:885775 A G 0.063834 8.8925e-05
3:886925 C T 0.094523 4.0617e-05
3:898661 T C 0.733774 1.6284e-05
3:911778 A G 0.061708 1.7526e-05
3:914293 T C 0.057421 -7.1028e-05
3:920346 G C 0.551226 5.7606e-05
3:922248 G T 0.188874 3.2517e-05
3:924463 T G 0.660413 -9.4639e-05
3:924867 C T 0.054983 2.3209e-05
3:926345 A T 0.028394 -7.4845e-05
3:926471 A G 1.388857 -4.6647e-05
3:928199 T C 0.031143 -3.0716e-05
3:928456 T C 0.873916 -2.1261e-05
3:930723 A G 1.176163 2.7522e-05
3:940550 T C 0.063811 4.8545e-05
3:940698 C A 0.618082 -1.0182e-06
3:942528 T C 0.069823 -2.1768e-05
3:942672 T C 0.163777 6.7415e-05
3:944822 T C 0.047550 5.1965e-05
3:946593 G A 0.046921 5.3075e-05
3:948531 A G 1.212746 -3.6755e-06
3:949401 A C 0.066833 -1.2240e-05
3:952913 T C 0.050608 -2.8152e-05
3:955558 C T 0.064006 -4.7534e-05
3:958096 C A 0.577851 -7.3461e-05
3:963381 A G 1.416125 -2.7097e-05
3:963676 T A 0.068946 -1.7851e-04
3:972112 G A 0.652711 -8.5373e-06
3:973662 G A 0.599792 -3.3729e-05
3:975504 G A 0.067622 1.1060e-04
3:975836 T C 1.385907 3.9242e-06
3:976815 C T 0.147990 3.9721e-05
3:977121 G A 0.067745 -9.3479e-06
3:981941 C T 0.800721 2.3666e-06
3:987808 A G 0.651948 -1.6553e-05
3:990965 C G 0.072474 2.0006e-05
3:992289 C T 0.723420 -1.3632e-06
3:992827 G T 0.031529 6.6928e-05
3:995511 C A 0.584135 3.3525e-05
3:996315 G A 0.100524 6.1352e-05
3:996386 G A 0.060731 -2.1568e-05
3:1003642 T C 0.800688 -4.9975e-06
3:1004688 C T 0.037459 -1.9011e-05
3:1005874 G A 0.576900 3.3700e-05
3:1006815 A G 0.025573 7.2504e-05
3:1006912 G A 1.202928 2.0587e-05
3:1011194 T C 0.131216 5.8147e-05
3:1011999 C T 0.171457 1.2519e-05
3:1028162 T C 0.096610 -1.7081e-05
3:1028349 C T 1.844064 -7.2230e-05
3:1030479 A G 0.062964 2.9040e-05
3:1030784 G A 0.175764 -2.9422e-06
3:1030812 G A 1.844207 -7.2056e-05
3:1031974 T C 0.107902 4.2815e-05
3:1044366 G T 0.064143 1.3892e-05
3:1046038 C A 0.483030 2.1735e-05
3:1058105 C A 1.614723 -1.6343e-05
3:1059452 A C 0.052468 -1.9843e-05
3:1059654 T C 1.815563 -3.4307e-05
3:1062314 G A 1.200896 -2.0363e-05
3:1066077 A G 0.058501 -1.9582e-05
3:1068236 G A 0.152693 1.4298e-05
3:1070750 A G 0.045187 -1.1576e-05
3:1076052 C T 0.034811 -7.4539e-05
3:1079024 G A 1.038040 -9.7291e-06
3:1079149 C T 1.858079 4.0284e-07
3:1081832 T C 0.795946 1.7580e-06
3:1086819 C T 0.043383 -4.0455e-05
3:1089413 G A 0.034791 3.8294e-05
3:1090485 A G 0.052743 -2.8265e-05
3:1090533 T C 0.144585 1.4584e-05
3:1096213 A G 0.035843 8.0815e-05
3:1103406 G T 0.458544 3.2571e-05
3:1106054 C G 0.026002 5.7349e-05
3:1106129 A G 0.159042 6.6234e-05
3:1106164 A G 0.115789 5.7612e-06
3:1106809 G C 0.751291 -2.1949e-05
3:1112498 C T 0.058037 1.0682e-05
3:1113101 T C 0.113244 5.1987e-05
3:1115173 G A 0.138905 3.5805e-05
3:1116152 T C 1.142927 1.4430e-05
3:1117233 G A 1.418085 -4.0342e-05
3:1122000 A C 0.257599 -3.0188e-04
3:1122130 G A 1.464266 -1.0680e-05
3:1125117 G T 1.716662 -3.9833e-05
3:1125383 G T 0.780646 7.8304e-06
3:1125490 G T 1.369282 -6.3330e-05
3:1125605 G A 1.776686 -8.5833e-05
3:1127033 C T 1.666626 -1.5356e-04
3:1127744 A G 0.229114 1.1440e-05
3:1128796 G A 1.025187 1.7078e-05
3:1132572 G A 0.118298 2.7247e-05
3:1143424 G T 0.176900 1.1932e-05
3:1145349 T C 0.216414 4.5905e-05
3:1158935 G A 1.830578 -1.7220e-05
3:1159787 C A 1.266067 -1.1247e-05
3:1161939 G A 0.635362 -1.9023e-05
3:1162173 G C 0.045337 -2.2800e-05
3:1166553 C A 0.846930 -4.0661e-05
3:1166662 A G 0.027933 -5.9414e-06
3:1170285 C G 0.046158 -7.2398e-05
3:1173131 G A 0.163261 -4.9989e-06
3:1173777 T C 0.033373 -4.1570e-05
3:1175539 A G 1.193236 -1.2657e-04
3:1183235 G T 0.036174 6.8913e-05
3:1185973 T C 0.290021 3.3707e-05
3:1187033 C T 1.080839 7.1353e-05
3:1187200 A G 0.032668 2.4433e-04
3:1190728 C T 0.293653 3.7469e-05
3:1191305 A G 0.106022 -7.8804e-06
3:1191866 A C 0.786657 2.8889e-05
3:1192619 C T 0.965722 -4.0127e-05
3:1192988 G T 0.183651 4.9492e-06
3:1196016 T G 0.151577 5.3940e-05
3:1202295 C T 0.218559 5.4440e-05
3:1205727 C T 0.031081 4.1287e-05
3:1211018 A G 0.457018 5.9169e-06
3:1212916 G T 0.042824 -1.9081e-05
3:1213276 A C 0.023376 -3.0496e-05
3:1213978 C T 0.934978 6.7833e-05
3:1214847 C A 0.293682 2.6750e-05
3:1216656 T C 0.026794 2.4479e-06
3:1223040 A G 0.069641 3.7198e-05
3:1246486 C T 1.205959 2.7596e-06
3:1246859 C G 0.550882 -2.7521e-05
3:1250634 C T 0.141070 -3.7490e-05
3:1250823 C T 0.775332 -7.5533e-05
3:1253635 G A 0.209922 -4.7326e-05
3:1255662 T G 0.024025 -1.9097e-05
3:1257174 T C 1.924552 -6.4444e-05
3:1257611 G A 0.034707 -3.4345e-05
3:1264196 T G 0.106415 9.7577e-06
3:1265677 C T 0.234840 -4.7433e-06
3:1267427 A G 0.148013 -6.5434e-05
3:1268587 A G 0.205842 5.2790e-05
3:1273716 C A 0.055158 3.5347e-05
3:1273892 G A 0.235496 -3.2973e-06
3:1276324 C T 0.038112 -2.9831e-05
3:1289383 C A 0.027362 4.5656e-06
3:1289606 G A 0.090320 1.4329e-05
3:1291918 A G 1.132115 -4.2627e-05
3:1291958 C T 0.113001 3.6621e-05
3:1292275 A G 0.111352 2.1719e-05
3:1293401 A G 0.839884 -1.1495e-04
3:1294537 T G 0.077116 -8.1994e-05
3:1294736 A G 0.094721 2.3526e-05
3:1297263 A G 0.481017 2.3284e-05
3:1299836 C T 0.215752 -1.6975e-05
3:1300820 T G 0.182327 3.2469e-05
3:1305468 T C 0.027089 6.9052e-05
3:1308374 A G 0.023908 -3.1207e-07
3:1310929 T C 0.858524 -8.9883e-05
3:1315199 A G 0.282098 1.6119e-05
3:1316512 A G 0.034197 -1.0063e-06
3:1317631 A G 0.042114 -3.4613e-05
3:1318496 A G 0.232422 1.0115e-05
3:1319738 C A 1.567786 1.5113e-05
3:1320757 C T 0.059634 -3.6466e-05
3:1320815 G A 1.156517 -1.3245e-05
3:1322135 C T 0.123332 -8.4049e-06
3:1323078 A G 0.801256 1.2046e-06
3:1323130 C G 0.084915 -9.5689e-06
3:1323634 G A 0.783151 2.6482e-05
3:1326649 G C 0.689278 -1.5449e-05
3:1327288 A C 1.774505 2.8840e-06
3:1329953 G A 0.158341 -4.4894e-05
3:1330516 T C 0.124507 4.9724e-05
3:1333746 G A 0.152138 -1.0184e-04
3:1333797 A G 1.510966 -6.9151e-06
3:1334429 T C 0.049595 -7.9457e-05
3:1336397 G A 0.583586 1.6575e-05
3:1337061 C G 0.022457 3.4347e-05
3:1337203 G A 1.663928 -3.9450e-06
3:1340717 G C 0.543297 -3.8474e-06
3:1345199 C G 1.557253 -1.5760e-05
3:1345425 T C 1.545095 -2.2305e-05
3:1355071 T G 0.730882 -8.6699e-07
3:1356150 A G 0.023717 1.0084e-04
3:1356278 C A 0.043480 -6.1122e-05
3:1363480 A G 0.021068 -1.3116e-06
3:1366749 C T 0.140096 -7.3320e-05
3:1367072 T C 0.566010 -1.7726e-05
3:1367192 C T 0.897976 3.5400e-05
3:1370410 C A 0.037498 1.1416e-05
3:1372583 T C 0.328632 2.4304e-04
3:1376195 G A 0.359003 -2.7390e-05
3:1381343 A G 0.083776 3.3751e-05
3:1386556 G C 0.568730 1.0111e-05
3:1386594 C T 0.039011 -3.4807e-05
3:1389117 T C 0.325838 1.1452e-04
3:1389925 G A 1.637138 2.1882e-05
3:1391139 A C 0.255551 3.3357e-05
3:1395906 G A 0.631195 5.6595e-06
3:1395966 G A 0.607550 -4.0727e-05
3:1402700 G A 0.050952 2.8462e-06
3:1403665 C T 0.044593 1.5883e-05
3:1420519 T C 0.677064 2.4559e-05
3:1420797 A G 0.164466 3.7265e-05
3:1424745 T C 0.394894 5.4726e-05
3:1424850 G T 0.737188 -3.0161e-05
3:1426774 C T 0.031604 4.1315e-06
3:1436884 G A 0.078904 -2.4559e-05
3:1439343 A G 0.070793 7.6555e-05
3:1440124 A C 1.695584 -3.6525e-05
3:1441376 A G 0.967890 -2.4095e-05
3:1441779 G C 0.022814 -8.0438e-05
3:1442770 G A 0.260660 1.0395e-04
3:1445799 G T 0.088680 -2.5839e-06
3:1445953 T C 0.444996 -2.0191e-06
3:1446636 T C 0.923222 -2.1063e-05
3:1446873 T C 0.295406 5.8612e-05
3:1446919 G A 0.101939 -1.1853e-04
3:1450417 A C 0.045600 3.6564e-06
3:1453365 T C 0.152739 3.4789e-05
3:1456454 T C 0.221662 1.0218e-04
3:1457107 A C 0.901732 4.1386e-06
3:1460921 T C 1.713653 3.2144e-05
3:1463314 T C 0.158513 2.7539e-05
3:1464349 A G 0.082043 3.1190e-05
3:1467635 A G 0.024428 1.3731e-04
3:1468019 C T 0.048232 -1.8896e-05
3:1470892 C T 0.152953 3.8776e-05
3:1471838 C T 0.128616 5.0559e-06
3:1478453 C T 0.721933 1.7349e-05
3:1482195 G A 0.195790 -2.0212e-05
3:1482406 T C 0.160473 2.8333e-05
3:1485186 A G 0.193885 -3.0531e-05
3:1489388 C T 0.120005 -1.4095e-05
3:1493426 A G 0.288820 -3.4414e-05
3:1499796 A T 0.097782 -9.4086e-05
3:1500241 G A 0.552106 -3.1336e-05
3:1508308 T G 0.197721 -2.9900e-05
3:1510643 C T 0.053633 -3.8062e-05
3:1510822 A G 0.581473 -4.5216e-06
3:1511108 G A 0.095990 -3.8665e-05
3:1512587 A C 0.629738 3.9053e-05
3:1513425 T C 0.077671 2.5856e-05
3:1514654 A G 0.079118 2.0134e-05
3:1516025 T C 0.150058 1.7307e-04
3:1517822 G A 0.836924 1.4306e-05
3:1526853 T C 1.659634 -7.5491e-06
3:1527229 G C 1.054178 1.9392e-05
3:1527359 G A 0.194674 -7.5705e-06
3:1530332 G T 0.162976 -9.6958e-06
3:1530388 G A 0.421672 -1.9692e-05
3:1530670 G T 0.045457 7.0671e-06
3:1535289 A G 0.237709 2.5211e-06
3:1539086 C G 0.260702 -4.7891e-05
3:1545027 G A 0.162096 2.2436e-06
3:1545942 T C 0.069300 -1.7263e-05
3:1548246 A G 0.270056 4.2082e-05
3:1549863 A G 0.022717 -5.1553e-05
3:1555441 T C 0.717165 -1.7407e-05
3:1557413 A G 0.145309 -2.1362e-05
3:1558335 G A 0.440559 9.1454e-06
3:1559862 A G 0.110648 -3.0223e-05
3:1562218 G T 0.042977 -3.2570e-05
3:1565113 C T 0.278005 -8.1347e-06
3:1571599 G A 0.235554 -1.1640e-06
3:1572557 A C 0.031737 4.4507e-05
3:1586537 T C 0.052883 1.7057e-05
3:1587404 T C 0.079219 -1.7077e-06
3:1589052 G C 1.932271 -6.1009e-05
3:1590441 C T 0.423610 -1.0992e-05
3:1591514 A G 0.057891 6.0125e-06
3:1592547 T C 0.042084 -1.6354e-05
3:1592625 A G 0.185121 5.8071e-06
3:1593031 A G 0.065519 -1.4205e-06
3:1595261 C T 0.106714 7.5224e-05
3:1599175 G T 0.022934 -1.6297e-05
3:1604834 T C 0.256937 -3.0308e-05
3:1609431 T C 0.274068 -2.4158e-06
3:1610553 A G 0.027384 -2.9556e-07
3:1613281 C T 1.468375 2.4421e-05
3:1616048 T A 0.022766 -3.7951e-05
3:1616143 T C 0.213334 2.2575e-05
3:1616998 T G 0.943758 -2.5333e-05
3:1623393 A T 0.993177 -1.5423e-05
3:1627385 A G 0.611396 1.4678e-05
3:1631555 A G 0.612769 -5.4102e-05
3:1633027 T C 1.837878 -2.1451e-05
3:1638002 C T 0.234804 1.0896e-04
3:1638837 C T 1.224749 -2.2724e-05
3:1640938 A G 0.030309 8.2374e-06
3:1655699 A G 0.640585 -8.4190e-05
3:1658491 A G 1.469138 2.2186e-05
3:1660053 T C 0.149360 -1.0510e-05
3:1669115 T C 0.092754 1.0042e-05
3:1670301 C T 0.436654 1.2370e-04
3:1670418 A C 1.978633 4.5646e-05
3:1673417 G C 1.674302 5.1565e-05
3:1675010 A C 0.046499 3.3707e-05
3:1676125 T C 0.022480 -2.7807e-05
3:1676524 C T 0.497424 -9.5031e-06
3:1677370 G C 0.898768 1.8441e-05
3:1682352 C A 0.039485 4.7044e-05
3:1689007 G T 0.129272 7.5615e-05
3:1690500 G C 0.021993 7.8153e-05
3:1691064 G A 0.729898 -1.6669e-04
3:1691090 G A 1.113965 5.7974e-05
3:1696212 G A 0.830552 -4.0096e-05
3:1705959 G A 0.092212 3.6703e-05
3:1710131 C T 0.513851 -3.8289e-05
3:1711253 T C 0.437242 -7.0784e-05
3:1711607 G C 0.050037 -5.3241e-06
3:1712342 A G 0.033373 2.9341e-05
3:1716491 C T 0.397939 1.1282e-05
3:1717845 G A 0.325520 7.8188e-04
3:1719422 G A 0.534017 -7.1332e-06
3:1720202 A C 0.060459 -9.6991e-05
3:1722508 A C 0.438293 -5.8538e-05
3:1723306 G A 0.438173 -4.4615e-05
3:1731917 C T 0.429822 -8.7011e-05
3:1734397 A C 0.087833 -2.2744e-05
3:1740624 C A 1.062701 -6.6119e-06
3:1741765 C G 0.295237 1.2126e-06
3:1745391 G A 0.355582 4.4570e-04
3:1762720 C A 0.025194 -1.1112e-04
3:1768504 A G 0.124903 3.9239e-05
3:1774502 C G 0.067989 3.9140e-05
3:1776263 G A 0.048378 1.9173e-04
3:1778686 C A 0.683416 3.4417e-05
3:1781437 T C 0.137396 -3.7941e-05
3:1781739 C T 0.308746 3.6521e-06
3:1781915 G A 0.373612 -5.4224e-06
3:1790316 T C 1.402817 -3.9546e-05
3:1793422 C T 0.072741 1.2366e-04
3:1798557 A C 0.033262 -4.4910e-06
3:1803742 A G 0.423597 -2.3746e-05
3:1807252 A G 0.531323 1.2247e-05
3:1812762 T G 0.899459 -3.8742e-05
3:1813324 G A 0.108986 4.2927e-06
3:1814306 A G 0.054938 -7.4922e-07
3:1820857 A C 0.406569 -4.0087e-05
3:1824074 C T 0.331446 -5.9854e-05
3:1827372 C T 0.093299 1.3878e-05
3:1827840 T C 0.029991 5.2404e-05
3:1827927 T C 0.338110 8.4266e-05
3:1829924 C T 0.250196 -1.3236e-04
3:1830484 T C 0.092442 1.6259e-04
3:1834305 T C 0.051861 6.7761e-05
3:1839070 A G 0.091478 9.1401e-06
3:1839693 A G 0.281718 -2.8744e-05
3:1842158 C G 0.061075 7.5732e-05
3:1842860 T C 0.378461 -3.7283e-05
3:1849432 T C 0.926127 3.3883e-06
3:1850582 G A 0.378935 -3.0124e-05
3:1852247 C T 0.082351 -3.4876e-04
3:1861036 A G 0.256194 8.1958e-07
3:1868354 T C 0.037852 -1.4497e-05
3:1871275 C T 0.502205 -1.6261e-05
3:1881842 T C 0.045960 -3.7329e-05
3:1885573 T C 0.095101 -4.3557e-05
3:1888741 G T 1.509145 1.3976e-05
3:1896535 T C 0.261822 -1.6597e-05
3:1897973 C T 1.723507 -4.0468e-05
3:1898403 T C 0.032123 6.8453e-06
3:1898503 T C 0.885840 -1.4980e-05
3:1899796 T C 1.444282 -8.8101e-06
3:1899940 C T 0.059173 -6.0963e-06
3:1900453 C T 0.035823 1.1796e-06
3:1903168 A G 0.152706 -4.6314e-05
3:1903274 G A 0.558412 5.2404e-06
3:1909262 G A 0.025437 -2.6944e-05
3:1913896 G C 0.485441 -1.0731e-05
3:1914099 A G 0.428001 1.3261e-05
3:1920032 A G 0.172557 1.2379e-05
3:1924842 A G 0.044759 -2.4645e-05
3:1929633 A G 0.038845 -3.4885e-05
3:1934092 C A 0.404891 -5.5150e-05
3:1937987 C T 0.271653 1.7703e-05
3:1940932 G T 0.045489 2.3740e-05
3:1941360 G A 1.125377 -3.0597e-05
3:1942653 G T 0.035223 2.1625e-05
3:1945040 A G 0.035184 9.7938e-05
3:1946217 T C 0.072935 -1.4315e-05
3:1949417 A C 0.034785 3.1124e-05
3:1950822 A C 0.103182 -3.5800e-05
3:1953297 G T 0.091634 3.7967e-05
3:1961659 C G 0.049712 1.0197e-04
3:1962897 C T 0.447349 -1.3007e-05
3:1982593 G A 0.663198 3.2456e-05
3:1990045 G C 1.219689 9.0392e-06
3:1996034 A C 0.139227 3.0659e-05
3:2000736 T C 0.207787 -3.2613e-05
3:2004251 C T 0.565640 -1.1656e-06
3:2008488 C T 0.038845 4.2154e-05
3:2010872 A C 0.030779 4.9902e-05
3:2014100 A G 0.122644 5.2870e-05
3:2017591 C T 0.688038 1.7319e-05
3:2026744 G A 0.176747 2.6745e-05
3:2032063 C A 1.094351 -7.1981e-06
3:2039005 G A 0.706022 6.7407e-05
3:2041146 A G 0.081092 7.2789e-06
3:2044557 T C 0.290894 1.4860e-05
3:2046380 G A 0.092264 9.2962e-06
3:2047418 A C 1.104676 -6.3936e-05
3:2052488 G A 0.032451 -6.6824e-05
3:2054861 T C 0.041286 -9.3434e-05
3:2057869 A G 0.020607 -3.0100e-05
3:2060184 G T 0.079966 -6.4678e-05
3:2061009 C T 0.056720 4.8530e-05
3:2063677 A G 0.554219 -1.8881e-04
3:2063870 G T 0.041487 1.9608e-06
3:2069643 G T 0.504861 4.6866e-04
3:2070476 A G 0.031085 -3.4043e-05
3:2074515 G T 0.309255 -1.2280e-04
3:2075186 A G 0.044022 -5.0431e-05
3:2079924 G T 0.098294 4.6958e-05
3:2082550 C T 0.092764 2.5842e-05
3:2087253 A G 0.020091 3.6675e-05
3:2087260 C A 0.191198 -2.4456e-06
3:2087904 C T 0.655431 1.4671e-04
3:2091945 T C 0.020357 -8.2951e-06
3:2095594 C T 0.067200 4.3924e-05
3:2096142 T C 1.110628 -6.3991e-05
3:2101403 G A 0.150807 -2.2907e-05
3:2103291 A G 0.106201 3.5264e-05
3:2114176 T C 0.083585 6.8104e-05
3:2123650 C G 0.466830 -1.5983e-05
3:2127422 T C 0.107356 -5.4547e-06
3:2127658 C T 0.994609 -1.6353e-05
3:2127973 G A 0.459329 1.0182e-05
3:2131351 T C 0.196628 -9.1812e-05
3:2134765 T C 1.301822 -3.6045e-05
3:2135664 C T 0.078648 -8.3822e-05
3:2137538 G A 1.453831 -3.2811e-05
3:2141411 A G 0.845645 -5.0791e-05
3:2142156 A G 0.031322 -1.2926e-04
3:2144068 A C 0.067940 9.6960e-07
3:2144342 G A 0.075454 6.2474e-05
3:2145753 C G 0.170314 -8.4166e-05
3:2146283 C T 0.996949 1.5335e-04
3:2146462 A C 0.059774 8.8091e-05
3:2146922 G A 0.046921 -1.8712e-05
3:2150056 C T 0.076252 -5.3486e-05
3:2150895 C T 0.443548 6.0930e-05
3:2151080 T C 0.055765 1.0354e-05
3:2153662 C A 0.080102 -1.0583e-04
3:2153829 T G 0.058268 2.0695e-05
3:2154893 T C 0.042205 7.9857e-06
3:2157357 T C 0.453049 -2.5431e-05
3:2157379 A G 0.249611 2.5104e-04
3:2157509 C A 0.043889 2.3247e-06
3:2158289 C T 0.093153 4.4982e-08
3:2158565 C T 0.444840 -3.7779e-05
3:2159453 T G 0.472539 -2.1749e-07
3:2161688 T C 0.515679 2.7880e-06
3:2166651 C A 0.097743 5.8052e-06
3:2167184 G T 0.082699 -1.7499e-05
3:2170246 A G 0.093500 3.1668e-05
3:2170719 C T 0.046570 1.1582e-04
3:2175896 G A 1.669969 3.9199e-05
3:2180753 A G 0.027203 -6.5953e-05
3:2183750 A G 0.975384 -5.2815e-07
3:2184552 A G 0.414220 -2.2974e-05
3:2190430 G T 0.103757 5.8240e-05
3:2194093 G C 0.059702 -1.2238e-05
3:2196089 G A 0.068235 6.7125e-05
3:2198047 C A 0.973317 -6.1488e-05
3:2198546 G A 0.439631 1.9405e-05
3:2201147 C T 0.638926 -1.3698e-04
3:2201769 T C 0.133310 4.5137e-06
3:2206173 G A 0.780276 -1.4603e-04
3:2207057 T C 0.096425 -1.0732e-05
3:2208493 G A 0.235453 -2.5062e-05
3:2208923 T C 0.114309 7.9657e-05
3:2213449 T A 0.042318 3.9615e-05
3:2213478 G A 0.066470 3.4206e-05
3:2218238 T G 0.856213 -1.4182e-04
3:2226566 G A 0.074065 1.1069e-05
3:2230964 A G 0.483688 1.6885e-05
3:2233338 T C 1.560629 -3.2408e-05
3:2235255 G A 0.055217 3.4514e-05
3:2242890 A G 0.033454 4.5934e-05
3:2255795 C A 1.605859 1.6087e-05
3:2256426 G A 0.201084 6.5133e-05
3:2260354 G T 0.624862 -1.3338e-05
3:2261248 A G 0.028777 3.3792e-05
3:2261568 A G 0.202642 -8.1738e-06
3:2264609 T C 0.408741 -2.9019e-05
3:2264929 A G 0.036193 -1.2935e-05
3:2266523 G A 0.086184 -1.9795e-04
3:2273251 A G 0.106191 -8.2586e-05
3:2275088 G T 0.031555 -1.4871e-05
3:2275676 A G 0.045457 -1.9816e-05
3:2283621 A G 0.131547 8.0712e-06
3:2284757 T G 0.134001 -1.2405e-05
3:2291919 G C 0.316198 -9.8493e-05
3:2301005 G A 0.326539 5.7951e-05
3:2301403 T C 0.167731 7.6166e-06
3:2303314 G A 0.055587 1.6590e-06
3:2303678 T C 0.403129 -2.2051e-06
3:2308893 A T 0.115954 -7.6266e-05
3:2309295 A G 0.294185 9.0479e-05
3:2309786 T C 0.335679 3.6494e-06
3:2309985 T G 0.022727 -1.2713e-05
3:2314095 G A 0.083017 2.3290e-05
3:2315048 G A 1.140366 -6.2859e-05
3:2325944 G A 0.091611 5.9745e-05
3:2332104 A G 0.715107 -1.0027e-04
3:2338231 G A 0.520703 -1.6682e-05
3:2340290 C G 0.243636 9.1945e-05
3:2344719 G A 0.024191 -1.3800e-06
3:2346311 A G 0.152154 -8.9119e-06
3:2347522 A G 0.389380 -1.3174e-04
3:2359290 T C 0.159551 -4.9312e-05
3:2365159 G T 1.748474 7.6473e-05
3:2372572 A G 0.042451 -2.1007e-04
3:2373183 C G 0.066862 -5.6326e-05
3:2375759 C A 1.907246 4.0715e-05
3:2378655 T G 0.099554 6.6615e-06
3:2385477 G A 0.107626 -4.5315e-05
3:2391851 G A 0.357257 8.2746e-05
3:2392767 A G 1.320525 -1.8897e-05
3:2396290 G A 0.064074 -4.8613e-07
3:2400576 T C 0.565066 1.6108e-05
3:2407293 A G 0.293890 -1.1275e-05
3:2410573 A C 0.115792 -2.4855e-05
3:2414822 G A 0.035022 1.2640e-05
3:2414886 C A 0.043691 -4.9300e-06
3:2423127 G T 0.136656 2.7591e-05
3:2425831 G T 0.990990 3.6459e-05
3:2426255 G T 0.380613 4.0329e-06
3:2426632 G A 0.723829 -4.1589e-05
3:2427066 C A 0.088502 5.3174e-05
3:2427611 C T 0.368698 -2.5084e-05
3:2429437 A C 0.042208 2.5845e-05
3:2431117 C T 0.870621 1.7228e-05
3:2431147 G A 0.087837 -7.7304e-06
3:2432391 A G 0.477882 -1.3732e-05
3:2432811 T C 0.433594 -2.0211e-05
3:2436020 C T 0.462224 -1.3936e-05
3:2440071 A G 0.481712 -2.0769e-05
3:2441729 A G 0.135315 2.1610e-05
3:2443063 T C 0.074438 -2.5775e-05
3:2446455 A G 0.554323 -2.7331e-05
3:2461619 G T 0.056223 4.0324e-05
3:2462644 T C 1.841929 3.4130e-06
3:2463832 A G 0.057976 7.0627e-05
3:2465091 G A 0.689956 2.1184e-05
3:2477010 G A 0.509184 2.0329e-05
3:2479868 A G 0.048573 -1.2350e-04
3:2487038 A G 0.049014 1.8241e-05
3:2487786 C T 0.542028 -3.6825e-05
3:2488631 C T 0.717766 1.6153e-05
3:2489729 T C 1.226437 -1.8555e-05
3:2495202 A C 0.540460 -2.0969e-05
3:2498760 C T 1.343203 -2.0108e-05
3:2510361 C T 0.054801 4.6084e-05
3:2512588 A G 0.156757 3.9316e-06
3:2519956 T C 0.524604 -2.9957e-05
3:2534560 A C 0.790503 1.6330e-05
3:2535577 A G 0.075623 -1.1104e-05
3:2539461 G A 0.038618 -8.1929e-05
3:2543405 C T 0.281092 -4.7316e-07
3:2545652 G A 0.040400 -1.1119e-04
3:2548837 C A 0.762924 -2.2337e-05
3:2555259 G A 0.249102 3.0190e-05
3:2561556 G A 0.407673 -5.9651e-06
3:2564580 G A 0.097681 4.5905e-05
3:2565355 A C 0.482283 -1.0009e-05
3:2566422 G A 0.093124 -1.9103e-05
3:2569691 T C 0.068404 6.6926e-05
3:2572801 G A 0.340927 -4.9530e-06
3:2573461 C T 0.418747 1.0425e-05
3:2578221 G A 0.042058 -1.3133e-05
3:2582856 T C 0.275191 6.3985e-05
3:2583031 C T 0.022539 1.5145e-05
3:2583496 C A 0.657326 -4.6627e-05
3:2584090 T C 0.037654 7.6070e-06
3:2584376 T G 0.125348 2.1894e-04
3:2585462 G T 0.046203 8.3420e-07
3:2589560 C G 1.493374 5.5663e-06
3:2593419 G C 0.199146 4.3040e-05
3:2593766 C A 0.177838 -8.3078e-06
3:2598874 A C 0.206303 5.2231e-07
3:2602365 G C 0.165848 5.4890e-07
3:2602723 A G 0.086207 -1.3471e-06
3:2603228 G A 0.131203 -4.7663e-05
3:2603517 C A 1.544920 2.6037e-05
3:2603610 G C 0.320099 2.1808e-05
3:2606463 A G 0.077174 7.5489e-06
3:2606753 C T 0.095532 -1.4926e-04
3:2608560 T C 0.184706 -7.3257e-06
3:2609657 T C 0.372622 4.0946e-05
3:2610081 C T 1.445087 -1.1551e-06
3:2610441 C T 0.393460 -8.2708e-05
3:2611516 G C 0.493805 2.8709e-05
3:2616290 T C 1.286064 1.0554e-04
3:2616430 A G 0.140888 -1.5911e-05
3:2617206 G A 0.268959 7.2222e-05
3:2620244 G C 0.255717 6.3114e-05
3:2620342 C A 0.020305 -3.5715e-05
3:2622433 G A 1.183872 4.2415e-05
3:2624244 A G 1.032334 3.0069e-05
3:2624938 A G 1.779980 5.6294e-05
3:2625588 G A 0.174777 -1.8617e-04
3:2625611 C T 0.283906 5.2942e-05
3:2635044 T C 0.429682 -6.5866e-05
3:2639107 G A 0.164797 -7.8290e-06
3:2639779 C G 1.254821 -2.0209e-05
3:2639861 C T 0.605453 1.6466e-05
3:2644699 A G 1.715838 3.4489e-06
3:2650895 C T 0.331859 -5.9967e-05
3:2654597 T C 1.357481 5.8542e-05
3:2654691 T A 0.329957 -3.9401e-05
3:2660482 T C 0.767708 1.4925e-04
3:2660925 T C 0.028647 5.7782e-05
3:2661815 C T 1.052825 8.1376e-05
3:2663000 T C 0.080251 -1.4684e-05
3:2666618 G C 0.213992 -3.2529e-05
3:2667143 G A 0.926536 -2.1614e-05
3:2668702 C T 1.950691 -1.0855e-04
3:2669886 T C 0.041416 -5.9495e-05
3:2670514 G T 0.049215 -4.0747e-05
3:2671394 G A 0.060507 6.2693e-05
3:2672230 T C 0.043840 1.7185e-05
3:2675189 T C 0.347896 -8.3318e-05
3:2681527 G A 0.862679 3.7518e-05
3:2681605 A C 0.056905 -4.3498e-05
3:2684357 G A 1.035885 3.0651e-06
3:2690405 A G 1.229497 8.6761e-06
3:2692973 T C 0.901446 -8.3694e-05
3:2694727 C T 0.080414 -3.0887e-05
3:2696138 A G 0.438793 -1.3711e-05
3:2697776 A G 0.040169 5.3839e-06
3:2704314 C A 0.104948 4.0552e-05
3:2705062 G A 0.338305 -4.5391e-05
3:2714759 A G 0.228900 -6.9415e-05
3:2717559 C A 0.224200 1.1440e-05
3:2719442 T G 0.068404 -2.9200e-05
3:2720485 A G 0.028189 5.5462e-06
3:2721613 C T 0.090982 -3.5951e-05
3:2723708 C A 0.031221 1.3234e-04
3:2724402 G A 0.764991 -2.9404e-06
3:2726819 G A 1.297519 3.8951e-05
3:2730369 G A 0.022019 -4.6877e-05
3:2730587 G A 0.466080 1.9126e-06
3:2732100 T C 1.506616 7.0193e-05
3:2738595 G T 0.386900 -4.1564e-05
3:2738701 T C 1.492588 5.4471e-05
3:2742549 T C 0.034467 -2.1546e-04
3:2742710 T C 1.454626 8.2671e-05
3:2743204 C T 0.071075 -1.3576e-04
3:2743968 C A 0.021669 1.0267e-05
3:2744334 C T 0.365634 2.9273e-05
3:2748027 C T 0.192853 -2.0480e-04
3:2748191 G A 0.063837 1.3385e-04
3:2748206 G A 0.119252 -2.9210e-05
3:2750328 T C 0.114231 -3.9803e-05
3:2751092 A G 0.713588 -7.1802e-06
3:2751249 T C 0.152924 -2.3240e-05
3:2751637 C A 0.722534 -4.0336e-05
3:2752246 G A 0.131261 8.8392e-06
3:2752344 T C 0.035447 1.3129e-05
3:2755983 C T 1.512284 5.6501e-05
3:2756368 G T 0.298447 -3.8390e-05
3:2756407 T C 1.379263 5.3844e-05
3:2761815 T G 0.077807 -5.6716e-06
3:2762072 T C 0.138142 1.1357e-05
3:2762309 A G 0.085120 -2.9352e-05
3:2765044 G A 0.191954 2.5163e-05
3:2765496 A G 1.899213 3.4358e-05
3:2766926 C A 0.117357 -5.7168e-06
3:2767066 A G 1.147046 2.1313e-05
3:2768906 G A 0.173898 3.1291e-05
3:2770914 C T 1.859660 5.3964e-05
3:2770970 T C 0.166247 -4.1085e-05
3:2771752 A G 0.953969 3.0288e-05
3:2772085 T C 0.233227 6.3778e-05
3:2772857 A G 0.246453 -1.4036e-04
3:2774758 C T 0.063837 8.8807e-06
3:2777017 T C 1.517571 -7.2414e-06
3:2780082 G C 0.056710 -2.6160e-05
3:2782862 T C 1.911417 -2.5747e-04
3:2783715 A G 1.936354 -1.0008e-04
3:2786502 G A 0.411772 -1.5409e-05
3:2789630 A G 0.050543 -2.0885e-05
3:2790132 C T 0.341937 -3.7077e-05
3:2799021 G A 0.099920 -2.9174e-05
3:2799119 C T 0.080521 1.1937e-04
3:2799190 T C 0.066785 1.3583e-04
3:2803731 G A 1.180623 4.2415e-05
3:2806287 C A 1.169156 1.6388e-05
3:2807316 G A 1.558604 -1.2664e-05
3:2810615 A G 0.066350 -4.5166e-05
3:2816174 A G 1.698723 -1.8964e-05
3:2818283 G T 0.110920 4.6253e-05
3:2819403 A G 0.040033 4.1485e-05
3:2821345 T C 0.412032 3.7927e-05
3:2824478 C T 0.033830 -4.1744e-06
3:2825338 C G 0.079378 -2.5485e-04
3:2825840 G A 1.685214 -1.5705e-05
3:2826398 A G 1.847515 2.6386e-05
3:2829167 A C 1.180691 7.1023e-05
3:2832774 A G 0.022863 3.8708e-05
3:2833928 T G 0.146468 -2.9793e-05
3:2835238 G A 0.031029 4.5055e-05
3:2837125 G C 0.047446 1.7926e-05
3:2842352 T G 1.229965 -5.1801e-05
3:2844653 C A 0.158256 8.9200e-05
3:2844922 A C 0.158065 -1.9235e-05
3:2846316 A G 0.740707 -1.3837e-06
3:2848241 G T 0.348681 2.5757e-05
3:2849677 A G 0.048852 -1.7272e-05
3:2851589 A G 0.270456 6.6098e-06
3:2855315 G A 0.161191 6.9121e-05
3:2856644 T C 0.171616 6.0193e-05
3:2859967 G A 1.451731 -2.9376e-05
3:2863911 G C 1.248738 -6.5987e-05
3:2866184 T C 0.412895 -6.0415e-06
3:2867502 A C 1.041030 3.1347e-06
3:2870874 A G 0.037537 6.8756e-05
3:2873869 G A 0.612172 -1.2692e-05
3:2874048 G A 1.146432 5.2697e-06
3:2880376 T C 0.027151 -7.6180e-06
3:2880494 C A 0.073247 3.2981e-04
3:2881134 A G 0.338587 7.8494e-05
3:2881361 C G 0.039595 -7.6637e-05
3:2881575 G A 0.218166 -1.0388e-04
3:2881703 A C 0.036511 -4.5393e-05
3:2881749 G A 0.610273 -4.1909e-07
3:2882992 G A 0.295344 4.1470e-05
3:2883161 G A 1.557630 4.3554e-05
3:2883757 C T 0.273429 8.9476e-05
3:2884787 T C 1.096305 1.1850e-05
3:2885111 G A 0.218764 1.1572e-04
3:2885280 A G 0.052718 6.4788e-05
3:2886527 G A 0.635567 -3.4331e-05
3:2887396 G A 0.038352 -1.3542e-04
3:2888717 A G 1.579240 6.9476e-06
3:2890756 T C 0.099703 -3.1583e-05
3:2892418 T C 0.130693 -1.3468e-08
3:2893274 A G 0.196673 2.6997e-06
3:2893696 G A 0.028446 -5.1999e-05
3:2895684 C T 1.598130 1.9513e-05
3:2895719 T C 0.886529 -1.6385e-05
3:2896776 G C 1.030831 6.5025e-06
3:2896795 C T 0.068765 9.1016e-05
3:2897056 A G 0.884756 2.8390e-04
3:2898484 C T 1.708515 2.7467e-05
3:2899575 G T 0.665645 -3.3448e-05
3:2902330 C A 0.368422 -1.6943e-05
3:2903664 C A 0.315448 -3.9067e-05
3:2904908 A G 0.492867 3.0755e-05
3:2906446 T G 1.349418 4.2306e-05
3:2911449 T G 1.480465 -8.7738e-05
3:2912763 A G 0.064097 -6.7673e-05
3:2913779 G A 1.765741 -1.1250e-05
3:2917488 G A 0.140804 -1.5681e-05
3:2919868 A G 0.527363 1.6491e-05
3:2926235 G A 0.715344 -2.1442e-05
3:2928672 G A 0.118889 -3.6644e-05
3:2929023 A G 0.086246 6.6606e-05
3:2931072 A C 0.230835 6.1249e-05
3:2931307 G A 0.695568 -1.0734e-05
3:2933850 A G 0.145053 1.0539e-04
3:2934050 G T 0.031094 2.4639e-05
3:2936576 G A 0.239988 -8.8047e-06
3:2936639 G A 0.239773 -3.6397e-05
3:2937348 C T 0.104143 7.4547e-05
3:2938734 A G 0.665275 -4.6968e-05
3:2946728 T C 0.297337 1.2557e-05
3:2947635 C T 0.170791 3.1031e-05
3:2951489 C T 0.839040 -3.8216e-06
3:2952568 C T 0.632977 7.6003e-06
3:2953326 A G 0.756484 -8.6109e-06
3:2956711 A G 0.029212 -2.2924e-05
3:2963363 T G 0.178305 -2.2987e-05
3:2970819 A G 0.873033 -1.3234e-06
3:2972578 G T 0.058849 4.7730e-05
3:2972759 G C 0.032383 1.9601e-04
3:2975082 T C 0.995693 3.0274e-05
3:2977053 C A 1.452162 -1.1902e-05
3:2983355 T C 0.925367 2.6168e-06
3:2983799 G C 0.346374 9.2606e-06
3:2984233 T G 0.176050 -4.3683e-05
3:2990978 A C 1.533310 -5.5276e-06
3:2991404 C T 1.660030 -1.5467e-04
3:2991737 G A 0.609555 -2.5255e-05
3:2991923 G A 1.258255 -3.9800e-04
3:2992328 A G 0.079463 -7.4228e-05
3:2995735 T C 1.102563 3.2850e-05
3:2998514 C T 0.160363 1.8301e-04
3:2999019 T C 1.051948 1.3475e-05
3:2999753 A G 1.936227 -2.1785e-05
3:3000908 G A 0.281751 6.4636e-06
3:3003895 A G 0.898025 6.6336e-05
3:3005426 T C 0.260186 4.2846e-06
3:3005685 C T 1.095347 1.3495e-04
3:3006080 T C 0.052169 -2.1792e-05
3:3006381 C T 0.934926 1.5771e-04
3:3006642 A G 0.226680 -9.3266e-05
3:3014060 C T 0.670520 -1.1986e-05
3:3014759 A G 0.081621 -1.8244e-05
3:3015228 A G 0.037501 -1.7142e-05
3:3015673 C A 0.240354 1.0541e-05
3:3019437 G A 0.664866 2.5259e-05
3:3020113 T C 0.419452 4.3594e-06
3:3025975 G A 0.031558 -1.4855e-04
3:3028382 C A 0.343371 1.7309e-05
3:3032494 T G 0.082462 1.6394e-05
3:3033170 G A 0.570658 2.2273e-05
3:3034114 A G 0.065636 4.8720e-05
3:3034143 G A 0.973482 1.7740e-05
3:3035447 A G 0.029650 -4.0501e-05
3:3041819 T C 0.334897 4.0271e-05
3:3043076 A G 0.052568 1.1677e-06
3:3044206 T G 0.109908 6.4739e-06
3:3046271 G T 0.073513 -5.1039e-05
3:3048519 C T 0.424041 3.4730e-05
3:3050590 G A 0.176449 -3.7252e-05
3:3054089 G A 0.230179 2.6815e-05
3:3056996 C T 0.219523 4.3288e-05
3:3058685 G A 0.033808 -3.0111e-04
3:3060501 G A 1.304958 6.2780e-05
3:3064513 A C 0.190918 1.0836e-05
3:3067850 G A 0.183544 -2.6338e-05
3:3068064 T G 0.086175 -6.8197e-06
3:3068148 T C 0.717616 3.3102e-05
3:3068844 G A 0.032295 -4.0382e-05
3:3069536 G A 0.182025 2.1514e-05
3:3069613 G A 0.205615 -9.1468e-05
3:3069773 A G 0.911371 4.4583e-05
3:3069897 C A 0.364849 -8.4008e-06
3:3071742 C T 1.118093 6.1814e-06
3:3075296 C T 0.027157 -1.8950e-05
3:3075596 G A 0.913588 2.3302e-06
3:3076401 T C 1.083669 1.0142e-04
3:3076443 G A 1.275538 3.7926e-05
3:3081750 T A 0.846310 2.7038e-05
3:3081825 C T 1.832717 -6.5598e-05
3:3081959 C T 0.187913 -2.4748e-04
3:3085004 T C 0.250880 -8.3466e-04
3:3085751 G A 0.052604 -1.3120e-04
3:3089669 C T 0.506357 -3.0356e-05
3:3091271 G A 1.634525 2.0917e-05
3:3095157 T C 0.797085 -2.7729e-05
3:3096611 T G 0.075548 2.0463e-04
3:3096927 G A 1.820763 -1.2823e-04
3:3098041 C G 1.629462 -1.6751e-04
3:3099362 A T 0.813671 -7.1289e-05
3:3099691 G T 0.071994 -6.9000e-05
3:3100520 C T 0.061504 -2.1843e-05
3:3100615 C T 1.134832 3.7075e-05
3:3100787 C T 0.270206 -4.5435e-04
3:3101111 G A 0.625203 6.5584e-06
3:3101524 C T 0.046664 1.0772e-04
3:3101825 G A 0.961414 -1.8632e-05
3:3103110 C A 1.164982 -5.3650e-05
3:3103429 G A 0.769750 -3.5544e-05
3:3104765 G T 0.382126 3.4112e-06
3:3104951 G A 0.315643 -2.7723e-06
3:3105574 A C 0.744098 -4.2559e-05
3:3107730 A G 0.851419 -2.2397e-05
3:3108280 G C 0.137169 -1.8041e-06
3:3109312 C T 0.058683 -8.7414e-05
3:3110525 G A 0.102416 -1.8567e-05
3:3111458 A G 1.029374 7.8921e-06
3:3112865 A G 0.474974 -1.5023e-05
3:3115478 C T 0.935306 -2.4821e-05
3:3115856 A G 0.044084 3.6194e-05
3:3117700 G A 0.152125 -3.1599e-06
3:3120571 T G 0.262792 -5.7582e-05
3:3121857 A G 0.259056 -3.9311e-05
3:3122749 T C 0.032665 2.5538e-05
3:3124182 C T 0.281809 -3.8028e-05
3:3124500 A C 0.825804 -4.6483e-05
3:3126050 T C 1.498460 -2.5692e-04
3:3127122 T A 0.025025 -3.3627e-06
3:3127656 C T 0.036323 -1.1934e-05
3:3128195 T G 1.687269 -8.1345e-04
3:3129632 C T 0.302004 -6.0963e-05
3:3130645 C T 0.169071 -6.8819e-06
3:3130677 C G 0.050166 -7.9268e-05
3:3131144 C T 0.087658 3.2842e-05
3:3131245 T G 0.020672 5.1336e-05
3:3132754 A G 0.034200 3.0653e-05
3:3133142 G A 1.276687 -1.6306e-05
3:3133896 G T 0.102378 5.4647e-06
3:3135359 G C 0.042003 1.5333e-04
3:3138417 C T 1.486759 3.8839e-05
3:3139057 C T 0.068761 2.7673e-05
3:3139957 C T 0.713173 2.5628e-05
3:3142173 G A 1.336860 2.1523e-05
3:3144012 G T 0.062961 3.8741e-05
3:3145527 G A 0.312540 -5.2270e-05
3:3147196 G A 0.398176 1.4516e-05
3:3150603 C T 1.299021 1.2505e-04
3:3151346 G A 0.553255 2.3258e-05
3:3152489 A G 0.250429 7.8132e-06
3:3152569 A C 1.837560 6.7516e-06
3:3152841 G A 0.303049 3.2297e-05
3:3153451 G A 0.172843 1.1527e-05
3:3157051 T C 0.869031 -2.9546e-05
3:3159162 T C 0.252442 -2.0416e-05
3:3160512 A T 1.474487 2.4892e-05
3:3160965 T C 0.199088 -4.9806e-05
3:3161131 G T 0.212837 -5.0360e-05
3:3162708 T C 0.050845 5.1364e-05
3:3163726 C T 0.187150 5.4691e-06
3:3165352 C T 0.276762 -7.5977e-05
3:3165639 G A 1.773151 -8.9884e-05
3:3165693 T C 0.216995 -4.6487e-06
3:3165907 T C 0.995329 -8.7965e-05
3:3167084 A C 0.727337 -5.3637e-05
3:3168074 T C 0.032419 1.1353e-05
3:3172395 T C 0.046359 4.3715e-05
3:3180057 T G 1.300696 1.7502e-04
3:3180173 T C 0.363119 -2.7870e-07
3:3180706 C T 0.359772 5.9971e-06
3:3182900 G C 0.033272 9.3788e-05
3:3188987 A G 0.044194 -4.0708e-06
3:3191956 C G 0.081838 2.8596e-05
3:3198380 T G 1.678813 2.4202e-05
3:3201432 C T 1.210695 1.0312e-04
3:3217677 A C 1.610481 9.4553e-06
3:3218066 A G 0.047930 -4.1538e-05
3:3224285 G A 0.026391 7.3883e-06
3:3224578 A G 1.630783 1.1622e-04
3:3225684 A G 1.971246 -5.8310e-05
3:3233060 G A 0.034246 -2.8961e-05
3:3238654 T C 0.273604 -1.1691e-05
3:3240356 C T 0.380464 -9.9690e-05
3:3242027 G A 1.622980 8.9240e-05
3:3242152 A G 0.051643 3.2427e-05
3:3242300 C A 1.711066 1.4636e-05
3:3244956 G C 1.369243 3.0221e-05
3:3245658 T G 0.096324 -2.1894e-05
3:3249191 G A 0.143316 3.8820e-05
3:3250564 A G 0.102971 1.5010e-05
3:3250603 C T 0.101245 6.4646e-05
3:3253193 A G 0.071420 9.0997e-05
3:3256281 A G 0.244804 -7.0174e-05
3:3258800 G A 0.122147 6.4105e-05
3:3261533 C A 0.508061 -2.7456e-05
3:3261646 A C 0.147500 1.7332e-05
3:3262728 G A 1.270186 2.3801e-06
3:3267757 C A 0.044126 2.0591e-05
3:3269501 A G 1.380159 3.9082e-05
3:3269581 C T 0.111767 -5.9531e-05
3:3275289 C T 0.252808 -1.3756e-05
3:3280462 G A 0.162232 2.8818e-05
3:3291250 C A 0.148925 -1.7920e-05
3:3299841 A G 0.051315 7.2053e-07
3:3301482 G T 1.176196 -4.3827e-05
3:3301702 T G 0.040153 9.4797e-06
3:3301811 G T 1.843912 4.2164e-05
3:3304127 G A 0.784093 -3.4485e-05
3:3306051 C A 1.308324 -1.1248e-04
3:3307938 C A 0.031312 4.7460e-05
3:3308886 T C 0.084782 -4.8551e-05
3:3309297 G A 0.857859 2.8721e-05
3:3313935 C G 0.031792 5.3136e-06
3:3314139 C T 0.182106 1.2690e-04
3:3319355 G T 0.113793 3.1144e-05
3:3319387 G A 0.237807 1.3391e-05
3:3327515 T C 0.673211 -3.1865e-05
3:3328129 C T 0.494604 1.5932e-05
3:3328880 A G 0.065619 3.2512e-05
3:3343193 C T 0.276223 -8.3220e-05
3:3345170 G A 0.672237 -8.1726e-06
3:3346138 A G 0.469079 -3.8348e-05
3:3347816 A C 0.180259 3.0050e-05
3:3354430 C A 0.183187 -1.7818e-04
3:3355740 C T 0.377254 6.2859e-05
3:3357144 C T 1.391947 -3.5413e-05
3:3357787 A G 0.254577 -7.5431e-05
3:3364442 C T 0.223340 -5.3110e-05
3:3364813 T C 0.097415 1.8268e-05
3:3365596 A C 0.688849 -1.8812e-06
3:3379988 C A 0.042344 4.8571e-06
3:3382827 C T 0.061020 -2.7131e-05
3:3397870 A G 0.963628 9.3387e-05
3:3402228 C T 0.977601 6.6069e-05
3:3405093 G A 0.086071 4.3439e-05
3:3410383 A C 0.385180 5.6228e-05
3:3414059 A G 0.021214 7.6156e-05
3:3414244 G A 0.886402 1.1207e-04
3:3415469 A G 0.036115 -3.0103e-05
3:3415496 T C 0.047167 -4.5199e-05
3:3417178 A G 0.776686 3.1964e-06
3:3422107 T C 0.646710 -3.7091e-05
3:3422523 C A 0.074182 4.1402e-05
3:3423954 T C 0.602950 2.1646e-05
3:3432066 C A 0.078875 -4.7150e-05
3:3433654 C T 0.055801 -6.1695e-05
3:3442239 A G 0.054499 -5.6501e-05
3:3462257 C T 0.122196 2.2777e-05
3:3462477 A G 0.065665 1.9814e-05
3:3463376 C T 0.045652 9.4746e-07
3:3470011 T C 0.040530 3.7333e-05
3:3470556 C T 0.089271 1.3267e-05
3:3472604 T C 0.493552 -6.0719e-05
3:3475639 G C 0.199244 3.5737e-05
3:3477191 A C 0.432876 -7.1140e-05
3:3480517 A G 0.069667 -5.4851e-05
3:3483571 G A 0.047777 2.9921e-05
3:3491346 G A 0.442974 2.3564e-05
3:3491381 T G 0.228962 1.8394e-05
3:3503238 A C 0.053724 4.0488e-05
3:3503486 A G 0.546870 -5.1426e-05
3:3509115 C T 0.042773 -4.0474e-06
3:3509168 T C 0.032023 1.5206e-05
3:3512622 A C 0.596365 -7.4897e-07
3:3514309 A G 0.024028 3.4708e-05
3:3520811 C T 0.029497 1.1546e-05
3:3521662 C G 0.064977 -1.9718e-05
3:3525235 G T 0.303079 6.5001e-06
3:3526289 A C 0.077411 -6.4342e-05
3:3526434 G C 0.021773 1.3015e-04
3:3527237 C T 0.030932 -2.2370e-05
3:3527974 C G 0.025281 1.8685e-05
3:3530439 A G 1.544257 9.9485e-06
3:3531465 T C 0.084977 -2.6338e-05
3:3534855 G A 0.061822 4.0805e-06
3:3538096 T C 0.033941 -8.1377e-06
3:3540607 A G 0.296477 3.6850e-05
3:3542805 T C 1.561204 9.8164e-07
3:3544140 C A 0.022175 -2.2969e-06
3:3548182 T C 0.056956 -1.0173e-04
3:3549339 T C 0.120570 2.4847e-04
3:3551353 A G 1.631883 2.5140e-05
3:3553907 C T 0.162541 -1.0178e-04
3:3555312 A G 1.635635 4.6032e-05
3:3556152 C A 0.039264 -4.9109e-06
3:3556810 C T 1.422623 7.8025e-05
3:3558481 A G 0.278937 -2.6643e-05
3:3558555 T C 0.058092 2.8140e-05
3:3558771 T C 0.094705 -1.6401e-04
3:3558889 C A 0.824148 2.8811e-05
3:3559062 G T 0.051283 -4.5387e-05
3:3560143 A G 0.824453 -3.4463e-06
3:3561545 T C 1.756861 1.6034e-06
3:3561560 T C 0.109940 -1.3432e-04
3:3566057 C T 0.433178 -2.8671e-05
3:3570889 T C 0.072104 1.3757e-05
3:3571930 A G 0.530457 -4.6349e-05
3:3577140 T C 0.915218 -2.6176e-05
3:3577719 G A 0.369798 2.1923e-05
3:3580236 A G 0.074107 2.6370e-05
3:3582549 T C 1.640101 7.8090e-06
3:3585219 C T 0.286236 3.4303e-05
3:3589514 C T 0.546883 -1.6310e-05
3:3603470 G A 0.049374 -8.2125e-05
3:3603705 A G 0.686314 1.2558e-05
3:3608721 G C 0.032795 -2.6994e-05
3:3613962 A G 0.091968 -7.5886e-05
3:3614418 C T 0.380227 2.7532e-05
3:3614887 T C 0.385784 3.9582e-05
3:3615279 C T 0.115195 -3.6736e-05
3:3618032 A G 0.091335 -3.3336e-05
3:3619674 A C 0.045755 4.4909e-05
3:3620367 A C 0.079826 -7.5262e-06
3:3626844 A G 0.117905 9.7138e-06
3:3627205 G T 0.252364 7.2179e-06
3:3628055 T C 0.055846 -1.8337e-05
3:3628981 G A 0.410623 -4.8216e-05
3:3632600 A G 1.792249 2.2273e-05
3:3638659 T C 0.138749 4.1521e-04
3:3641411 T C 0.035908 6.1440e-05
3:3645614 C T 0.020692 2.6982e-05
3:3648628 A G 1.847917 2.3630e-06
3:3649245 A G 1.314468 -6.0292e-05
3:3650239 C A 0.148425 3.1366e-04
3:3654840 T G 0.066557 1.4309e-04
3:3655744 T G 0.123735 -5.7064e-06
3:3658840 G A 1.021192 1.0067e-04
3:3671405 T C 0.020192 -5.3110e-06
3:3673608 T C 0.226992 1.5966e-05
3:3676238 A G 0.032759 7.2376e-06
3:3677488 G A 0.091972 -4.9148e-05
3:3677762 C T 1.155381 -2.0055e-05
3:3678042 A G 0.020010 1.1430e-05
3:3686385 C T 0.062890 -9.8610e-05
3:3687827 A G 1.245648 6.1456e-05
3:3690221 G A 0.247414 8.9144e-06
3:3690604 T C 0.033678 -4.4766e-05
3:3690695 C G 0.134657 -1.3423e-05
3:3690897 C T 0.784885 -2.7981e-05
3:3691927 A G 0.047761 -7.6069e-05
3:3693326 C T 0.030874 7.6263e-05
3:3697366 C T 0.087872 -1.1421e-05
3:3698475 T G 0.062523 1.5821e-05
3:3699712 C A 0.269229 8.9340e-05
3:3699805 G A 0.172807 -5.5834e-05
3:3699874 C T 0.829394 1.0301e-04
3:3700392 A C 0.029137 -1.0458e-05
3:3700675 T C 0.802178 4.4368e-05
3:3700786 G A 0.264603 3.9862e-05
3:3704120 T C 0.451088 -8.1370e-05
3:3707094 T C 0.030328 1.6440e-04
3:3709304 C T 0.218861 -4.4477e-06
3:3712236 T C 0.214278 -3.1729e-06
3:3716264 C G 0.844373 1.0506e-07
3:3717193 C T 0.479031 6.2618e-05
3:3720034 A T 0.047781 3.7463e-05
3:3723840 T G 0.309765 -4.1611e-04
3:3723997 T C 0.784008 3.1702e-04
3:3725595 T G 0.253957 -3.2412e-04
3:3727574 A G 0.203054 -3.6817e-05
3:3728538 G A 0.858268 2.2031e-05
3:3733476 C T 0.037274 1.0465e-05
3:3737841 A G 0.392022 1.6778e-04
3:3738942 G A 0.044804 3.1331e-05
3:3741159 A G 0.091868 6.4514e-05
3:3741769 G C 0.042773 -5.6589e-05
3:3741831 G A 0.615612 1.1947e-04
3:3742077 G A 0.169896 -7.5293e-05
3:3747856 T C 0.105961 -6.5718e-05
3:3749436 G A 0.780772 3.7858e-05
3:3753093 A C 0.754163 4.8445e-06
3:3755509 A G 0.166715 -1.6243e-04
3:3756407 C G 0.135909 4.5511e-05
3:3757500 T C 0.060283 -2.6508e-06
3:3767179 T G 0.020873 1.1372e-04
3:3768202 A G 0.643224 -3.6958e-05
3:3768718 A G 0.202395 -3.4344e-05
3:3771455 G A 0.501368 6.7615e-06
3:3778406 G A 0.145471 -9.0413e-05
3:3785192 C A 0.336302 2.3010e-06
3:3788916 T C 1.377040 4.7227e-05
3:3788949 A G 0.032204 6.6728e-06
3:3797582 C T 0.350509 1.0468e-06
3:3799021 A G 0.102761 -2.6314e-05
3:3802476 C T 0.059397 2.0982e-04
3:3804555 A G 1.858076 -2.3594e-05
3:3807329 G A 0.086110 7.9009e-05
3:3809559 T C 1.219062 1.4214e-05
3:3815941 T C 0.089790 2.0707e-05
3:3819518 A G 0.117126 -6.8564e-05
3:3821162 C T 0.067009 1.3817e-05
3:3821951 A C 0.587049 -3.9220e-05
3:3829061 C A 0.022019 -1.5500e-05
3:3836523 C T 0.024100 4.0010e-05
3:3838266 T C 1.676418 3.4414e-05
3:3838388 A C 0.071468 -1.5032e-05
3:3840063 C A 1.974907 1.9001e-06
3:3840427 G C 0.197462 2.5529e-05
3:3840471 G A 1.829368 2.9127e-06
3:3842051 C A 1.699245 8.0745e-05
3:3842153 C T 0.123358 -1.5206e-05
3:3842877 T C 1.336610 -9.0821e-05
3:3843043 G A 0.059238 -2.6676e-05
3:3846133 A G 0.084484 -1.9894e-06
3:3846581 G A 0.077681 3.1933e-04
3:3847151 C A 0.068596 1.5468e-04
3:3849217 A G 1.486107 -1.8533e-04
3:3851198 A G 0.070757 -3.2310e-05
3:3851573 T C 0.422078 4.9639e-05
3:3855998 C T 0.250553 9.2667e-06
3:3858452 A G 0.044314 -8.4422e-06
3:3859051 C T 0.026024 -3.4630e-05
3:3859158 A G 0.056758 9.0165e-05
3:3861311 T C 0.041409 5.9947e-05
3:3863085 C T 0.189438 -9.6214e-05
3:3884459 T C 0.035100 2.4562e-05
3:3886721 A C 0.252893 3.9226e-05
3:3886784 T C 0.021357 1.3167e-04
3:3886919 T C 0.247011 4.8052e-05
3:3887093 G A 0.455629 2.1270e-05
3:3887171 T C 0.042954 -1.9671e-04
3:3887508 G C 0.084766 1.0649e-04
3:3887876 C T 1.460309 -7.7394e-07
3:3887972 T C 0.033704 1.0476e-04
3:3888653 T C 0.088119 -8.9741e-05
3:3891306 C T 0.252257 4.7263e-05
3:3893964 A C 0.025440 -4.6224e-05
3:3895396 T G 0.067807 -6.3052e-06
3:3896564 T C 0.040247 -5.0592e-05
3:3899791 T C 1.392567 -5.5833e-06
3:3904839 T C 0.065042 -2.2713e-05
3:3910933 A G 0.161944 1.3582e-06
3:3913563 A G 0.027550 -1.2074e-05
3:3914595 C A 0.026988 -4.2115e-05
3:3918983 T G 1.953109 1.7310e-05
3:3943771 G A 0.080806 6.7358e-05
3:3946245 C T 0.043123 -3.7471e-05
3:3947216 C T 1.683873 -4.5386e-06
3:3948770 T C 0.068583 8.6257e-05
3:3958380 G A 0.272591 1.9159e-05
3:3964023 T C 1.150629 -2.8818e-05
3:3966667 C G 0.064834 -2.1245e-05
3:3967749 G C 0.083659 1.0050e-05
3:3967889 C T 0.048767 3.8057e-04
3:3972940 C T 0.111952 1.5824e-05
3:3988738 A G 1.351424 3.3092e-05
3:3989670 G A 0.111209 8.0272e-06
3:4001605 T G 0.245840 1.5096e-06
3:4011128 C T 0.163170 -6.6835e-05
3:4012849 T C 1.258949 1.8946e-05
3:4015439 A G 0.312326 4.9316e-05
3:4017677 C G 0.040247 -8.1036e-05
3:4024446 G C 0.194109 -2.8032e-04
3:4025464 G A 0.595722 -2.8138e-05
3:4025573 C T 0.962680 -5.2961e-05
3:4027241 C T 0.102546 9.4368e-05
3:4028626 C T 0.460679 5.7142e-05
3:4034656 T C 0.120658 -4.1238e-05
3:4039723 T C 0.152028 -5.7793e-07
3:4046849 G A 0.261747 6.9287e-06
3:4049724 C T 1.460702 1.5398e-05
3:4053264 A G 0.044928 -2.5317e-05
3:4057558 A G 0.060842 -5.7669e-05
3:4062565 G A 0.230033 1.2079e-04
3:4062753 C A 0.822665 -2.3597e-05
3:4063676 A G 0.043801 4.0793e-05
3:4065069 A G 0.021727 1.5952e-06
3:4071151 C T 0.599091 -3.4643e-05
3:4074646 C A 0.060290 -7.9055e-05
3:4075176 A G 0.099424 7.9680e-05
3:4079154 C G 0.481553 1.5272e-05
3:4082665 A G 0.042451 -2.2167e-07
3:4083174 C T 0.083020 2.9225e-04
3:4083791 A C 0.070277 -2.3262e-04
3:4085308 T C 0.235035 4.0368e-06
3:4094375 A G 1.433925 -3.5591e-05
3:4103328 T C 0.031451 -9.2402e-05
3:4103926 A G 1.033860 -1.0180e-05
3:4107429 A C 1.889885 -4.4541e-05
3:4107929 A G 0.049160 5.2737e-05
3:4110632 A G 0.596939 7.4135e-06
3:4110799 A G 1.843749 7.6156e-06
3:4112774 A G 0.076937 8.6257e-05
3:4123438 T C 0.057570 -3.1729e-05
3:4137745 T C 0.046791 -3.2986e-05
3:4140670 T C 1.590259 2.2455e-05
3:4143366 A G 0.050290 4.6543e-05
3:4145538 A G 0.053295 1.4701e-05
3:4155336 A G 0.810136 -3.0142e-05
3:4156097 T C 0.066814 -1.2195e-05
3:4156426 C T 0.087785 -4.7280e-05
3:4159078 G A 1.498966 2.1242e-05
3:4159879 T C 0.051458 3.7542e-05
3:4182456 T G 0.045178 1.2559e-05
3:4184678 A G 0.032354 -5.7270e-05
3:4187283 A G 0.027573 -3.7663e-06
3:4199424 C A 0.864224 8.2270e-06
3:4204352 T C 0.186907 3.0581e-05
3:4208422 C T 1.490050 3.0027e-05
3:4209081 T G 0.043337 7.5076e-06
3:4212684 G A 0.147480 5.8794e-06
3:4222709 A G 1.369701 -4.4055e-06
3:4225451 A G 0.613528 -1.4093e-05
3:4230372 T C 1.710924 2.5684e-04
3:4235350 C T 0.089476 -1.8328e-05
3:4236919 A G 0.032419 -7.0041e-05
3:4250103 A G 0.059560 8.5010e-05
3:4250305 T C 0.067022 -2.1563e-05
3:4262535 T C 1.153602 8.9728e-06
3:4262948 T C 0.859267 2.0662e-05
3:4265626 T C 0.040491 2.4039e-05
3:4270209 T C 0.023029 -9.0243e-05
3:4274509 G A 0.053886 1.7205e-05
3:4276492 G A 0.052406 2.0847e-05
3:4277366 T C 1.209572 2.0701e-05
3:4283763 T C 0.295438 -7.9447e-06
3:4293785 C A 0.029757 -1.4443e-05
3:4304897 G A 0.910599 1.5452e-05
3:4305212 A G 0.041150 7.1274e-06
3:4316067 C T 0.060329 -3.6930e-05
3:4316116 G T 0.094081 -4.6212e-05
3:4317764 T G 0.889953 8.0814e-06
3:4319728 A G 0.236288 -8.9127e-06
3:4325025 C T 0.068167 2.4823e-04
3:4325300 C T 0.871118 3.5115e-05
3:4332294 T C 0.172732 2.8916e-05
3:4334128 C A 0.042714 -3.3270e-06
3:4344936 G T 0.075188 -6.1199e-05
3:4352981 C T 0.278411 -2.4601e-06
3:4354697 A G 0.272487 6.1699e-06
3:4360826 G T 0.809530 -1.3897e-05
3:4365415 C T 0.030887 9.6116e-07
3:4375888 C T 0.665921 3.3064e-05
3:4378771 T C 1.413463 7.6501e-06
3:4380552 A G 0.339071 -6.2969e-06
3:4382716 C T 0.117597 -6.2522e-06
3:4384894 A C 0.124731 -3.9075e-05
3:4396164 G T 1.929106 -1.2179e-04
3:4398825 C T 0.128561 -2.8196e-05
3:4404720 T C 1.077142 -2.9590e-05
3:4410619 C G 0.982230 -8.0548e-06
3:4413202 C T 1.548763 5.8820e-05
3:4413366 A G 0.102709 2.9277e-05
3:4413386 T C 0.045729 8.6759e-05
3:4417689 A G 0.066428 -5.8015e-05
3:4419716 T C 1.184365 -3.8599e-05
3:4420255 G T 0.433584 -3.3530e-05
3:4431085 C T 0.334945 -1.0590e-04
3:4431283 A G 0.020510 4.6412e-05
3:4431647 A G 0.066246 -5.1253e-05
3:4434409 C T 0.068826 -3.1005e-05
3:4436403 A C 0.072043 1.1889e-04
3:4436714 A G 0.107035 -2.1906e-05
3:4437358 C T 0.871510 -1.5209e-04
3:4439297 A G 0.032149 4.5975e-05
3:4439905 A G 0.022539 -1.7896e-04
3:4443339 C T 0.031088 3.0638e-05
3:4452737 A G 1.380204 -7.8619e-05
3:4462544 T C 0.666294 -3.3858e-05
3:4467888 G T 0.035044 -4.3429e-05
3:4468080 T C 0.816417 3.1929e-06
3:4469429 G A 0.047268 3.0648e-05
3:4473239 T C 0.702796 4.7721e-05
3:4488299 A T 0.036537 5.6830e-05
3:4489562 C T 0.050134 5.0653e-05
3:4490513 A G 0.791542 -1.8059e-04
3:4491893 G A 0.150726 -1.2066e-04
3:4493107 G T 0.628368 -3.5154e-05
3:4503353 G A 0.035401 -4.8750e-05
3:4508742 T C 0.623415 -3.2937e-05
3:4511307 A G 0.077872 7.8779e-05
3:4512600 C T 0.068800 5.5037e-06
3:4513582 A G 0.138899 -3.3718e-04
3:4515191 T G 0.219504 -3.9130e-04
3:4516540 T C 0.797166 -3.0379e-04
3:4518662 C G 0.139434 -3.5478e-04
3:4521221 T C 0.030630 -1.2649e-04
3:4524465 C T 0.064513 -4.4123e-05
3:4533158 T C 0.785096 -2.9743e-04
3:4533271 C T 0.083643 2.0836e-05
3:4535430 A G 0.105867 -1.7233e-05
3:4543076 G T 0.054766 -3.7323e-05
3:4555399 G A 0.073692 1.8208e-05
3:4564823 G A 0.187108 -5.3149e-05
3:4564872 G T 0.210922 -9.6871e-06
3:4565456 G A 0.529775 -2.2021e-05
3:4571132 C T 0.042500 -8.9415e-05
3:4571671 G T 0.524734 -5.2883e-07
3:4572755 C T 0.041844 1.1740e-05
3:4573043 C A 0.596641 3.8034e-05
3:4573754 A G 0.251494 9.0242e-05
3:4574513 G A 0.088106 2.2777e-05
3:4578306 C T 0.718337 6.6391e-05
3:4582680 A C 0.236739 -1.0873e-05
3:4584044 T C 1.791055 2.6680e-05
3:4585549 A G 1.057985 1.5321e-06
3:4588013 T C 0.205414 -3.2548e-05
3:4589507 A G 0.101073 3.2829e-06
3:4593600 G A 0.063175 -3.9021e-07
3:4597614 A G 0.136523 -5.4537e-05
3:4598635 A G 0.046294 2.4854e-05
3:4599455 C G 0.953141 3.2075e-05
3:4600189 A G 0.085302 -1.9530e-05
3:4606962 A G 0.214687 1.5824e-05
3:4607085 A G 1.411308 2.5781e-05
3:4607231 G A 1.621896 4.8159e-05
3:4608360 G A 0.296493 1.6209e-05
3:4608523 C T 0.038384 -3.4361e-05
3:4609154 A G 0.833071 -3.3601e-05
3:4609175 G C 0.726084 -3.3235e-06
3:4609210 T C 0.069456 -8.6042e-05
3:4609648 C A 1.267294 4.4767e-05
3:4614184 G A 0.757594 -7.3436e-05
3:4618308 A G 0.025658 9.2908e-06
3:4624521 G C 0.225161 -1.9831e-06
3:4625632 T C 0.057635 -4.2358e-05
3:4625844 A G 0.074944 -4.8166e-05
3:4626197 A G 1.436216 3.9985e-05
3:4628541 T C 0.163703 8.8653e-06
3:4629508 G T 0.132774 -1.7526e-05
3:4630655 T C 0.037518 1.4641e-05
3:4632064 A G 1.638881 3.9910e-05
3:4633393 G A 0.055480 4.5574e-06
3:4633478 G T 0.214210 -6.6681e-05
3:4633492 A C 1.915055 -3.0603e-05
3:4637939 T C 0.724351 5.5552e-06
3:4638640 A C 1.915542 -3.9011e-05
3:4642318 C A 0.021289 -4.3784e-05
3:4643741 C T 0.035427 -2.3636e-06
3:4647026 A C 1.336289 5.8736e-05
3:4648235 A G 0.687811 5.3368e-06
3:4650285 A G 0.119771 9.2003e-05
3:4651206 C T 0.100190 1.9130e-06
3:4652778 G T 0.281845 -4.0312e-05
3:4655989 A G 0.176124 -3.6388e-05
3:4656020 A G 0.046788 1.5845e-05
3:4660168 G C 0.109784 4.3079e-05
3:4662497 A G 1.404304 8.1327e-07
3:4663467 A G 0.184904 -1.6814e-04
3:4664754 C T 0.206170 -1.9921e-05
3:4665565 G A 1.090638 6.0688e-05
3:4669222 A G 0.078171 5.3495e-05
3:4673933 G A 0.058544 8.8061e-06
3:4682229 A G 1.759649 -1.9876e-04
3:4686814 T C 0.306415 2.8709e-05
3:4692938 A C 1.690203 6.5082e-05
3:4696646 C T 0.838582 -2.5893e-05
3:4697203 A G 0.036057 4.9459e-05
3:4697482 G A 1.168750 2.6283e-05
3:4697749 G C 0.630533 -6.4060e-06
3:4697927 G A 0.533673 3.9830e-05
3:4698109 A C 1.412077 1.0063e-05
3:4698617 G A 0.028864 3.0121e-05
3:4701429 G A 0.028592 -5.3335e-05
3:4703547 C T 0.588604 -1.4003e-05
3:4712234 A G 1.192775 -1.1359e-05
3:4712413 A G 1.359078 -1.3460e-05
3:4713093 G A 1.346487 -3.5582e-05
3:4714920 G A 0.027083 -6.2264e-05
3:4716672 C T 0.309891 -2.9966e-05
3:4720566 G T 0.323176 -7.9788e-07
3:4721347 A G 0.086736 1.5668e-04
3:4722070 T C 0.059138 5.0795e-05
3:4722593 G T 0.310833 2.6419e-05
3:4725555 C G 0.071037 -7.8802e-05
3:4725669 T C 0.047748 -9.4287e-06
3:4726273 T C 0.025891 -2.8143e-05
3:4736624 A G 1.176579 2.0618e-05
3:4742896 G A 0.819994 5.4442e-05
3:4743339 T C 0.108343 -5.2732e-04
3:4748931 G T 0.087518 1.5496e-04
3:4751252 A G 1.587458 -2.2050e-05
3:4755685 G C 0.021932 -1.5798e-06
3:4761995 A G 0.022516 1.2273e-05
3:4776094 T C 0.328201 -4.2116e-05
3:4777544 C T 1.116451 8.9763e-06
3:4779819 G A 0.425051 -7.3581e-07
3:4780539 T G 0.050527 3.3384e-05
3:4782586 T C 0.033204 1.3996e-05
3:4783702 A G 0.561122 1.1518e-04
3:4786040 G A 0.772895 -2.4247e-05
3:4791679 G A 0.046064 -1.3332e-04
3:4793006 G T 0.038644 -1.0698e-05
3:4793145 G A 0.038287 2.1002e-07
3:4793470 G C 0.082617 -1.3039e-04
3:4793982 C G 1.879235 2.7315e-05
3:4794677 G A 1.114922 7.8326e-05
3:4796205 C T 0.097467 2.6308e-05
3:4801595 A G 1.347046 2.2858e-05
3:4805286 C A 1.484896 -1.6508e-05
3:4807357 C T 0.731609 3.0186e-06
3:4809174 G A 0.392996 7.5415e-06
3:4809618 G A 0.156069 -1.9453e-05
3:4816239 C T 0.408546 4.3513e-06
3:4821374 A G 0.101443 -2.3753e-05
3:4821604 G A 0.329749 1.3806e-05
3:4821862 G A 0.083130 -6.3234e-05
3:4822403 A G 0.043883 -1.3191e-04
3:4822536 C A 0.058008 -6.5607e-05
3:4824131 C T 1.946101 3.3449e-04
3:4829732 G A 0.650468 -4.1082e-05
3:4830514 T C 0.077116 2.4159e-05
3:4831059 A G 0.312118 2.5949e-05
3:4833579 A G 0.025914 -3.6012e-05
3:4835747 A G 0.049176 -2.4237e-05
3:4838209 T C 1.291079 -1.3801e-05
3:4841384 G A 0.080261 -9.8913e-06
3:4841657 A G 1.708691 -3.2578e-05
3:4848929 A G 0.127311 2.5057e-06
3:4849189 A C 0.020182 -4.8870e-05
3:4852017 G C 0.639868 1.2885e-05
3:4860456 T C 0.057703 -1.0451e-05
3:4861853 C A 1.877018 -4.0553e-05
3:4862336 C A 0.707600 -8.8125e-05
3:4866320 G T 0.435651 -7.9253e-05
3:4866752 T C 1.240660 2.6032e-05
3:4869590 G A 0.405119 4.7888e-04
3:4871598 T G 1.053363 -8.0943e-05
3:4873987 A G 0.632714 -1.9768e-05
3:4874791 G A 0.182191 4.8981e-05
3:4874976 A G 0.151927 -1.1616e-05
3:4875224 T C 0.034272 -6.9292e-05
3:4876115 T G 0.679135 1.1695e-05
3:4876661 G T 1.016083 -9.9674e-07
3:4876672 A G 0.313689 2.7006e-05
3:4876884 G A 0.038053 9.7913e-05
3:4877348 G A 1.398137 -1.5109e-04
3:4878166 G A 1.975138 -2.4252e-05
3:4878335 C T 1.663652 5.1636e-05
3:4882700 C T 1.048180 -3.3843e-05
3:4888686 T C 0.072422 -9.3988e-05
3:4898025 T C 1.841471 -3.3323e-05
3:4903876 A G 0.038040 -5.7611e-06
3:4904260 C T 0.058988 1.1490e-05
3:4905105 G A 1.345186 5.8119e-05
3:4905135 G A 1.191051 2.6013e-05
3:4905654 T C 0.063357 -4.7224e-05
3:4909440 C T 0.219517 1.4390e-05
3:4917831 G A 0.044113 1.6623e-05
3:4918749 T G 0.020838 5.5425e-05
3:4920165 A C 0.065373 2.1334e-05
3:4922720 C T 1.511982 2.3077e-05
3:4926448 C T 0.140450 3.0122e-05
3:4927281 C T 1.295292 -9.1729e-06
3:4928098 T G 1.696821 6.6161e-05
3:4930215 A G 1.132449 1.2798e-05
3:4932260 C A 0.411013 6.7855e-05
3:4936497 C T 0.089940 -3.1317e-05
3:4946359 C G 0.053578 8.2286e-06
3:4948885 A G 0.898898 -6.4250e-05
3:4949691 G C 0.533141 -4.0884e-05
3:4955735 G A 0.552148 1.4897e-05
3:4973204 C T 1.710278 -7.4432e-05
3:4978893 C T 0.174469 1.7659e-04
3:4980197 A C 0.074029 1.5062e-05
3:4980491 T C 0.021211 -3.1050e-06
3:4982356 C T 0.926120 9.5476e-06
3:4985273 A G 0.065814 2.4804e-05
3:4986938 C A 0.052221 3.8425e-05
3:4990554 G C 0.022675 4.5634e-06
3:4991139 C T 0.893461 4.9192e-05
3:4991493 C T 0.113540 -9.5597e-05
3:4992604 A G 0.051828 3.8179e-05
3:4994168 G A 0.803726 -3.3326e-06
3:5000010 G A 1.623149 -2.3217e-05
3:5013876 C T 1.661809 -8.9749e-06
3:5015894 C T 0.273383 6.5582e-05
3:5016106 C T 0.171652 -1.1218e-05
3:5019764 C T 1.663276 3.1666e-06
3:5022323 A C 0.064373 3.7127e-05
3:5022961 C A 0.454723 4.2346e-05
3:5025654 A G 0.231536 1.2043e-04
3:5027015 A G 0.105786 -5.4371e-05
3:5027714 T C 0.364268 -2.5224e-05
3:5030961 T C 1.545932 -4.0177e-05
3:5032236 G A 1.098801 -6.9038e-05
3:5035285 A C 1.379383 -2.7458e-05
3:5037635 C T 1.042351 -6.9862e-05
3:5041215 G A 1.718853 -3.4280e-05
3:5041991 A C 0.083896 1.3037e-04
3:5046428 A C 0.042740 -1.0131e-05
3:5047271 A G 0.124819 -6.2571e-05
3:5051528 A G 0.066901 4.6107e-05
3:5051721 A G 1.655859 8.0530e-06
3:5055215 G A 0.194761 -6.4773e-06
3:5059576 C T 1.680511 -1.3685e-04
3:5060122 C T 0.204382 1.0975e-05
3:5061317 A C 0.126711 3.2070e-06
3:5062073 A G 0.230646 -2.6724e-05
3:5062609 G A 0.973940 -5.3513e-05
3:5063940 A C 0.285250 5.4103e-05
3:5066694 G A 0.203723 -4.3532e-05
3:5067817 T G 0.223821 -3.2530e-05
3:5069843 G A 0.652844 -3.2091e-05
3:5071299 A G 0.230549 5.2322e-05
3:5076958 C G 0.703689 -4.9339e-05
3:5077330 G A 0.443857 6.0048e-05
3:5082249 G A 0.032763 2.9511e-05
3:5082955 T C 0.871906 -7.3718e-06
3:5085835 A G 0.411078 2.8861e-05
3:5087817 A C 0.045671 -8.8547e-06
3:5091484 A G 0.073192 8.4690e-05
3:5091700 A G 0.049796 6.3609e-06
3:5096369 C T 0.043435 -1.3533e-04
3:5097021 G T 1.014830 8.8206e-06
3:5097993 T C 0.609977 -1.0434e-05
3:5103086 A G 0.068287 1.0176e-05
3:5103712 A G 0.669969 4.5174e-05
3:5105861 G T 0.044493 1.6199e-04
3:5107325 C T 0.253253 9.2753e-05
3:5108726 G A 0.233688 4.0162e-05
3:5110923 C T 0.266918 -2.2821e-05
3:5111551 A G 0.717347 -1.3263e-06
3:5113280 A C 0.047307 -2.8257e-05
3:5114680 A G 1.322715 4.0608e-05
3:5114841 G A 0.329061 9.0776e-05
3:5116122 C T 0.912796 -1.6189e-05
3:5116492 A G 0.122449 4.3540e-05
3:5118559 T A 0.238667 8.0109e-05
3:5121078 C T 0.763044 8.3627e-06
3:5123193 T C 1.291816 3.9125e-05
3:5123465 G C 0.252672 5.2701e-05
3:5130007 C T 0.715821 3.8564e-06
3:5130675 T C 0.604086 -9.2741e-06
3:5132904 C G 1.545961 -4.9639e-08
3:5136564 T C 0.711978 -4.1876e-05
3:5141442 G A 1.128003 -3.2227e-05
3:5144230 T C 0.735844 2.7504e-06
3:5145586 A G 0.968227 -6.2207e-05
3:5149062 T C 0.635109 1.6565e-05
3:5152193 G T 1.665184 -2.9172e-05
3:5153999 G A 0.118937 6.1135e-05
3:5157649 T C 0.060390 -1.4320e-04
3:5158239 G T 1.940921 6.1003e-05
3:5158324 G C 0.058845 -3.2999e-06
3:5164976 A G 0.051500 -6.8913e-05
3:5165191 G T 0.040484 -1.3374e-05
3:5168662 A G 0.060845 -1.7335e-05
3:5170047 G A 0.076794 -6.6997e-06
3:5188246 C T 0.561346 -4.5794e-05
3:5193861 G A 0.031636 8.4059e-06
3:5199198 A G 0.564352 -6.5152e-05
3:5207526 G T 0.021912 -7.1591e-05
3:5213822 G T 0.024298 3.6837e-06
3:5214920 A G 0.044035 1.1423e-04
3:5215605 C T 0.094526 6.6426e-05
3:5218638 G A 0.281890 1.5886e-05
3:5225763 A G 0.034687 2.3182e-05
3:5227310 T G 0.071257 2.3055e-07
3:5227522 A G 0.066389 6.3374e-05
3:5230697 T C 0.025541 3.5451e-05
3:5231106 G C 0.048183 3.5727e-05
3:5232074 C A 1.738383 1.9091e-04
3:5241309 A C 1.950506 1.1048e-04
3:5255494 T C 0.045239 5.5763e-05
3:5256395 C G 0.020932 -6.6495e-06
3:5256856 A G 1.941619 3.0919e-05
3:5257030 T G 0.077736 -3.6300e-05
3:5258431 A G 1.583099 -3.4771e-05
3:5260299 A G 1.128668 1.7864e-05
3:5263363 G A 0.246466 -2.1444e-04
3:5263847 T C 1.939970 -2.4842e-06
3:5264569 T C 0.089917 -2.7361e-04
3:5267251 A G 1.207666 -3.7025e-05
3:5269055 T C 0.083955 -1.7339e-04
3:5270312 G A 0.455476 -5.3429e-06
3:5270487 T C 0.021669 7.9212e-06
3:5270624 T C 0.462289 -7.1119e-05
3:5272484 T C 0.055616 1.8834e-05
3:5274305 G A 0.243707 -7.1126e-05
3:5275413 A G 1.292618 4.1478e-05
3:5277099 G C 1.611295 -3.4260e-05
3:5277624 G C 0.145913 -2.1672e-05
3:5280287 T C 0.127302 -8.8586e-06
3:5287334 G A 0.041912 -1.6562e-05
3:5289576 T C 0.048449 2.9700e-05
3:5290450 C T 1.814564 -1.2572e-06
3:5295701 T C 0.097165 2.4853e-05
3:5300281 C T 0.081712 -8.4283e-06
3:5302341 T G 1.552307 -3.2674e-05
3:5303014 T G 1.915757 1.1430e-05
3:5303158 T G 1.795414 -5.1203e-05
3:5303190 G A 0.065327 1.8142e-05
3:5305472 T C 0.067515 3.5012e-05
3:5305642 T C 0.054318 -3.0651e-05
3:5305910 C T 0.337490 -2.9332e-06
3:5306118 G C 0.052393 7.9082e-07
3:5307071 G A 1.971061 -3.7676e-05
3:5308153 G A 1.900537 -2.7670e-05
3:5310024 G A 0.318421 -3.7108e-06
3:5312323 A G 1.435898 -2.7490e-05
3:5315372 T C 0.138694 7.9031e-05
3:5317630 C T 0.040997 -4.2320e-05
3:5319321 A G 0.041744 -1.4146e-05
3:5319571 T C 0.033759 -5.6150e-05
3:5326646 A C 0.133452 -2.4774e-05
3:5328275 C T 1.314085 -1.5479e-05
3:5330821 T C 0.050322 8.4609e-05
3:5335102 A G 0.067112 7.6781e-06
3:5337049 T C 0.228452 2.7204e-05
3:5338581 C T 0.204820 -3.7614e-05
3:5344751 A C 0.278651 5.2618e-05
3:5346741 T C 0.059238 3.9701e-05
3:5353525 A G 1.024953 -4.4490e-05
3:5357077 A G 0.050819 9.7584e-06
3:5357532 A C 1.773502 -2.6248e-05
3:5359506 C T 1.500897 -1.5519e-05
3:5359674 G A 1.936536 -1.3060e-05
3:5369887 T C 0.611831 4.3136e-05
3:5371739 T C 0.419043 6.2695e-05
3:5372433 T C 0.720654 3.0100e-05
3:5373391 C T 1.667791 1.7702e-06
3:5374404 G A 1.512060 -1.8027e-05
3:5375206 T G 1.406810 -5.1707e-05
3:5375733 G A 0.052390 -6.9270e-05
3:5376325 C A 1.652442 -3.9254e-05
3:5377316 T C 0.320521 2.0507e-05
3:5380959 T C 0.205063 -2.5231e-05
3:5382119 C T 0.129265 -2.1453e-05
3:5386409 A G 1.346643 -3.6979e-05
3:5388668 C T 1.157202 -1.0308e-05
3:5397153 G T 0.171353 1.5418e-04
3:5399374 G A 0.097493 -3.8851e-05
3:5403162 A G 0.035437 -6.4207e-05
3:5404904 C T 1.862059 -5.1180e-05
3:5408302 C A 0.204976 -7.3070e-05
3:5420067 C A 0.154219 4.5511e-05
3:5427525 G T 0.125228 4.4216e-05
3:5427679 G A 0.165283 4.5594e-05
3:5430889 G A 0.092420 -1.6887e-05
3:5432325 T C 0.049939 -3.9728e-06
3:5432511 A C 0.385582 1.2701e-05
3:5432939 T C 0.055752 -2.4324e-05
3:5434345 A G 0.436868 -1.4303e-05
3:5435362 C T 0.209150 -3.6512e-05
3:5436583 G T 0.385826 -1.7586e-05
3:5446187 T C 0.454110 5.1916e-05
3:5450470 G A 1.430990 3.0424e-05
3:5450686 T C 0.227978 -6.6673e-05
3:5461226 C T 1.021802 2.4000e-05
3:5461472 A G 0.023058 2.1675e-05
3:5462347 A G 0.284652 -9.3151e-07
3:5467595 A G 0.032432 2.9316e-06
3:5470065 T C 0.030361 2.9329e-05
3:5471390 C T 0.034535 -3.2242e-07
3:5476175 A G 0.370863 5.2360e-05
3:5479223 G A 0.063240 -5.1638e-05
3:5479232 G A 0.515214 5.7423e-05
3:5485975 A G 0.232811 -3.9915e-05
3:5489517 C T 0.178367 -1.2485e-04
3:5491355 C G 0.036190 -6.8430e-06
3:5492960 G A 0.939606 -1.2327e-05
3:5493389 A C 0.171973 -1.1597e-04
3:5495723 T C 0.586598 -4.4520e-05
3:5497021 C T 1.376520 -6.2381e-05
3:5497476 A G 0.935744 4.6034e-05
3:5497558 T G 0.585881 1.0587e-07
3:5499513 C T 0.642769 -1.0853e-05
3:5508341 C T 0.274750 -1.9109e-05
3:5514280 A G 0.572440 2.4208e-06
3:5515770 G A 0.702874 -1.5497e-05
3:5515986 G T 0.242007 4.3885e-06
3:5516124 G A 0.119849 -1.3466e-05
3:5516701 T C 0.027076 3.3851e-05
3:5518710 C T 0.555007 -2.2205e-06
3:5519485 T C 0.038693 8.0922e-05
3:5521519 C T 0.036706 -1.2093e-05
3:5523687 A G 0.194349 -3.9660e-05
3:5525732 A G 0.359496 2.7043e-05
3:5526884 T C 0.673721 3.5297e-05
3:5528484 C T 0.031062 -3.9439e-05
3:5528618 G T 0.759272 3.5563e-05
3:5532516 A G 0.246979 -1.3745e-05
3:5540618 C G 0.750902 2.5219e-05
3:5541436 G A 0.184424 8.2594e-05
3:5541735 A G 0.982509 -1.2068e-05
3:5543950 G T 1.091293 -1.7826e-05
3:5547621 G A 0.117334 1.2720e-05
3:5547833 A C 1.364956 2.2768e-05
3:5551730 A G 0.089180 -4.1159e-05
3:5559492 C T 0.116526 5.1798e-05
3:5561928 G C 0.088080 -3.1776e-05
3:5562319 A G 1.430377 2.8011e-05
3:5562705 T A 0.022513 -7.2061e-05
3:5576500 G A 0.330229 3.3861e-05
3:5579263 T C 0.095519 -3.4407e-05
3:5580307 A G 0.028770 -7.2271e-06
3:5585945 G A 0.059936 -2.1261e-05
3:5587021 G A 0.020766 7.8007e-05
3:5589651 A G 0.145098 4.1678e-05
3:5589870 A C 0.273211 9.1881e-06
3:5594216 G C 0.084591 4.3794e-05
3:5598334 C T 0.031536 2.5990e-05
3:5602386 C T 0.102007 3.2227e-06
3:5603655 A G 0.109619 5.7954e-06
3:5606434 G A 1.619302 2.8805e-05
3:5607165 G A 0.096967 -1.8629e-05
3:5609488 T C 1.389672 5.1300e-06
3:5609942 A C 0.041529 -3.9820e-06
3:5610859 C T 0.128395 -1.9801e-05
3:5613996 A G 0.030351 -1.5413e-05
3:5615479 A G 0.071618 4.9037e-05
3:5615927 A G 0.146896 6.6022e-06
3:5618181 G C 0.191136 1.0607e-05
3:5621187 T C 0.042893 -1.6641e-05
3:5622923 G A 1.321768 -2.0573e-05
3:5623128 A G 0.031743 6.0709e-05
3:5625761 A G 0.988117 -3.3289e-05
3:5626824 G C 0.096902 1.3331e-05
3:5631528 A G 1.173606 2.8461e-05
3:5632391 T C 0.023924 -5.9724e-05
3:5639540 G A 0.159438 1.4818e-04
3:5641749 T C 0.077794 1.9245e-05
3:5642106 G A 1.307016 -8.3210e-06
3:5643647 G C 0.121469 -8.4577e-06
3:5648528 C T 0.046239 -2.2713e-05
3:5652443 C T 0.024710 -1.2562e-05
3:5654276 T C 0.099508 5.0551e-05
3:5663942 A G 0.075928 2.4132e-05
3:5669423 A G 0.067281 8.7936e-06
3:5671980 A G 1.307934 -2.9616e-05
3:5678469 A G 0.053159 5.3202e-05
3:5684124 T C 0.057326 3.0593e-05
3:5684188 G A 0.082507 -9.0389e-05
3:5686704 A C 1.289479 8.1001e-06
3:5689828 T C 0.041325 -8.2160e-06
3:5694269 T G 0.025723 -3.1963e-05
3:5694674 T C 0.250923 3.5549e-05
3:5701689 G A 0.045931 -1.1502e-05
3:5704914 C T 0.807316 4.1190e-05
3:5706691 A C 0.157909 5.0940e-06
3:5711860 G A 0.787345 2.3059e-05
3:5715205 T C 0.646800 4.1510e-05
3:5716630 C A 0.126640 6.3469e-05
3:5720827 G T 1.942174 -1.1097e-04
3:5721736 A G 1.936510 -1.3946e-04
3:5723232 A G 0.051315 6.4465e-05
3:5724208 C A 0.031120 8.6806e-05
3:5724531 A G 0.930865 1.3305e-04
3:5727177 C T 0.329600 -2.0075e-05
3:5731496 T C 0.470702 -8.0462e-05
3:5733875 T C 0.299135 1.5382e-05
3:5744556 T C 0.020805 1.7578e-05
3:5748166 G A 0.201915 -5.9188e-05
3:5753558 A G 0.088911 -1.3277e-04
3:5754763 T G 0.041179 4.5058e-05
3:5755612 G A 0.064532 -7.9222e-05
3:5757347 G A 0.135783 3.8655e-05
3:5762040 C T 0.679930 -2.2138e-05
3:5762656 T C 0.764319 -5.1512e-05
3:5774983 C G 0.985741 1.0911e-04
3:5778483 T C 0.080835 -1.3183e-05
3:5779007 T C 0.032230 9.6607e-06
3:5784455 A G 0.029549 -2.5432e-05
3:5791509 G A 0.406423 -4.4137e-05
3:5792082 C T 0.306944 8.8415e-05
3:5792421 A G 0.076522 7.7187e-06
3:5792902 T G 0.034957 5.1222e-05
3:5798382 G A 0.066674 3.3691e-05
3:5798633 T G 0.801652 -1.2468e-04
3:5798736 G A 0.269813 -1.2374e-04
3:5799006 A C 0.034246 5.0667e-07
3:5799685 C A 0.796806 5.6840e-06
3:5800589 G A 0.056778 1.0072e-04
3:5801098 T G 0.029523 2.9579e-05
3:5804710 T C 0.600785 -1.2860e-05
3:5805460 C T 0.194544 -4.9250e-06
3:5805699 T C 0.045450 -4.7952e-06
3:5806557 G A 0.036148 -1.3603e-05
3:5807685 C A 1.347344 2.3053e-05
3:5808252 A G 0.064896 -1.4246e-05
3:5809540 C A 0.042610 6.1805e-05
3:5812979 A G 1.257813 1.0742e-05
3:5813749 A G 0.060176 -8.5794e-05
3:5818229 C T 1.031049 1.9535e-05
3:5819731 A G 0.100849 -8.1505e-05
3:5820451 G A 0.056502 -4.7659e-05
3:5823044 G A 1.968893 -1.9168e-05
3:5824913 G C 0.191486 -2.7281e-05
3:5826383 T G 1.656126 -4.6221e-05
3:5826606 C T 0.163657 -1.8645e-05
3:5826871 C T 0.939821 1.0777e-05
3:5828574 A C 0.436761 -1.4344e-05
3:5831752 T C 0.061997 -4.4818e-05
3:5832098 G A 0.845976 8.7025e-07
3:5832172 G A 0.051004 4.0125e-05
3:5832260 C T 0.460072 -3.3614e-05
3:5832504 A G 0.413022 -2.6776e-05
3:5836340 G C 0.114065 -5.0569e-05
3:5838500 G A 0.284743 1.2546e-04
3:5861205 T G 1.734530 1.2020e-05
3:5861745 A G 0.142527 4.5563e-06
3:5862244 A C 0.523053 -4.6895e-06
3:5864189 A G 0.054688 -3.5227e-05
3:5865268 T C 0.053487 8.8070e-05
3:5867398 T G 0.045265 1.2771e-05
3:5868617 G A 0.041737 1.0873e-05
3:5884371 C G 0.073227 -2.9657e-05
3:5887636 T G 0.209224 -4.7892e-05
3:5890820 G T 0.461601 4.9764e-05
3:5892059 G T 0.294464 -4.6270e-05
3:5895027 T C 0.220455 1.9828e-05
3:5897751 T G 0.144602 -4.5555e-05
3:5899117 T C 0.033198 8.4209e-05
3:5900559 G A 0.021912 7.6736e-06
3:5909499 A G 0.046635 -3.0357e-05
3:5912019 G A 0.970318 -4.3574e-05
3:5915107 G T 0.036658 -6.7531e-05
3:5921051 C T 0.102702 2.8235e-05
3:5921982 G A 0.046145 -4.5145e-05
3:5922890 A G 0.027599 -7.3008e-05
3:5926255 A C 0.100008 -3.8300e-06
3:5927944 G A 0.970249 3.6025e-06
3:5932363 T C 0.038968 5.5946e-05
3:5933083 G A 1.602892 -4.8298e-05
3:5936056 C T 0.328055 -1.4823e-05
3:5938105 T C 0.036508 -9.1494e-05
3:5941986 T C 0.406407 -2.8919e-05
3:5943069 C G 0.094925 2.1313e-05
3:5956093 A G 0.976267 2.1921e-06
3:5963354 C T 0.116805 2.6920e-05
3:5967049 C T 0.041987 -4.3898e-06
3:5971347 T G 0.036008 5.0276e-05
3:5972470 G A 0.945377 -1.1128e-05
3:5991253 T C 0.046995 3.8419e-05
3:6005044 G A 0.488680 3.1839e-05
3:6017400 G A 0.301053 -9.4018e-05
3:6017612 G A 0.142336 4.7647e-06
3:6020419 G A 0.528084 1.0521e-05
3:6021465 A G 0.052734 -2.8862e-06
3:6028819 G A 0.549421 -2.7174e-05
3:6032360 C T 1.255259 3.3731e-05
3:6032619 T C 0.058774 1.7437e-05
3:6045937 A G 0.067349 -1.5928e-05
3:6046490 C G 0.208325 -7.5960e-05
3:6049256 A G 0.068333 -7.1233e-05
3:6060812 G A 1.112543 2.4745e-05
3:6061539 A G 0.037222 1.6375e-05
3:6064729 G A 0.325740 4.8130e-05
3:6066412 C T 0.232685 1.3796e-04
3:6080631 A G 0.925039 -1.9908e-05
3:6086344 C T 0.064162 -5.7597e-05
3:6088749 G T 0.351512 2.0498e-05
3:6094918 T C 0.968072 -1.8298e-05
3:6095643 A C 1.453019 9.0213e-07
3:6097440 C T 0.271212 6.6966e-06
3:6099472 T C 0.337380 -3.9507e-05
3:6101724 C G 0.482757 8.2064e-06
3:6101835 T C 0.047411 9.5917e-05
3:6102072 T C 0.037897 -2.4476e-05
3:6104780 T C 0.627125 3.9635e-05
3:6105478 T G 0.068067 -3.3140e-05
3:6105666 A C 1.438112 -2.9229e-05
3:6106251 G A 1.669741 1.3853e-05
3:6107131 G A 1.857460 -8.7711e-05
3:6109505 C T 0.039102 -4.9856e-05
3:6112739 C T 1.431481 7.1450e-08
3:6114930 G A 0.226852 1.0983e-04
3:6120069 A G 1.241276 2.5612e-05
3:6121074 C T 0.246554 2.4170e-05
3:6124297 C A 0.054331 1.8943e-04
3:6126646 A G 0.035210 3.5344e-05
3:6130194 G A 0.180860 -1.8136e-04
3:6132035 A G 0.176627 -7.4364e-06
3:6132919 A G 0.038586 1.5744e-04
3:6133288 G A 0.097795 -4.6131e-06
3:6134836 C T 1.574745 -3.8688e-05
3:6135576 G A 0.031919 -9.5432e-06
3:6137075 A G 0.030237 2.2397e-06
3:6137223 C T 0.077356 2.3316e-05
3:6138104 C T 0.201704 2.6765e-05
3:6138394 C T 1.186209 -2.2026e-05
3:6141469 C G 0.273331 -3.3508e-05
3:6144472 T C 0.062192 -4.9513e-05
3:6145045 G A 0.541167 -1.7593e-05
3:6145869 T G 0.352154 -7.0280e-05
3:6148891 G A 0.121041 4.4741e-07
3:6149325 G A 0.028108 4.9958e-05
3:6153272 T C 0.282585 2.0021e-05
3:6156630 A G 0.114465 5.8988e-05
3:6159748 G A 0.138104 -1.4621e-04
3:6163220 G T 0.091920 -1.7341e-05
3:6165750 C A 0.315237 -1.5842e-06
3:6171571 C T 0.107356 -3.3521e-05
3:6179816 G A 0.485847 -7.2911e-08
3:6180589 G C 0.107214 -7.3422e-05
3:6183469 G A 0.345176 -3.7130e-05
3:6185269 G A 0.133267 1.0992e-04
3:6185894 G T 0.102933 2.7906e-05
3:6191030 T C 0.078732 -9.7370e-06
3:6191078 A G 0.145192 -6.2973e-05
3:6193812 A C 0.447638 -3.0600e-06
3:6194027 G A 0.280436 -2.4977e-05
3:6194071 G A 1.036774 -5.6968e-06
3:6194114 T C 0.053617 -4.7600e-05
3:6194595 C A 0.039705 8.7462e-06
3:6202500 C T 1.022629 1.8727e-05
3:6207946 T C 0.057346 -9.2318e-06
3:6212756 A C 0.371486 2.3135e-05
3:6213499 G T 0.588692 2.8690e-05
3:6213788 G T 0.025963 -4.6265e-05
3:6214015 A G 0.272205 4.1116e-05
3:6219615 C T 0.957805 3.8463e-05
3:6224872 G A 0.950411 3.9656e-05
3:6225281 G C 0.576517 4.0458e-05
3:6225538 T C 0.067301 5.4052e-05
3:6226320 T C 0.051111 3.2889e-05
3:6226611 C T 0.480040 -2.6292e-05
3:6235850 A C 0.035009 3.9776e-05
3:6236038 C T 0.776183 -1.6646e-05
3:6236102 T C 0.374005 -4.6534e-06
3:6239851 G A 0.545322 7.9002e-08
3:6242905 C T 0.628887 1.1880e-05
3:6243750 T C 0.029605 7.3946e-05
3:6246203 A G 0.119833 -5.5223e-05
3:6249264 T C 1.208887 2.2327e-06
3:6249448 C A 0.030822 -1.4591e-05
3:6250302 T C 0.033538 5.8425e-05
3:6251974 T C 0.135533 2.1385e-05
3:6253919 G T 0.086415 6.3532e-06
3:6254248 T C 0.099794 -6.8150e-06
3:6255241 T C 0.043772 -3.1985e-05
3:6255788 A G 0.414603 1.3637e-05
3:6258546 C T 0.768240 -1.3981e-05
3:6262847 T C 0.199224 -3.3825e-05
3:6267545 C T 0.066794 -2.4872e-05
3:6276931 T C 1.155124 6.5234e-06
3:6278661 C T 0.044210 9.8880e-05
3:6286050 A G 0.039631 -2.7807e-06
3:6287657 A C 0.123608 5.6830e-05
3:6293907 A C 1.159032 6.4172e-06
3:6297480 C T 0.286103 5.8819e-05
3:6302508 A G 0.097356 1.9792e-04
3:6303579 C T 0.768253 -4.5627e-06
3:6306313 G A 0.038813 1.4797e-05
3:6306715 T G 0.058875 -8.7338e-05
3:6307268 C T 0.027238 6.9092e-05
3:6316772 T C 0.121271 -3.0789e-06
3:6318593 G A 0.100161 -1.4473e-05
3:6323162 T G 1.131518 4.0211e-05
3:6323887 A G 0.021068 1.4973e-04
3:6328641 C A 0.856522 -1.2295e-05
3:6331771 T G 0.052435 2.5430e-05
3:6337837 G T 1.181960 5.6237e-05
3:6343063 G A 1.953346 2.7578e-05
3:6345352 C T 1.190406 2.3045e-05
3:6355097 C T 0.333842 1.9591e-05
3:6355890 G A 0.072257 3.8350e-05
3:6359328 G C 0.800097 5.4286e-06
3:6364784 G C 0.263451 -2.0134e-05
3:6368194 G A 0.045402 3.8339e-05
3:6374306 G T 0.079076 5.1347e-05
3:6376012 A C 0.176984 -1.8056e-04
3:6378688 G A 1.054869 2.9155e-06
3:6381941 A C 0.061695 2.9030e-05
3:6389075 A C 0.728360 1.3181e-05
3:6391932 T C 0.020565 3.6839e-05
3:6398261 A G 0.562242 -2.6482e-05
3:6400458 A G 1.480699 1.7428e-05
3:6406513 T C 0.946341 -1.2775e-06
3:6409559 C T 1.485831 -4.2743e-06
3:6411692 A G 0.062750 -1.5937e-05
3:6413411 T C 0.020335 3.4281e-05
3:6415990 C A 0.110898 9.3001e-05
3:6416283 C T 0.079644 1.0144e-04
3:6418173 C T 0.443181 -1.9345e-05
3:6418430 A G 0.180844 3.0928e-05
3:6421415 C T 0.053694 4.7010e-05
3:6422885 C G 0.940619 -3.5154e-05
3:6423912 A G 0.539308 4.6467e-05
3:6424585 C T 0.049887 -3.6942e-05
3:6428207 T C 0.189581 1.5992e-05
3:6429043 G A 0.406134 1.1029e-05
3:6430013 G A 0.280491 -1.1822e-04
3:6434812 G A 0.603440 3.6535e-05
3:6437832 T C 0.809679 1.0621e-05
3:6438917 A G 0.156481 -1.8480e-05
3:6445318 G A 0.093533 -6.2086e-05
3:6446037 C T 0.111803 1.3708e-04
3:6457290 G A 0.524858 -1.2365e-04
3:6458324 G A 1.400347 -4.2916e-05
3:6459006 A G 0.039472 -4.5133e-05
3:6461696 G A 0.024690 8.4735e-06
3:6462629 T C 0.902423 1.6971e-06
3:6469083 C T 0.266486 -2.0329e-04
3:6469187 T C 0.079891 5.8545e-05
3:6469378 T C 0.045028 6.6042e-05
3:6473352 C A 1.203840 -3.2800e-05
3:6475608 C T 0.150626 -9.9204e-05
3:6475872 T C 0.053675 3.9498e-05
3:6479299 A C 0.021409 -9.4835e-05
3:6480096 C T 0.105948 -1.2380e-04
3:6480379 G A 0.941554 2.4603e-05
3:6481625 A C 0.577819 -1.1270e-04
3:6486549 C A 0.042364 -1.8154e-05
3:6486876 A G 0.041617 -6.9129e-06
3:6487744 A C 0.263338 -3.2583e-05
3:6488648 C T 0.428874 3.9651e-05
3:6490509 A G 0.048751 3.6668e-05
3:6495655 C T 0.313481 5.4088e-05
3:6499020 A G 0.043483 -7.9617e-06
3:6505225 T C 0.031334 3.9951e-05
3:6505295 C T 0.089680 -1.5409e-04
3:6511781 G C 1.187364 -3.3288e-06
3:6514709 G A 0.302287 4.2491e-05
3:6533025 C T 0.331758 5.1874e-05
3:6533700 T G 0.031799 2.9856e-06
3:6534200 T G 0.030997 2.5231e-05
3:6534240 A G 0.094711 -2.6228e-05
3:6546099 C T 0.311855 7.2681e-05
3:6555772 G A 0.117730 9.3209e-05
3:6567954 T G 0.260809 6.3111e-05
3:6575112 C T 0.081342 1.4959e-05
3:6584169 A G 0.032902 1.2098e-05
3:6591561 T C 0.022785 2.3377e-05
3:6596439 A G 0.072014 4.2417e-05
3:6599126 G A 0.033649 -1.1820e-05
3:6608954 G A 0.092452 -3.9868e-05
3:6609035 G T 0.021204 -4.2481e-05
3:6610126 A G 0.720356 -4.3562e-05
3:6622847 A C 0.054379 1.8230e-05
3:6628240 C T 0.118350 -2.5332e-05
3:6642993 C A 0.730677 -4.6624e-05
3:6646026 G A 0.068229 -1.4174e-05
3:6664014 G A 0.038264 5.5416e-05
3:6668479 A G 0.041056 -6.1656e-05
3:6675541 C T 0.147734 4.8974e-05
3:6675838 G T 0.319807 2.7070e-04
3:6676285 A C 0.076584 -1.1763e-05
3:6681925 A G 0.060897 -5.1390e-05
3:6690402 A C 0.138499 4.4773e-05
3:6691670 G A 1.235895 3.5396e-05
3:6711233 G C 0.033947 -1.1785e-04
3:6715945 A G 0.139003 3.4492e-05
3:6718768 A G 0.112741 -6.3280e-05
3:6718866 T C 0.719106 -8.7420e-05
3:6724775 A G 0.096483 1.6628e-04
3:6725175 T C 0.783391 1.0684e-04
3:6728481 T C 0.233480 -1.7031e-05
3:6730761 T A 0.768416 -3.6259e-05
3:6731594 T C 0.924598 1.2971e-05
3:6735170 G C 0.023373 -3.5093e-06
3:6736105 G A 1.692562 -3.1250e-05
3:6744424 G A 0.052666 -2.3293e-05
3:6752294 G A 0.696590 -3.6641e-05
3:6753085 G A 0.288138 -2.4074e-05
3:6753870 C T 0.409689 -2.5684e-05
3:6756286 A C 0.042399 4.6327e-05
3:6756852 C G 0.196154 -7.5384e-06
3:6760499 A G 0.968575 -6.2718e-06
3:6763835 A G 0.060270 8.2696e-05
3:6769832 T C 0.040510 -3.0324e-05
3:6770694 G A 0.442880 4.2809e-05
3:6782949 C T 0.157023 -1.4354e-05
3:6783725 G T 0.537782 -8.7006e-06
3:6784592 C T 1.647930 -9.6528e-07
3:6794705 A G 1.839868 4.2282e-05
3:6795038 T G 1.589656 1.3958e-05
3:6800680 C T 0.902186 4.2586e-05
3:6802048 G T 0.077875 -5.3119e-06
3:6803759 G A 0.031010 -2.0401e-05
3:6804562 G A 0.082121 -1.9683e-04
3:6805700 A C 0.329629 -4.2210e-05
3:6815278 G A 0.093384 -5.8343e-05
3:6822675 A G 1.343683 1.2111e-05
3:6823144 G A 0.051176 -1.2655e-05
3:6826053 T C 0.144131 2.7760e-05
3:6826215 G A 0.045976 1.8377e-06
3:6827403 A G 1.145604 -1.3813e-05
3:6828706 T C 0.025119 -6.1017e-05
3:6833819 A C 0.037355 5.7300e-05
3:6840541 A C 1.049309 -3.4677e-05
3:6840886 A G 1.935737 -5.4983e-05
3:6847160 G A 0.063370 -2.5021e-06
3:6849431 T C 0.037875 8.7658e-05
3:6853593 C T 0.999374 -6.6036e-05
3:6859633 A G 0.973774 -6.2060e-05
3:6863068 T C 0.809211 -5.0076e-05
3:6864337 C T 0.099077 9.5116e-05
3:6864945 G C 0.061348 2.3076e-04
3:6869361 T C 0.040744 -5.2234e-05
3:6872563 C T 0.277444 -6.9466e-05
3:6872696 T G 0.041299 3.1630e-05
3:6874108 G A 1.184781 1.4635e-05
3:6879561 G C 0.175676 -8.1516e-06
3:6879727 A C 1.103367 2.9120e-05
3:6889627 C T 0.212740 -4.0472e-05
3:6894764 T C 0.021013 1.9571e-05
3:6900528 T C 0.368769 -9.2279e-05
3:6900573 A G 0.048826 -4.1550e-05
3:6900910 G T 0.257992 6.6488e-05
3:6903297 T C 0.781918 2.0903e-05
3:6906622 T C 1.887635 5.5488e-05
3:6908535 A G 1.394249 -1.4629e-05
3:6910055 T C 0.076103 1.8326e-05
3:6911939 A G 0.071040 -6.5247e-05
3:6915609 A G 0.130619 -5.7066e-05
3:6918584 T C 0.690845 2.1167e-05
3:6918887 T C 0.218877 2.6108e-05
3:6923647 C T 0.270579 3.4846e-05
3:6924680 T C 0.124991 -3.5859e-05
3:6927199 T C 0.742560 2.9831e-05
3:6935066 A G 0.126808 7.4864e-06
3:6935927 C T 0.042084 6.4106e-05
3:6944249 G A 0.057875 3.9201e-05
3:6944498 T C 0.124968 -2.2108e-05
3:6951455 A G 0.053419 2.0338e-05
3:6951953 G A 0.101959 9.0123e-06
3:6952935 T C 0.025314 -1.7477e-04
3:6955371 T G 0.093182 6.7296e-05
3:6958691 T G 0.183512 -6.4132e-06
3:6959982 G A 0.276411 2.8888e-05
3:6960437 T C 0.044249 3.2233e-05
3:6960802 C T 0.913929 -5.3654e-06
3:6970151 T C 0.208020 -3.3970e-05
3:6976291 C G 0.238719 6.8068e-05
3:6977970 T G 0.032367 -1.7225e-06
3:6979703 G A 0.476493 -5.7991e-05
3:6980293 C T 0.312865 2.8935e-05
3:6982726 A G 0.054577 -6.4602e-05
3:6993238 G T 0.028962 4.8409e-05
3:6996739 G A 0.159155 3.7709e-05
3:6999077 T C 0.224070 -1.6553e-05
3:6999311 C T 1.176459 -7.5520e-07
3:7003531 A G 0.531274 -1.5512e-06
3:7004935 G A 0.307162 5.7469e-05
3:7007986 T C 0.034502 -1.6055e-04
3:7008113 G A 0.024940 -9.4198e-05
3:7009205 T C 0.177289 -1.3282e-05
3:7009471 G A 0.044850 1.1978e-04
3:7009868 G A 0.065246 -9.7459e-05
3:7011240 A C 1.471420 2.8762e-05
3:7011782 T C 0.160236 -1.2537e-05
3:7011962 T C 1.751054 4.3219e-06
3:7012809 A G 0.311790 -3.4104e-05
3:7013463 G A 1.255840 1.2712e-05
3:7014131 A C 1.098635 -7.4205e-05
3:7016598 T C 0.375069 2.4519e-05
3:7018882 A G 0.294701 -6.1035e-05
3:7018932 T C 1.276496 -1.4361e-04
3:7020961 T C 1.473221 -1.7262e-04
3:7022968 A G 0.250329 3.1976e-05
3:7025186 A G 0.322079 -2.3789e-05
3:7026102 A C 0.043649 -7.3962e-05
3:7026352 A G 0.380824 3.0415e-05
3:7027402 C T 0.044944 -3.4466e-05
3:7028319 T C 0.188604 4.1749e-06
3:7028585 C A 0.043889 1.2727e-04
3:7028725 C T 0.092400 -6.4850e-06
3:7030769 C T 0.920265 2.2750e-07
3:7036645 G A 0.076369 5.7261e-05
3:7038214 G A 0.417378 2.7447e-05
3:7045455 A C 1.059952 -1.0980e-05
3:7046445 G C 0.378948 5.5105e-06
3:7051385 A G 0.255687 -1.8507e-06
3:7053869 A G 0.133423 3.2578e-05
3:7054308 T G 0.031104 -2.5201e-05
3:7054316 G T 0.541583 1.4906e-05
3:7055219 T C 0.149288 -1.0274e-03
3:7057437 G A 0.024999 -3.0351e-05
3:7057868 C A 0.021305 -4.8003e-06
3:7062517 A G 0.967504 2.7919e-05
3:7073404 G A 1.111524 -3.1593e-05
3:7083692 T C 0.067119 1.1787e-04
3:7083814 T C 1.548584 -1.0138e-04
3:7083869 C T 0.041081 3.6723e-05
3:7084277 T A 0.889242 -1.3051e-05
3:7085713 C T 0.392285 -5.7395e-06
3:7089923 C T 0.123754 1.9087e-04
3:7094193 A G 0.123082 3.7722e-04
3:7102652 T C 0.331583 1.4557e-05
3:7104477 T C 0.088336 -1.6698e-05
3:7104822 C T 0.452481 -4.2344e-05
3:7105101 A G 0.417358 -4.7772e-05
3:7110589 G T 0.474370 5.7830e-05
3:7125901 G A 0.111342 9.4224e-04
3:7128536 C T 0.022357 3.1128e-05
3:7138394 G C 0.394151 -3.0176e-05
3:7159362 T G 0.356591 2.1619e-04
3:7164886 C T 0.077512 -4.2959e-06
3:7170782 C A 0.527629 -1.1396e-04
3:7172194 T C 0.034132 -5.0826e-05
3:7172655 T C 0.342622 -5.3886e-05
3:7194660 A G 0.639481 -5.3443e-05
3:7202533 G C 0.623551 1.4699e-04
3:7208953 G A 1.431322 -3.8940e-05
3:7212491 G A 0.742589 1.4881e-05
3:7215759 C T 0.580097 -1.6463e-05
3:7218700 G T 0.205128 2.5519e-05
3:7222005 G A 0.035340 -6.0466e-06
3:7226908 G A 0.058372 3.1678e-05
3:7229619 G A 0.691722 3.7796e-06
3:7230472 T C 0.022289 2.1620e-05
3:7233078 A G 0.041721 2.9503e-05
3:7233377 A G 0.051942 3.3184e-06
3:7234590 A G 0.030958 5.8364e-05
3:7234645 G A 0.672883 7.7835e-06
3:7240675 G A 1.383703 1.6357e-05
3:7250289 G A 1.974255 5.6609e-05
3:7256873 A G 0.056986 -4.7271e-06
3:7262014 A G 1.729775 -3.8772e-05
3:7262046 G A 0.745014 2.0578e-05
3:7277175 A G 0.146082 5.5411e-04
3:7286995 T C 0.024158 -1.9311e-05
3:7288365 A G 1.674548 -1.1704e-04
3:7290192 C T 1.658680 -1.0625e-04
3:7302907 A G 0.906616 -6.6647e-05
3:7309318 A G 0.027203 2.9720e-05
3:7309658 A G 0.634798 -1.5262e-05
3:7313503 C A 1.041426 1.2394e-05
3:7320514 C T 0.813278 -6.8237e-05
3:7330517 T C 1.673617 -1.0317e-04
3:7342392 G A 0.041945 -1.7040e-05
3:7348701 T C 1.202499 4.2131e-05
3:7354957 G T 0.806089 -1.2309e-05
3:7361342 C A 0.314056 1.1431e-04
3:7367637 A G 0.829556 -4.6135e-06
3:7371887 G T 0.874639 3.1596e-06
3:7372022 T C 0.441241 1.8015e-04
3:7372619 T C 1.537185 3.1739e-05
3:7372865 T C 0.110219 2.7963e-05
3:7374457 A G 0.406732 2.9039e-06
3:7376077 C T 0.113923 4.1805e-06
3:7380563 C T 0.036628 7.5090e-05
3:7381444 T C 0.113614 1.0018e-04
3:7382405 G T 0.022175 2.6487e-05
3:7387768 G T 0.801749 2.3055e-05
3:7387820 G A 1.152586 1.8047e-05
3:7388785 T C 0.036018 -1.6501e-05
3:7389500 A G 0.104062 -4.3338e-05
3:7389797 C T 0.234100 -3.9734e-05
3:7398441 A G 0.025213 9.4408e-06
3:7402689 C A 1.000899 -8.2212e-06
3:7403646 T C 0.830630 -1.8164e-05
3:7406617 A G 0.176650 -1.4593e-05
3:7411610 T C 0.185173 3.3436e-05
3:7414225 T C 1.115133 6.5656e-06
3:7419127 A G 0.096584 -2.6242e-05
3:7419156 A G 0.486632 1.1424e-05
3:7419607 C T 0.024415 1.3673e-04
3:7423494 G T 0.218202 4.6809e-05
3:7425433 A C 0.148305 -1.6576e-04
3:7425658 T C 0.147097 -2.6011e-05
3:7428056 A G 0.072393 -1.0495e-05
3:7428082 C T 0.289849 1.4743e-05
3:7430465 G A 1.361775 3.3165e-05
3:7440256 G A 0.193755 -8.8005e-05
3:7443819 G C 0.061299 6.5629e-05
3:7451123 G T 0.075058 -3.2762e-05
3:7464414 A G 1.007744 5.1620e-05
3:7466718 T C 0.916698 2.0224e-05
3:7470143 G T 0.023227 3.5911e-06
3:7472607 C T 0.532936 -5.5748e-05
3:7472821 T C 0.050984 1.0475e-05
3:7473721 A G 0.040169 6.9479e-05
3:7475791 C T 0.068443 -3.8760e-05
3:7480224 A G 0.145173 -1.1869e-04
3:7481512 C T 1.003032 2.6173e-05
3:7493522 T G 1.003424 9.3585e-06
3:7494417 T A 0.925653 1.1017e-05
3:7499072 G A 0.054610 -4.4056e-06
3:7501010 G A 1.728970 -6.4278e-05
3:7505468 G A 0.201603 -9.6906e-05
3:7508738 G A 0.356257 -6.0408e-05
3:7509460 T C 0.027134 2.9632e-05
3:7509984 T C 1.705698 -1.7922e-05
3:7510856 A G 1.069683 -2.4645e-05
3:7510891 T G 0.739713 2.2168e-05
3:7511375 C T 0.798400 3.1248e-04
3:7511764 T C 0.050053 2.4814e-05
3:7512728 A G 1.394713 5.0539e-04
3:7513373 A G 0.033467 2.1026e-05
3:7514627 A C 0.602097 9.6637e-05
3:7522434 G A 0.041860 6.7758e-06
3:7527372 T G 0.510531 3.8859e-05
3:7529555 T C 0.900807 2.7900e-05
3:7530327 C A 0.039108 5.4191e-05
3:7534912 A G 0.132784 -4.2977e-05
3:7536377 G A 0.252808 4.7602e-05
3:7538202 G T 1.144394 8.2964e-05
3:7539165 T C 0.028676 -2.1863e-05
3:7539974 G A 1.286490 2.6480e-05
3:7555120 T G 0.229588 4.0927e-06
3:7559787 C T 0.028546 2.1675e-05
3:7560197 C T 1.118999 -1.6531e-06
3:7565496 C T 1.083675 4.0934e-06
3:7578273 C T 0.209565 4.2478e-05
3:7586237 G T 0.348964 -3.1287e-05
3:7587251 G A 0.071682 1.5977e-05
3:7588799 A C 0.204051 2.0734e-05
3:7593772 C T 0.165887 5.5440e-06
3:7595716 A C 0.068966 3.5593e-05
3:7596446 G A 1.335952 6.9936e-06
3:7597254 C A 0.086853 -5.7058e-05
3:7603194 T C 0.254152 -1.0989e-04
3:7607033 G A 1.287282 -2.9573e-04
3:7607590 A G 0.036716 -5.1137e-05
3:7608898 T C 1.690436 -7.4520e-05
3:7616175 G A 0.433632 3.4182e-06
3:7617629 G T 0.090433 2.6450e-05
3:7619431 A C 0.559850 2.2448e-06
3:7623217 T G 0.566874 -3.3649e-05
3:7624491 T C 0.118973 -3.8603e-05
3:7624974 C T 1.135452 -3.0640e-05
3:7630398 G A 0.121433 -1.0022e-04
3:7646953 C T 0.139652 1.0972e-05
3:7652452 C T 0.310605 -2.7206e-05
3:7653476 A G 0.033837 -1.1256e-04
3:7657894 A G 0.063292 -2.8461e-05
3:7661072 A C 0.055100 -9.9120e-06
3:7662963 A G 0.112335 -1.5381e-04
3:7665591 G A 0.361522 -8.5179e-06
3:7673242 A C 0.775835 1.2735e-04
3:7674287 C T 1.330051 3.4249e-05
3:7675665 G T 1.716308 3.6020e-05
3:7676582 A C 0.057190 5.9712e-05
3:7683434 G A 0.585998 1.8620e-05
3:7686957 C T 0.092439 -5.5749e-05
3:7687818 T C 0.023084 -2.6415e-06
3:7689333 G A 1.264909 5.9333e-06
3:7694118 T C 0.613217 -1.1723e-05
3:7694253 C A 0.042837 -4.7763e-05
3:7696008 A G 0.023830 1.1311e-05
3:7696270 C A 0.025495 -4.6786e-06
3:7699815 A G 0.032539 6.0988e-05
3:7701222 A G 0.101134 1.6859e-05
3:7701752 A G 0.023649 1.1067e-05
3:7702538 G A 1.059089 -3.3594e-05
3:7712514 T C 0.323624 -2.2625e-06
3:7716660 A G 1.104578 2.3431e-03
3:7721997 A G 0.178682 -7.6022e-06
3:7731306 T C 0.071163 -5.0422e-05
3:7731411 C A 0.152346 -1.1331e-06
3:7731964 C T 0.513348 7.6724e-05
3:7745430 G T 0.864022 8.9113e-05
3:7753230 C T 1.167325 -4.3085e-05
3:7758308 G A 0.108437 -9.1547e-06
3:7770147 T C 1.496431 -9.8975e-06
3:7773682 G A 1.369714 -2.5207e-05
3:7778483 C T 0.052033 3.2109e-05
3:7787721 T G 0.026511 -1.7538e-05
3:7792051 A G 0.022561 3.0842e-05
3:7797392 C T 0.083951 -1.9499e-05
3:7799898 T C 0.339684 -1.8180e-05
3:7804878 A G 0.043668 1.2964e-04
3:7805717 C T 0.051747 -2.7157e-05
3:7807843 C T 0.143388 5.2178e-06
3:7813662 A G 0.194352 -5.5017e-05
3:7814347 G A 0.395411 -2.7423e-05
3:7829298 G T 0.910200 4.4593e-05
3:7831196 G A 1.385608 7.6062e-06
3:7835289 T C 1.732170 -4.6338e-05
3:7840349 T G 0.244074 -1.9630e-05
3:7841133 T C 0.552648 5.8236e-05
3:7841755 C T 0.444876 4.0170e-05
3:7845139 C G 1.495944 -5.4901e-05
3:7846119 G C 0.024483 1.9790e-05
3:7847809 G A 0.047132 7.9765e-07
3:7848731 A G 0.268281 2.6809e-04
3:7853244 G A 0.353011 -1.4341e-05
3:7853366 A C 0.378977 -1.0460e-04
3:7853659 T G 1.004700 -3.1050e-05
3:7860790 T C 0.028089 -1.0199e-05
3:7862620 T G 1.249011 -6.5733e-05
3:7867059 A G 1.860663 -4.5387e-05
3:7883928 C T 0.081283 -5.7505e-06
3:7885180 T C 0.020390 -1.9263e-05
3:7886502 G A 1.326808 1.1670e-05
3:7891775 C A 0.072507 -3.8868e-05
3:7891870 G A 0.287979 -8.5823e-05
3:7902954 G A 0.329765 1.0956e-05
3:7903040 C T 0.962210 3.4521e-05
3:7904517 A G 0.351061 2.3173e-05
3:7905666 T G 0.058469 4.5315e-06
3:7907758 T C 0.050601 5.5263e-05
3:7912124 A G 0.182859 -1.6173e-05
3:7912291 C A 0.367296 -5.3420e-06
3:7913064 T C 1.173453 3.0146e-05
3:7915503 T C 0.324653 -3.8097e-06
3:7916083 A G 0.275964 2.6052e-05
3:7939233 A G 0.068544 -1.5663e-05
3:7940560 G A 0.050189 -1.4655e-07
3:7947208 A G 0.042776 -2.8622e-05
3:7953151 T C 0.225443 -1.3330e-05
3:7955469 T C 0.029390 -1.0756e-07
3:7956594 T C 1.461867 3.1705e-05
3:7971904 C T 1.138026 5.0006e-06
3:7971933 T G 0.245022 2.3868e-05
3:7972504 C T 0.027543 5.0914e-05
3:7973163 C A 1.510132 5.5044e-05
3:7982332 G A 0.050075 9.5053e-05
3:7982827 C T 0.386257 1.4511e-05
3:7982974 A G 0.250458 2.6480e-05
3:7986271 G A 1.106905 5.4977e-06
3:7987081 A G 0.068041 1.4990e-05
3:7987413 A G 0.807462 -4.1622e-05
3:7989144 T C 0.316247 1.5493e-05
3:7989382 T C 1.189620 2.7986e-05
3:7990913 C T 0.346984 -1.5441e-05
3:7991037 T C 0.347649 -2.6010e-05
3:7997041 T C 1.368851 -6.1177e-06
3:7997953 C T 0.435151 7.7792e-06
3:7998330 C T 0.184855 3.2872e-05
3:7999274 T G 0.191824 5.2035e-05
3:8002184 A C 0.035291 4.9336e-05
3:8005225 G A 0.727269 -1.8365e-05
3:8010335 C T 0.103040 8.6313e-06
3:8013667 C T 0.121738 3.2964e-05
3:8019492 A G 0.047667 -1.2255e-05
3:8019815 A G 0.065071 -1.7266e-05
3:8020499 G A 0.178461 2.6636e-05
3:8021067 G A 0.076593 -2.4527e-05
3:8024127 G T 0.150678 5.8593e-05
3:8025782 G A 0.083387 2.1957e-05
3:8030201 A G 0.027803 -2.3465e-05
3:8030691 G A 0.081332 3.8965e-06
3:8030977 T C 0.393856 7.3013e-07
3:8034439 G A 0.104724 5.0991e-05
3:8037376 T G 0.233847 2.4340e-05
3:8038440 G A 0.538104 4.5035e-06
3:8042229 T G 0.039533 -5.6502e-06
3:8042340 C T 0.453730 2.1583e-05
3:8050483 C T 0.032337 -3.0231e-05
3:8068623 T C 0.151914 -4.1090e-05
3:8074615 G A 0.490459 -2.1096e-05
3:8076561 T C 0.192749 -7.2033e-06
3:8080403 C T 0.585430 -1.4244e-06
3:8085888 C T 0.689547 -1.6398e-05
3:8089685 G A 0.041030 -6.7438e-05
3:8092830 A C 0.032617 -1.8618e-05
3:8093127 A T 0.110222 6.8446e-05
3:8096651 C G 0.202266 -9.4254e-06
3:8098613 G C 1.780662 4.2520e-04
3:8098786 T C 0.031912 -8.4312e-05
3:8099049 A G 1.433714 4.6429e-05
3:8099146 G A 1.902799 1.2815e-05
3:8111267 C T 0.152119 5.7960e-05
3:8114026 T G 1.324971 8.4972e-05
3:8114171 C T 0.574131 -7.4069e-05
3:8114846 T C 0.037596 -1.9331e-06
3:8117507 A G 0.062328 -6.5791e-05
3:8130879 G A 1.861799 1.6342e-05
3:8130885 A G 0.076941 2.5500e-05
3:8133832 T C 1.602564 3.3657e-05
3:8139101 A G 1.207566 3.6435e-04
3:8144893 G A 0.037849 5.6329e-05
3:8148696 A C 1.774521 2.0550e-05
3:8150715 G A 1.900342 5.1958e-05
3:8153302 G T 0.157860 -1.1376e-05
3:8153789 T C 0.077846 2.9051e-05
3:8154640 T C 1.938986 7.9232e-06
3:8155982 A G 0.032052 9.8348e-05
3:8157325 A G 0.689180 -1.4519e-04
3:8158483 A G 1.780525 -1.4548e-05
3:8165502 T G 0.047638 6.6123e-05
3:8172622 C T 0.153057 3.2111e-05
3:8174144 G A 0.078609 -6.7154e-05
3:8184528 T C 1.378890 4.5412e-06
3:8187422 C T 0.195634 1.3458e-05
3:8190693 T G 0.049316 -2.9846e-05
3:8190756 G C 0.021617 1.2431e-05
3:8191247 C T 0.815670 4.7724e-06
3:8192807 T C 0.214359 -6.3469e-06
3:8195933 T C 0.024204 3.1193e-05
3:8197547 G T 0.056664 1.3736e-04
3:8198154 C T 0.400315 -6.3784e-05
3:8201327 A G 0.040595 -2.9456e-05
3:8205144 A G 0.054204 2.2006e-05
3:8205497 T C 0.328762 -1.6065e-05
3:8207809 C A 0.044321 9.0874e-06
3:8215390 T C 0.029799 -3.0281e-05
3:8215599 C T 0.124540 5.2658e-05
3:8218048 C T 0.029394 -3.3243e-06
3:8225825 C T 0.384716 -9.0926e-05
3:8237913 T G 0.218744 5.2104e-05
3:8241563 G A 0.516191 -8.2138e-05
3:8242065 G A 0.160882 1.3640e-04
3:8250730 C T 0.334416 3.6051e-05
3:8252039 C T 0.284941 9.3374e-05
3:8256480 C T 1.083831 -3.3907e-05
3:8257574 C A 0.728188 -5.7178e-05
3:8261364 T C 0.332631 4.0291e-05
3:8261615 T C 0.647145 -9.1438e-05
3:8263831 A G 0.075211 7.7735e-06
3:8267996 T C 1.026969 -2.2538e-05
3:8273661 T G 1.572476 -3.3021e-05
3:8280908 T G 0.236683 -2.3355e-06
3:8281680 A G 1.449563 -2.7452e-05
3:8282636 T C 0.382025 -1.9463e-06
3:8286114 A G 0.038923 8.5270e-06
3:8286213 T C 0.095990 -3.4815e-05
3:8287782 A G 0.050283 2.2593e-05
3:8289377 T C 0.050303 -7.8972e-06
3:8291793 T G 0.112553 3.0608e-05
3:8293049 C G 0.039936 -3.5410e-05
3:8294303 A G 0.041870 -1.6407e-04
3:8296294 A G 0.083994 -3.2687e-05
3:8297267 G A 0.932135 -1.6252e-05
3:8304779 A C 0.021980 -6.4417e-05
3:8311114 G T 0.466681 6.2349e-06
3:8312555 G C 0.319148 -1.7620e-05
3:8315746 C T 1.264834 2.0480e-05
3:8321825 C A 0.530690 3.5577e-05
3:8324589 A C 0.121537 -1.2119e-05
3:8325060 A T 0.341369 -8.9305e-05
3:8325499 A G 0.050014 -9.3376e-05
3:8327085 G A 0.717967 1.0134e-04
3:8328346 G T 0.151762 -8.7432e-05
3:8329618 A G 1.095224 -2.3139e-05
3:8330534 G A 0.628212 1.5675e-05
3:8331733 G A 0.129509 -4.2085e-05
3:8337950 G A 0.544602 2.9065e-05
3:8347944 G A 0.495899 4.1415e-05
3:8360763 C T 0.403317 -6.7813e-07
3:8370813 G A 0.424580 -3.4569e-05
3:8371217 C T 0.099460 1.3239e-05
3:8373573 A G 0.095376 -1.4147e-05
3:8384412 G A 0.793168 -1.1957e-05
3:8389929 C T 0.111690 -6.5678e-05
3:8390226 G A 1.613389 -1.9615e-05
3:8390498 A G 0.024927 1.8771e-04
3:8397867 T G 0.023772 5.3546e-06
3:8399252 A G 0.035989 3.9630e-05
3:8408091 T C 1.277843 -1.1985e-05
3:8421679 G A 1.814080 -1.3133e-05
3:8423182 C T 0.209572 -6.2792e-06
3:8425409 C T 0.087405 -6.3833e-05
3:8426682 C T 0.251354 1.4470e-05
3:8431194 G T 1.871056 -2.6848e-05
3:8434822 G A 0.640955 2.1655e-05
3:8446706 T C 1.557990 -3.8506e-06
3:8454818 C T 1.554371 -1.7149e-05
3:8458038 C T 0.043013 4.5446e-05
3:8467918 G A 0.024359 -4.7266e-05
3:8470050 T C 1.026398 -7.1300e-06
3:8470471 T C 0.259352 -5.6799e-05
3:8471884 T C 0.182083 -1.1454e-05
3:8474230 G A 0.241192 7.8255e-06
3:8475598 A G 0.613889 4.0693e-05
3:8477617 A G 1.046119 5.3196e-07
3:8486472 G A 0.041111 1.0351e-05
3:8497234 A G 0.104098 3.1362e-05
3:8499827 G C 0.062770 -1.3414e-05
3:8501282 T C 0.309979 -4.2267e-06
3:8507459 A C 0.075590 1.4528e-04
3:8507772 A G 0.048271 -3.1058e-05
3:8507887 A G 1.217472 -3.2775e-06
3:8511110 C T 0.065142 -1.5317e-05
3:8512023 A G 0.242162 2.7645e-05
3:8514060 A G 0.148500 6.3217e-05
3:8520555 A G 0.062698 -6.2265e-05
3:8527183 C T 0.059404 1.0438e-05
3:8527882 T C 1.146955 -1.3470e-05
3:8528347 T C 0.047696 1.0966e-04
3:8532931 G C 0.229017 -5.3223e-05
3:8533326 A G 0.093380 -1.1319e-05
3:8534828 A G 0.973755 -8.2301e-06
3:8537619 G A 0.147627 1.0708e-05
3:8542877 C T 0.042704 9.2570e-06
3:8544503 T G 0.091465 1.4386e-04
3:8556671 G T 0.225395 2.0050e-05
3:8558194 C T 0.041403 -4.1991e-05
3:8560296 G A 0.020208 7.1181e-07
3:8568468 G A 1.043035 -1.1894e-05
3:8569335 C T 0.096646 -8.6426e-05
3:8569793 A G 0.448797 4.4956e-06
3:8572373 A G 1.076003 -1.5505e-05
3:8577060 A G 0.174122 7.1752e-05
3:8579342 T G 0.183200 9.2187e-06
3:8587181 C T 0.025002 1.1899e-05
3:8589949 C T 0.053620 -4.0998e-05
3:8590313 C T 0.193606 5.1514e-05
3:8598330 G A 0.473270 -1.6970e-05
3:8599724 C G 0.450754 8.7041e-05
3:8600010 C T 0.276765 2.4821e-04
3:8600038 A G 0.037099 -2.3987e-05
3:8603483 A C 0.496314 6.1582e-05
3:8607307 T C 0.048414 -1.8332e-04
3:8609625 T C 0.062886 5.7722e-05
3:8612703 T G 0.842782 -5.4222e-05
3:8621431 A G 1.587371 -1.1353e-04
3:8621762 G A 0.740064 -1.7304e-06
3:8631704 A G 0.656733 -3.2512e-05
3:8633016 G T 0.056677 -4.2926e-05
3:8633552 A G 0.094091 1.0239e-04
3:8637634 C T 0.050137 -3.0145e-05
3:8638433 C G 0.388666 -5.2668e-05
3:8639150 A C 0.284769 4.0622e-05
3:8644944 A G 0.102608 -6.9359e-05
3:8645666 A G 1.189185 -4.2962e-05
3:8648296 T C 0.858352 2.0043e-05
3:8648350 T C 0.406592 7.2410e-06
3:8648496 G A 0.180366 -2.7472e-04
3:8649260 C A 1.185845 -7.8265e-05
3:8649945 C T 0.451338 -1.7945e-05
3:8652215 C T 0.097986 8.0946e-06
3:8663427 A G 0.839978 5.8499e-06
3:8663793 T C 0.325370 -2.4961e-05
3:8669615 C G 1.551395 1.8759e-05
3:8670161 A G 0.704672 -2.1095e-05
3:8671807 T C 0.465077 8.0925e-06
3:8674677 C T 1.381840 4.1066e-05
3:8675539 A G 0.363161 2.1261e-05
3:8675778 C T 1.536195 6.6437e-05
3:8675814 C G 0.045087 -9.9246e-06
3:8676204 G A 1.735163 2.4858e-04
3:8678941 C G 0.067002 -4.5108e-05
3:8679701 A G 0.032149 1.2560e-05
3:8680258 A G 0.077307 -7.3436e-05
3:8681724 G C 0.069277 -3.4774e-05
3:8683848 C A 0.426924 -2.6331e-05
3:8684906 C T 0.296246 6.2282e-05
3:8685801 C T 1.416157 4.4162e-06
3:8686005 G A 0.199834 -5.6420e-06
3:8690221 A G 1.367341 -6.9000e-05
3:8691839 A G 0.035408 4.3240e-05
3:8692573 A G 1.689242 -2.3566e-05
3:8693649 A G 0.323056 -6.3924e-05
3:8694891 T C 0.520518 1.9687e-05
3:8695409 G A 0.180071 4.7482e-06
3:8699535 G C 0.036083 -4.3716e-05
3:8700395 T C 0.173807 -6.3708e-05
3:8701430 C T 0.522560 -7.1182e-06
3:8701929 A C 1.563738 -9.0959e-06
3:8704124 T C 0.045353 -4.5313e-05
3:8707034 G C 0.325172 -2.3775e-05
3:8708358 G A 0.128944 6.5737e-05
3:8711098 G A 1.059362 9.8652e-08
3:8714121 A G 0.181451 -4.3876e-05
3:8715077 T G 0.226755 -5.5969e-05
3:8729380 G A 1.435564 -9.8551e-05
3:8729891 G A 0.158545 4.9225e-05
3:8734471 A G 0.524682 -1.4520e-05
3:8744654 A G 0.101595 -1.9080e-04
3:8745008 T C 1.241822 2.1223e-05
3:8745561 C T 0.032068 2.5677e-05
3:8746741 T C 0.214142 -1.5481e-05
3:8749012 T C 1.664750 1.1034e-04
3:8749558 T C 0.874289 9.7481e-06
3:8751897 G C 0.336883 -5.5921e-05
3:8752831 G T 0.082819 -9.4017e-06
3:8753915 G A 0.095344 -8.3334e-05
3:8754025 C T 0.237897 -5.2269e-05
3:8754577 A C 1.231516 -4.7743e-05
3:8756423 C G 0.154949 -7.6432e-05
3:8764300 G C 1.127824 2.3788e-05
3:8765024 G A 0.355316 -2.9429e-05
3:8766421 G T 0.201152 -1.2401e-05
3:8768489 A G 0.030306 -1.2365e-04
3:8770964 C T 0.032315 1.2557e-04
3:8771402 G A 0.601853 1.8761e-05
3:8772784 G A 0.114929 -5.4784e-05
3:8773131 C T 1.300758 4.5483e-05
3:8773968 C A 0.815492 -3.5423e-05
3:8774129 T C 0.855801 -2.6240e-06
3:8774388 A T 0.048566 6.5589e-05
3:8775077 T G 0.403106 -1.6407e-04
3:8775379 T G 0.335114 -3.5450e-04
3:8775457 A G 0.484036 1.0711e-05
3:8775589 T C 0.274068 3.3481e-05
3:8775847 G C 0.399163 4.2851e-04
3:8777148 A G 0.035593 1.6485e-04
3:8779066 C T 0.568863 1.7205e-05
3:8783072 A G 0.303017 6.4660e-05
3:8783444 T C 0.069777 -1.3392e-05
3:8791227 T C 0.098655 1.8578e-04
3:8791228 G T 0.171032 1.9230e-04
3:8791446 A G 0.500979 3.9419e-05
3:8791540 A G 0.178185 6.8663e-05
3:8793409 A G 0.272620 7.0840e-05
3:8794545 T G 0.777371 8.7020e-05
3:8796547 C A 0.651491 -2.7920e-05
3:8797042 A G 1.158487 1.8144e-05
3:8798181 C T 0.151223 -3.1373e-05
3:8800911 T C 0.147010 4.4544e-05
3:8801943 A G 0.036658 -2.9507e-05
3:8802292 C T 0.227154 -1.3891e-05
3:8802516 T C 0.763106 -9.6028e-06
3:8803811 T C 1.124173 -1.2901e-05
3:8803979 A G 0.094276 3.5495e-05
3:8805366 G T 0.210455 -2.9746e-06
3:8807535 A G 0.461562 -1.5273e-05
3:8807809 C T 0.119255 4.5669e-06
3:8808696 A G 0.761288 -2.3859e-05
3:8809184 A G 0.703965 6.5887e-07
3:8809222 T C 0.223652 -4.0826e-05
3:8809703 A G 1.515354 9.4027e-05
3:8810462 T C 0.286983 -6.0534e-05
3:8812222 T C 0.033172 9.1297e-06
3:8812693 T C 1.275928 2.6047e-04
3:8813656 C G 0.065311 1.1859e-05
3:8818219 G T 0.034684 3.0732e-05
3:8819661 T G 1.719350 2.0605e-05
3:8820174 T C 0.049391 1.6383e-05
3:8821742 G A 0.685668 5.1272e-06
3:8822502 G A 0.208806 4.1534e-05
3:8824222 G A 0.154131 -5.8181e-06
3:8827669 A G 0.040056 3.8841e-05
3:8833387 A G 0.399516 -2.1780e-05
3:8834445 A G 0.437592 -1.2128e-05
3:8836499 G A 0.020559 -1.4943e-05
3:8839324 G A 0.160201 -6.9468e-05
3:8848998 C T 0.117986 1.3549e-05
3:8850893 T C 0.039666 -2.3843e-05
3:8853715 C T 1.581353 6.5146e-06
3:8854367 C T 0.367166 8.0314e-05
3:8859902 G A 0.128360 5.3517e-06
3:8860486 A G 0.162807 4.1771e-05
3:8866780 G A 0.127393 2.8935e-05
3:8869956 A G 0.030598 -7.4213e-05
3:8883416 G A 0.196943 -5.4913e-06
3:8883938 A G 0.776368 5.2463e-06
3:8886606 G T 0.030747 3.7492e-05
3:8895277 T C 0.042117 -1.5729e-05
3:8899362 G A 0.057197 2.5950e-05
3:8901008 A G 0.706438 1.0137e-06
3:8905524 T C 0.073354 -2.2258e-05
3:8906866 A G 0.086963 -4.2337e-05
3:8909526 G A 0.638556 -1.7477e-05
3:8910651 C T 0.090982 1.2736e-05
3:8913219 A G 0.083331 -9.3925e-07
3:8915815 T C 0.040429 6.5331e-05
3:8916683 C T 0.029699 5.6903e-05
3:8917325 C T 1.629286 -2.6075e-06
3:8922458 A C 0.041163 -5.1403e-05
3:8923089 A G 0.020299 3.5974e-06
3:8932353 G A 1.926812 -3.7679e-05
3:8945081 A C 0.191431 -1.6671e-05
3:8946235 A G 0.127772 -2.3714e-05
3:8954959 G A 0.179166 -3.8871e-05
3:8955389 T C 1.453912 -4.3803e-06
3:8976115 A G 1.456963 5.8293e-06
3:8979499 A G 0.047115 -4.6531e-05
3:8984464 A C 0.612840 -1.7877e-05
3:8986725 T C 0.029867 8.8610e-05
3:8996747 A G 0.266171 -3.9177e-05
3:9004750 T C 0.047690 -1.4117e-05
3:9008174 C T 1.668450 -2.0316e-05
3:9010117 A G 0.060605 -1.5074e-05
3:9010906 A C 0.035090 2.3765e-05
3:9013079 A G 0.205115 -1.1867e-05
3:9016628 T C 1.370840 -1.0994e-05
3:9023071 T C 0.033344 -1.2446e-06
3:9023231 A G 0.103390 1.3784e-05
3:9024871 T C 0.045126 -5.7757e-06
3:9031340 C A 0.188753 4.5702e-06
3:9035070 A G 0.110524 2.7335e-05
3:9041193 C T 0.152411 -4.1490e-05
3:9041346 C T 1.602155 -1.0543e-04
3:9042206 C T 1.087460 -9.1512e-05
3:9050800 T C 0.511368 -4.0067e-06
3:9053820 T C 0.083400 -4.2816e-05
3:9054865 G A 0.025700 1.1129e-05
3:9061352 G A 0.040819 -2.0921e-05
3:9066587 G C 1.803762 1.6361e-06
3:9068858 G A 0.384050 1.1836e-05
3:9071220 T C 1.526286 -4.1562e-05
3:9072128 G A 0.499537 -3.2503e-05
3:9072286 C T 0.326282 -2.3086e-05
3:9073654 T C 0.898074 4.1658e-05
3:9076242 A G 0.035551 -1.5293e-05
3:9077450 C T 0.221214 7.4682e-05
3:9078201 C A 0.414369 -1.7985e-06
3:9079896 C T 0.173683 8.8522e-05
3:9080714 C T 1.314575 4.5833e-05
3:9082800 G A 0.610250 2.2826e-05
3:9085345 T C 0.424207 -1.9886e-05
3:9089254 G C 1.423675 -1.0407e-06
3:9090707 A C 0.609981 -1.7535e-05
3:9091151 G C 1.057193 -5.4814e-06
3:9091307 A G 0.157279 4.7962e-05
3:9091946 G T 0.969766 8.9176e-06
3:9094156 G C 0.172810 -2.4088e-05
3:9097026 G A 0.071449 -1.8904e-05
3:9098423 A G 1.617936 -2.3191e-05
3:9101818 T G 0.043279 3.4072e-05
3:9104321 A G 0.651510 2.9238e-05
3:9107979 C T 0.220289 -4.5151e-05
3:9109211 C T 0.297694 2.6063e-04
3:9110709 G A 0.039043 7.9458e-06
3:9111847 G T 0.255103 -3.7639e-05
3:9112699 A G 0.034908 5.8133e-05
3:9112876 T C 0.385819 -3.0288e-05
3:9113057 C T 1.667616 -7.8367e-05
3:9113689 A G 0.852020 9.0309e-06
3:9114759 C T 0.451111 3.5591e-05
3:9117788 G A 0.140255 -1.4096e-04
3:9118636 C T 0.046791 2.2082e-06
3:9120021 T C 0.078047 3.5192e-05
3:9121228 T C 0.037245 6.6501e-05
3:9123454 T C 0.030179 6.9147e-05
3:9124624 A G 0.900359 -3.3615e-05
3:9135507 T C 0.034525 3.1440e-07
3:9136869 C T 0.434668 -2.0850e-06
3:9138213 T C 0.049290 -3.1309e-05
3:9141915 C T 0.733387 -3.5500e-05
3:9157665 T G 0.143267 1.7351e-05
3:9158926 G A 0.055846 3.6314e-05
3:9160844 G C 0.135439 -1.1568e-04
3:9162721 C T 0.815278 4.3348e-05
3:9172945 C A 1.479534 -9.5061e-05
3:9173864 C A 1.240640 -5.1859e-05
3:9182863 C T 0.058878 3.3506e-05
3:9185528 G A 0.049579 6.5886e-05
3:9187812 C T 0.219786 1.6028e-06
3:9195331 C T 0.324958 -1.2248e-06
3:9195958 C A 0.052610 8.4699e-05
3:9196756 G A 0.038069 -5.8015e-05
3:9197231 T C 1.347747 1.3498e-05
3:9199613 G C 0.261796 -7.2245e-05
3:9201465 A G 0.041760 2.3747e-05
3:9203491 A G 0.031409 -5.2641e-05
3:9212198 A G 0.837904 5.7720e-04
3:9212707 A C 0.517590 1.5773e-04
3:9218513 C T 0.562099 -2.9569e-04
3:9218797 G A 0.711430 1.5188e-04
3:9219440 G T 0.720525 -1.4660e-05
3:9223246 T C 0.051682 6.2021e-05
3:9224941 A G 0.145484 1.2884e-05
3:9225721 A G 0.127795 1.1932e-04
3:9227867 A G 0.091770 4.9108e-05
3:9230006 A G 0.165488 -1.0588e-04
3:9230305 A G 0.035914 -8.0391e-06
3:9242176 T C 0.374290 3.6591e-04
3:9243656 T C 0.087428 5.3643e-06
3:9245822 A G 1.008306 -1.2327e-06
3:9245974 A G 0.112053 -6.7589e-08
3:9247992 A G 0.052730 -8.0684e-05
3:9248187 C T 0.059800 4.2821e-05
3:9248376 C T 0.134063 -4.7041e-05
3:9249174 C T 0.798828 2.7685e-05
3:9250402 A G 0.046486 1.5206e-04
3:9251198 C T 0.087077 -1.6264e-05
3:9251204 G C 0.041503 -6.0640e-05
3:9252998 T C 0.325195 -2.0957e-05
3:9256489 G T 0.149616 7.0375e-05
3:9257822 A G 0.348036 4.4445e-05
3:9258987 A C 0.625155 -7.2468e-06
3:9264122 G T 0.600760 -2.1528e-05
3:9264361 T C 0.077567 -3.0148e-05
3:9272907 G A 0.363943 1.8140e-04
3:9275049 C T 1.533491 6.9404e-05
3:9276083 G T 0.971944 -3.4453e-05
3:9287737 C T 1.219439 1.7951e-06
3:9290344 C G 0.243785 -5.6037e-05
3:9296950 C A 0.281803 -1.0597e-05
3:9298564 C T 0.830471 -3.3601e-05
3:9299963 T C 0.074039 -5.7284e-05
3:9300178 G T 0.224775 3.3116e-05
3:9300481 C T 1.501027 -2.5378e-04
3:9300554 C G 0.127035 1.5194e-04
3:9300692 T C 0.072091 -6.5174e-05
3:9300828 A G 0.039050 3.5183e-05
3:9302032 C T 1.435083 -2.0542e-05
3:9308414 G T 0.057116 -2.8039e-04
3:9309174 C T 1.476428 -7.5422e-06
3:9312015 C T 0.171535 -2.9111e-06
3:9312207 T G 0.752619 9.9900e-06
3:9312398 C A 0.572784 -2.0982e-05
3:9313204 A C 0.042607 3.3656e-04
3:9318416 G T 1.254493 2.0532e-05
3:9318678 G A 0.157224 -2.4977e-05
3:9331117 T G 0.047794 6.5235e-05
3:9337101 G T 0.206602 -1.8745e-05
3:9339875 A G 0.624901 -6.6476e-05
3:9340324 G T 0.352638 4.4594e-05
3:9341937 A C 0.128529 -1.5852e-05
3:9342231 C G 0.283276 9.5650e-05
3:9343778 T C 0.341677 -5.2251e-06
3:9352970 G A 0.494474 -4.7943e-05
3:9353007 T C 0.044528 -3.1294e-05
3:9354353 A G 1.503627 -2.1404e-05
3:9358616 T G 0.197082 1.7859e-05
3:9361555 G A 0.212217 -3.7136e-05
3:9363272 C T 0.856064 2.5970e-06
3:9363925 C T 0.604148 -1.7381e-05
3:9366920 A G 0.662267 -7.4570e-06
3:9374170 C T 0.483773 -3.5269e-05
3:9375422 C G 0.105107 -1.8909e-05
3:9376490 T C 1.492011 -3.6775e-05
3:9376691 G A 0.091998 -3.0056e-05
3:9380543 T C 0.035687 5.3736e-06
3:9389223 C T 0.890008 -1.4118e-05
3:9389577 T G 1.473221 -9.9445e-06
3:9391448 C T 0.025194 -9.9391e-05
3:9396504 C T 0.039089 8.4487e-05
3:9396525 G A 1.133913 -3.3867e-05
3:9400284 C A 0.182551 3.7130e-05
3:9406704 A G 0.387368 1.0293e-04
3:9408443 C A 1.218598 -1.0209e-04
3:9419354 T C 0.074630 1.1445e-05
3:9428136 A G 0.101933 -3.1929e-05
3:9428363 A G 0.044970 1.9340e-05
3:9432098 C T 0.020344 -5.1246e-06
3:9432421 G A 0.050595 -4.4514e-05
3:9434315 A G 1.884227 -1.7790e-05
3:9447746 A G 0.047226 2.2500e-05
3:9469655 A G 0.459943 -2.9839e-05
3:9474842 G C 0.041065 -1.4234e-06
3:9478642 T C 0.039984 -7.3679e-05
3:9480883 G A 0.074334 5.9005e-06
3:9481004 T C 0.052890 3.5550e-06
3:9489767 C T 1.884071 -2.5174e-05
3:9491940 T C 0.035664 1.2960e-05
3:9492276 C T 0.374716 6.2630e-05
3:9495119 A C 0.410471 8.9753e-05
3:9509744 T G 0.034947 -9.5716e-05
3:9515054 C T 0.072543 -1.4150e-05
3:9517369 T C 0.202993 1.4911e-04
3:9517577 T C 0.126201 2.6985e-05
3:9523294 A G 0.299505 1.0071e-04
3:9523362 T G 0.032850 5.6312e-05
3:9534149 A G 0.041146 1.2101e-05
3:9534336 C T 0.415953 6.0635e-05
3:9536767 A G 0.044246 2.1061e-05
3:9540689 A G 0.123910 -2.5849e-05
3:9541149 T C 0.117535 -4.6368e-05
3:9544554 T C 1.177608 -6.0166e-05
3:9546173 A C 1.628407 -1.3640e-06
3:9554359 C T 0.090388 9.6875e-05
3:9555554 C T 0.122680 3.6502e-05
3:9565463 C T 0.344634 1.0917e-06
3:9567657 A G 1.005083 1.8492e-06
3:9576847 C G 0.035087 -5.5039e-05
3:9581893 T C 0.134897 -6.3875e-05
3:9585380 T C 0.043801 6.3368e-06
3:9590151 A G 0.033035 2.0660e-05
3:9592982 A G 0.415706 2.1100e-06
3:9596040 A G 1.614963 3.3496e-06
3:9596948 G A 0.174764 2.2428e-05
3:9597997 C T 0.717396 6.6483e-06
3:9599496 G A 0.132044 -7.4267e-06
3:9609383 G A 0.236434 -2.7345e-05
3:9615378 G T 0.147724 1.6364e-05
3:9617634 G A 1.533131 -1.8471e-05
3:9622677 T C 1.001555 3.9432e-05
3:9632314 C T 0.500424 3.5915e-05
3:9635563 A G 0.107100 6.4997e-06
3:9644778 C A 0.080095 9.7075e-06
3:9649259 G A 0.544644 -4.4217e-05
3:9649459 G A 0.063834 -2.8505e-05
3:9651610 G A 1.918824 -5.5039e-05
3:9652284 A G 0.678826 -1.5672e-05
3:9654989 G A 0.036645 6.0910e-06
3:9655454 T C 0.033285 -9.6925e-05
3:9661842 T C 0.059147 -4.5911e-05
3:9661847 G A 0.049540 -3.5706e-05
3:9666368 A G 0.105812 8.9841e-06
3:9667949 T C 0.520369 -5.8799e-06
3:9668964 T G 1.568636 -2.9946e-06
3:9672013 A G 0.028968 -6.1073e-05
3:9673018 A G 0.589666 2.1878e-05
3:9702881 G A 0.045019 -2.3362e-06
3:9715294 C T 0.041662 -2.0909e-05
3:9720535 T G 0.074178 -7.3062e-05
3:9722623 C T 0.034846 -3.1333e-05
3:9728444 A G 0.077885 -1.7433e-05
3:9730284 G A 0.089988 1.5763e-05
3:9731644 A G 0.020221 2.1408e-05
3:9732005 C T 0.109616 1.3020e-05
3:9732220 C G 0.073412 -2.4730e-05
3:9732263 A G 0.022285 2.6012e-06
3:9735085 C A 0.293565 -2.8909e-05
3:9739235 A G 0.178013 1.3765e-05
3:9748636 G A 0.630195 -3.0153e-06
3:9754144 A G 0.039822 -4.2480e-05
3:9754334 T C 0.195284 5.7721e-05
3:9757086 G C 0.674165 -2.5003e-05
3:9757287 A G 0.042471 -7.8084e-06
3:9758085 T G 0.036304 4.1160e-05
3:9758461 T G 0.035190 -1.2472e-05
3:9758664 G A 0.228258 -2.0953e-05
3:9759922 T C 0.033246 1.6411e-05
3:9769739 A G 0.119817 -2.7572e-05
3:9775111 G A 0.363751 6.5367e-05
3:9778342 C A 1.801467 1.7206e-05
3:9779855 G A 0.509249 -1.5577e-05
3:9781895 A G 0.045213 6.3981e-06
3:9783081 T C 0.036021 4.0805e-05
3:9795372 G A 0.752687 6.4129e-06
3:9798773 G C 0.461809 2.5208e-05
3:9809082 C T 1.831289 4.2781e-05
3:9813330 G A 0.023490 -4.1744e-06
3:9814249 G T 1.022373 -4.7360e-05
3:9819922 C A 0.366965 3.5077e-05
3:9824308 A G 0.419319 3.5590e-05
3:9831112 G A 0.323627 4.1231e-05
3:9832368 A G 0.039170 -1.5845e-06
3:9834538 A G 0.075146 6.1037e-05
3:9839053 G A 0.085172 3.4345e-05
3:9850263 A G 0.039845 -3.4798e-05
3:9851405 G A 0.071299 2.8427e-05
3:9852856 C T 0.030926 1.1744e-05
3:9853472 T G 0.463704 -8.9047e-07
3:9854865 C A 0.322823 4.4138e-05
3:9855548 A C 0.030039 1.7047e-06
3:9861053 C T 1.780019 4.1960e-05
3:9862925 G A 0.100333 4.1825e-05
3:9865640 T C 1.890368 6.6749e-05
3:9867625 T C 1.365640 1.5424e-06
3:9871030 G T 1.394927 -6.1045e-06
3:9876919 A G 0.323098 3.9701e-05
3:9877481 A G 1.076775 -3.5414e-05
3:9880426 T C 1.224191 -1.8228e-05
3:9883030 C T 1.847073 6.2527e-05
3:9885615 C G 0.138032 -4.3724e-05
3:9897970 C G 0.321193 5.8651e-05
3:9903906 A G 1.337185 -4.9604e-06
3:9908935 A G 0.200542 3.9984e-05
3:9917654 A G 1.604739 -4.1305e-05
3:9918811 A G 0.076869 4.1412e-05
3:9920138 C G 0.248982 5.9605e-06
3:9926010 A G 0.191272 8.8629e-06
3:9932112 T C 0.571720 -1.0330e-05
3:9934753 G A 0.076532 8.3983e-05
3:9935773 G C 1.400032 -2.7648e-05
3:9936901 A G 0.038845 -2.8604e-05
3:9939828 A G 0.329979 -2.2013e-05
3:9943355 A G 0.418910 -2.6083e-05
3:9944133 T C 0.070546 -8.4945e-05
3:9945059 T C 0.048761 9.6900e-06
3:9945978 T G 0.034142 -1.0693e-04
3:9949821 G A 0.080248 -2.8887e-06
3:9950932 A G 0.025904 1.8750e-04
3:9957455 T C 0.983992 -1.5929e-05
3:9957898 A G 1.079326 -2.9770e-05
3:9960070 T C 1.073328 -2.8668e-05
3:9962816 G A 0.920904 1.4984e-05
3:9965393 A G 0.208312 5.1030e-05
3:9965458 T C 0.076116 -1.0924e-05
3:9969328 G A 0.958893 9.5491e-05
3:9971386 C A 0.105779 6.3867e-06
3:9972241 T G 0.022029 -3.4101e-06
3:9974543 C G 0.029962 6.8681e-05
3:9976159 G A 1.977578 3.3437e-05
3:9976864 T C 0.404804 2.7219e-05
3:9976944 A G 0.041672 -1.6307e-05
3:9979660 G A 0.501371 -9.7334e-06
3:9985096 A G 0.033590 9.2071e-06
3:9991163 G A 0.491361 -6.2117e-06
3:9991388 C G 1.955679 1.2224e-04
3:10002479 C T 0.203255 1.4212e-04
3:10005693 G C 0.035174 7.4303e-07
3:10016911 C A 0.031974 -6.9978e-05
3:10049013 A G 0.085691 1.0604e-04
3:10049287 C T 0.493994 -5.8307e-06
3:10055688 A G 0.025226 9.4139e-05
3:10055813 C A 0.369701 2.8981e-05
3:10063763 C A 0.338035 8.1234e-05
3:10070915 T C 0.087726 1.6148e-05
3:10088915 A G 0.032019 -6.7301e-06
3:10118004 G A 0.069618 4.8550e-05
3:10119928 G A 0.058388 -2.1564e-05
3:10122515 T C 0.047018 3.4172e-05
3:10131104 T C 0.035093 -1.2223e-06
3:10134320 G C 0.153699 -6.0516e-05
3:10135796 G A 0.020572 6.5839e-05
3:10142949 T C 0.831769 -1.4655e-05
3:10143770 T C 0.337708 7.4077e-05
3:10153785 A G 0.087324 1.1922e-05
3:10159058 G T 0.028728 -1.8396e-04
3:10166292 C T 0.078680 3.0865e-05
3:10166695 C A 0.093039 5.8767e-05
3:10168647 C T 0.245859 2.9629e-05
3:10168732 A G 0.042782 -1.6085e-04
3:10168905 T C 0.032944 -1.5230e-05
3:10172821 C T 0.102371 -3.8641e-06
3:10179646 G A 0.055003 6.2428e-05
3:10180659 A C 1.759902 -1.3847e-05
3:10182562 A G 1.373128 -2.1222e-05
3:10183274 T C 1.744348 1.1357e-05
3:10184519 C T 0.027096 1.8330e-04
3:10188363 G A 0.054110 1.7770e-05
3:10188428 G T 1.743573 6.8293e-06
3:10196362 A G 1.726802 4.3925e-05
3:10211918 T C 0.288755 9.6516e-06
3:10212494 T C 1.012714 -4.8618e-05
3:10219508 C T 0.395086 1.0186e-05
3:10219567 A C 0.039663 1.5878e-05
3:10223607 C G 0.772999 -8.1038e-05
3:10225124 A G 0.030568 1.1417e-04
3:10225127 T C 0.051322 -1.9038e-05
3:10226144 A G 1.531498 -5.9449e-05
3:10227980 G C 0.116954 -1.6810e-04
3:10229922 A G 0.053905 -1.4234e-05
3:10232428 G T 0.105727 -7.3289e-06
3:10237297 A G 1.822370 6.4161e-06
3:10237428 A G 0.290076 2.0712e-05
3:10242671 C A 0.185449 -2.5624e-05
3:10250961 T A 0.028709 -1.2475e-04
3:10253823 G A 0.907876 6.3388e-06
3:10254797 A C 0.748393 1.8585e-05
3:10255002 G C 0.123144 1.1982e-05
3:10257768 T C 0.797991 -1.5239e-05
3:10261689 C G 1.548246 4.0908e-06
3:10264480 G C 0.858823 1.8798e-05
3:10266222 G A 0.432185 -9.8099e-06
3:10271265 T C 0.185657 2.3807e-05
3:10275474 A G 0.134819 -3.2018e-05
3:10280233 T C 1.277278 1.4930e-05
3:10292140 T C 0.212850 -7.7574e-05
3:10296133 A G 0.035116 -7.7679e-05
3:10296296 G T 0.649118 -1.0556e-05
3:10302056 G A 0.212090 -6.0862e-05
3:10302172 A G 0.782080 4.1764e-06
3:10302479 A G 1.847560 1.3668e-05
3:10305968 T C 0.057924 4.6876e-05
3:10311939 T C 0.190828 -8.5296e-05
3:10319168 T C 0.091056 -1.9507e-04
3:10320579 A G 0.020964 4.7095e-05
3:10321229 T G 1.500203 -8.3952e-05
3:10323781 A G 0.749568 1.6976e-05
3:10325357 A C 0.061552 4.7914e-05
3:10325750 G T 1.284454 -3.3993e-06
3:10328453 A T 0.123095 7.6797e-05
3:10331119 T C 0.096457 -1.7333e-05
3:10331457 T G 0.159117 -5.3325e-05
3:10341082 G A 0.471484 -2.2545e-05
3:10346421 A G 0.225765 -1.0483e-04
3:10347027 T C 0.022762 1.7119e-05
3:10348219 T C 0.059076 4.8289e-05
3:10356146 C A 1.528525 -6.2429e-05
3:10360204 T C 0.032581 9.7257e-06
3:10369180 G A 0.295221 -6.9915e-05
3:10374093 C A 0.116656 -1.0066e-05
3:10376167 C T 0.301582 5.9418e-06
3:10377312 T G 1.254331 -2.5473e-06
3:10378499 G C 0.566478 -4.6506e-05
3:10383527 T C 0.240361 -1.0569e-04
3:10395930 G T 0.313228 -5.3747e-06
3:10397069 C T 0.297769 -7.9235e-05
3:10405322 T C 0.835038 -7.5200e-05
3:10413526 A G 0.054103 2.0989e-05
3:10425136 C T 0.756643 -8.3596e-06
3:10433173 A C 0.123485 -1.5196e-05
3:10442541 T C 0.039027 1.1775e-05
3:10445313 G A 0.126201 -1.5513e-05
3:10457735 G A 1.100777 5.6367e-05
3:10469303 C T 0.022172 1.1270e-04
3:10477142 T C 0.059978 7.7616e-05
3:10488155 C T 0.080855 -5.5506e-06
3:10493369 A G 1.643019 -6.2067e-05
3:10494146 T C 0.408036 1.3244e-04
3:10500517 A G 1.815255 -2.6282e-05
3:10501524 A G 0.087885 9.2158e-05
3:10508208 C T 0.095334 3.5797e-06
3:10509023 T C 0.080037 -4.1957e-05
3:10509483 T C 0.701193 -6.2386e-05
3:10509498 T G 0.104932 3.2053e-08
3:10518280 C T 0.383567 -4.1208e-05
3:10519680 T C 0.727003 -1.0750e-05
3:10522678 C T 1.148198 -1.7492e-05
3:10525096 G A 1.012357 -1.3199e-05
3:10526438 G A 1.385839 -1.6805e-05
3:10526546 A G 0.053548 1.9633e-04
3:10526816 G T 0.032779 4.6715e-05
3:10526866 T C 0.058537 -1.3413e-04
3:10527775 G A 1.038861 -1.8276e-04
3:10527891 T C 1.388672 5.2772e-05
3:10529067 A G 0.205761 -2.2381e-07
3:10529301 A C 0.114410 4.5693e-06
3:10529401 C T 0.066019 3.2876e-05
3:10531890 A C 0.034622 -4.9146e-05
3:10532556 T C 0.386144 2.1661e-05
3:10533251 C A 0.175559 -6.7020e-05
3:10534247 C T 1.072747 -2.1527e-05
3:10535771 T C 0.552872 -2.4916e-04
3:10538451 T C 0.027076 3.7832e-05
3:10538529 C T 0.368299 -4.2315e-05
3:10539482 T C 0.736870 -2.2866e-05
3:10542223 C A 0.840387 -1.6804e-05
3:10542893 G A 1.962304 1.9050e-05
3:10545125 G C 0.317808 -1.4454e-05
3:10548789 A G 0.169019 -1.2041e-05
3:10554558 T C 0.590892 -2.9722e-05
3:10558786 C T 0.035164 3.8543e-05
3:10561751 T C 0.025427 8.0381e-05
3:10563273 A C 0.022279 -2.9105e-05
3:10569707 A G 0.023194 6.8044e-05
3:10569935 T C 0.044684 -2.1548e-05
3:10570187 G T 0.178604 3.7842e-05
3:10571275 G A 0.062039 5.6425e-05
3:10573562 A G 0.028021 -4.4925e-05
3:10574672 G A 0.515815 -1.7782e-04
3:10576987 G T 0.279333 1.0866e-05
3:10588369 G A 1.059881 -6.1036e-06
3:10589946 T C 0.104494 -3.2626e-05
3:10605220 T C 0.066999 -4.9185e-05
3:10611142 G A 0.159055 -2.5445e-05
3:10611407 C A 0.688817 3.0293e-05
3:10611507 G A 0.357873 2.2053e-05
3:10617707 A G 0.031049 -8.5101e-05
3:10617752 T C 0.038384 7.8491e-05
3:10622448 C T 1.023175 -1.1110e-05
3:10625996 G A 0.032740 6.6223e-05
3:10626513 T C 0.075594 -1.6570e-05
3:10626663 A G 0.541067 -3.6963e-05
3:10629780 G A 0.231792 3.0291e-04
3:10630300 C G 0.097687 -1.6883e-05
3:10630417 C G 0.088752 8.8051e-06
3:10631792 A G 0.021260 1.9231e-05
3:10633169 T G 1.793486 -1.0977e-03
3:10633335 A G 0.717250 -5.1549e-05
3:10637727 C T 0.212490 1.7836e-05
3:10639101 G C 1.204320 -9.4859e-06
3:10639764 A G 0.104471 3.6769e-05
3:10651470 G A 0.276110 2.6178e-05
3:10653727 C T 0.622639 1.8391e-05
3:10654031 A G 1.784865 2.0449e-05
3:10654437 G A 1.053399 2.9968e-06
3:10656846 T C 1.132310 3.9440e-05
3:10660042 G C 0.342657 -1.0876e-04
3:10660741 T C 0.032519 1.8591e-05
3:10666072 T C 0.401876 -2.7986e-05
3:10666716 C T 0.171213 6.2234e-05
3:10668182 C A 0.056668 8.6943e-05
3:10668490 G T 0.041205 2.6343e-05
3:10669949 T C 1.199218 9.4151e-05
3:10671256 A G 0.073425 -8.5450e-05
3:10672646 G T 1.876665 -2.7771e-05
3:10672963 C T 0.197679 -4.6819e-05
3:10674782 A G 0.831270 -3.5778e-05
3:10676237 C T 0.035846 -3.1245e-05
3:10680590 C T 0.107869 -6.1510e-06
3:10681865 T C 0.293361 -1.2193e-05
3:10687859 A G 0.191142 -7.6718e-05
3:10687976 C T 0.121612 -6.3301e-05
3:10691899 A G 0.293322 -1.2476e-05
3:10698171 C T 0.160431 -3.1950e-05
3:10698648 C A 1.516565 2.4404e-05
3:10719530 C T 0.209289 -1.5506e-05
3:10725030 T C 1.494533 -2.7794e-06
3:10729230 T G 0.111164 5.9055e-05
3:10730821 G A 0.033353 3.2867e-05
3:10753490 C T 1.558114 -1.4077e-05
3:10753975 T C 0.058586 3.0419e-05
3:10762645 T C 0.049008 8.9854e-05
3:10768425 T C 1.177351 -4.2310e-05
3:10769921 G C 0.350580 -3.2083e-05
3:10774759 T C 1.611409 2.7159e-05
3:10782360 C G 0.639105 7.2354e-06
3:10782894 G A 0.108178 5.0119e-05
3:10785860 T C 0.346899 -1.1153e-05
3:10789182 A C 0.181081 1.1758e-04
3:10792318 C G 1.402279 -7.1295e-05
3:10793137 A G 0.206355 -1.5167e-05
3:10797515 A G 0.041812 -1.9007e-05
3:10797529 A G 0.137996 1.1264e-05
3:10800794 G A 0.213902 5.3741e-05
3:10805684 A C 0.037307 2.6767e-05
3:10809645 T C 0.026093 -1.4905e-04
3:10810225 C T 0.244593 -8.5830e-05
3:10814569 A G 0.151057 5.8082e-05
3:10817972 A G 0.181931 5.7485e-05
3:10820067 T C 0.826531 4.8882e-05
3:10823089 T G 0.125026 -1.1576e-05
3:10823326 C A 0.995641 6.1624e-05
3:10827248 T C 0.023541 3.1284e-07
3:10832671 C T 0.846047 -9.1531e-06
3:10836291 G A 0.021983 -1.3274e-05
3:10840276 T C 0.242007 -7.0010e-06
3:10843687 C A 0.182473 1.0394e-04
3:10845313 C A 0.516107 -3.7188e-07
3:10849708 A G 0.087307 -2.7078e-05
3:10859962 T C 0.027530 -5.8043e-05
3:10862413 G A 0.154004 2.3803e-05
3:10866177 G A 0.040452 7.8626e-05
3:10866551 C T 0.125075 -3.6284e-05
3:10868944 G A 0.593719 2.8721e-05
3:10871472 G A 0.082965 -4.2456e-05
3:10876710 G C 0.170499 -4.5686e-05
3:10877611 T C 0.678901 3.7511e-06
3:10881210 T C 0.103059 1.5801e-05
3:10883043 T C 0.185050 1.6625e-04
3:10884341 T G 0.034106 8.9764e-05
3:10885920 C T 0.648212 -1.6703e-05
3:10892145 A G 0.054779 -5.8305e-05
3:10894588 A G 0.025590 1.3893e-05
3:10899617 G A 0.129002 -5.3429e-05
3:10899836 A G 0.109323 1.8557e-05
3:10899881 G A 0.464441 3.1908e-06
3:10901520 G A 0.023233 -2.3853e-04
3:10908660 A G 0.102563 1.5707e-05
3:10911044 G C 0.055087 4.6138e-06
3:10923193 T G 1.585540 4.1188e-05
3:10932081 G A 1.535611 2.7573e-05
3:10948354 A G 0.126685 -6.0995e-06
3:10949388 A G 1.173323 -2.0079e-05
3:10950051 A C 0.181493 -9.3534e-05
3:10953549 C A 0.725945 -1.1193e-05
3:10957353 T G 0.043169 -4.2691e-05
3:10972885 A G 0.556484 3.9827e-06
3:10973462 C T 0.324007 -4.5948e-05
3:10974156 T C 1.758341 1.9580e-05
3:10974260 A G 0.062854 -6.5198e-06
3:10976119 T C 0.123618 3.8002e-05
3:10976533 G C 0.059407 1.4433e-04
3:10978994 A G 0.041059 1.8984e-05
3:10983424 G T 0.812808 2.0547e-06
3:10988057 C A 0.130775 -4.0063e-05
3:10989292 G A 0.602506 -5.2806e-07
3:10993170 C T 0.086688 -4.8953e-06
3:10993424 T C 0.632733 1.9730e-05
3:10997255 T C 0.807397 1.2294e-05
3:10998720 A C 0.066827 3.2830e-05
3:10999301 A G 0.082858 -5.6174e-05
3:10999494 G T 0.186673 2.0500e-05
3:11004491 G A 0.310450 -1.5347e-05
3:11012595 C A 0.048245 3.2922e-05
3:11013587 A G 1.923439 -1.9580e-05
3:11014565 C T 0.178886 -7.7954e-05
3:11016534 A G 0.100041 9.4919e-06
3:11019401 C A 0.440442 -1.8976e-05
3:11019418 C A 0.363511 1.1725e-04
3:11020105 C G 0.197410 -4.3764e-05
3:11029876 A G 0.048511 5.4904e-05
3:11032556 T C 1.459446 5.8708e-05
3:11035591 C T 0.760859 -7.1966e-05
3:11035963 T C 0.171256 5.2898e-05
3:11037625 G A 1.198669 -4.3198e-05
3:11037689 A G 0.042269 -3.0963e-05
3:11039702 A G 0.124127 -7.6378e-05
3:11040439 T G 0.694211 -6.1233e-05
3:11041870 A G 0.837962 3.2833e-05
3:11046246 T C 0.031305 -2.3024e-05
3:11046273 A G 0.080245 1.8702e-05
3:11050518 T C 0.196420 -5.2279e-05
3:11052342 A G 0.674847 -1.5976e-05
3:11052817 C A 0.133533 3.4880e-05
3:11056831 A G 1.143566 -3.3265e-06
3:11061255 A G 0.162278 1.0958e-05
3:11063174 G A 0.114072 -1.0519e-04
3:11063340 T C 0.123218 -2.4712e-05
3:11066587 G A 0.084052 -9.1653e-05
3:11066840 C A 0.051198 -1.3398e-04
3:11068288 G A 0.022104 -5.8711e-05
3:11069751 A G 0.053081 -2.8986e-05
3:11071244 G A 0.078304 -1.1304e-05
3:11073249 A G 0.221019 -1.0570e-08
3:11075014 T C 1.546374 3.4825e-05
3:11075184 T C 0.030997 -1.1544e-04
3:11075745 T G 0.053234 -1.4212e-04
3:11076400 G C 0.331989 3.8194e-05
3:11079256 T C 0.283273 5.0698e-06
3:11079705 C T 1.928438 6.5699e-05
3:11080169 G A 0.712738 -2.0203e-05
3:11082494 T C 0.038897 -1.6820e-04
3:11082914 A G 0.042727 4.6463e-05
3:11086001 G A 0.557348 -4.7442e-07
3:11089345 C T 0.241124 1.8602e-05
3:11089371 T C 0.074633 -4.3326e-05
3:11090603 C G 0.360947 -1.2349e-05
3:11095837 A C 0.398653 1.6712e-06
3:11095930 G A 0.103939 -1.4452e-04
3:11097661 T C 0.196741 1.6550e-04
3:11097826 A C 0.265830 2.6811e-05
3:11098511 G T 1.018634 1.2689e-04
3:11101152 T C 0.104267 5.0236e-05
3:11107613 A G 0.051572 -1.0408e-04
3:11126075 A C 0.512621 -9.6067e-06
3:11127421 C A 0.971204 2.6412e-05
3:11130020 G A 1.395320 2.7635e-05
3:11134336 A G 0.116383 2.5194e-05
3:11135242 A G 0.059199 4.0407e-05
3:11135553 A C 0.559837 -1.7616e-05
3:11150581 C T 0.068573 4.8214e-05
3:11160494 A G 0.078956 1.1272e-04
3:11167885 G A 0.026557 -6.4118e-05
3:11170615 G A 0.499067 8.2425e-06
3:11172852 G A 0.384388 -3.1987e-05
3:11175970 T C 0.605628 3.0372e-05
3:11183756 G A 0.095016 3.4772e-05
3:11191751 C T 0.046090 -1.9647e-04
3:11192845 T C 0.050546 -3.3370e-05
3:11199907 G A 0.319122 7.0618e-06
3:11201341 T C 0.023305 -1.7915e-06
3:11202682 G T 0.028858 1.5364e-05
3:11205350 A C 0.548941 7.5919e-05
3:11205639 G A 0.223717 2.6379e-06
3:11217969 T C 0.298843 5.5589e-05
3:11219002 G A 0.144799 1.0246e-04
3:11220196 A G 0.050020 4.9633e-06
3:11224743 A G 0.089528 7.9854e-05
3:11227149 T C 0.744910 -1.1095e-05
3:11227421 A G 0.332469 -2.6511e-05
3:11228383 A G 0.319957 4.3846e-05
3:11228517 T C 1.870134 -4.0397e-05
3:11230915 A G 0.120193 1.6293e-05
3:11232779 C G 0.830562 1.3874e-05
3:11234717 T C 1.651056 6.8705e-05
3:11237417 A G 0.027683 2.3818e-05
3:11237539 G C 0.568523 -5.7154e-06
3:11239076 T G 0.450848 1.2667e-05
3:11244825 G A 0.078356 2.4252e-05
3:11249717 G A 0.433970 1.5811e-05
3:11254208 T C 0.071371 -1.3440e-04
3:11254494 T C 1.895422 -7.8586e-05
3:11258277 G A 0.078190 -5.6005e-05
3:11260162 T C 0.036216 -1.7574e-06
3:11269659 A C 0.023123 -3.6840e-05
3:11270803 G T 0.829092 3.7160e-05
3:11272005 G A 0.288784 -6.1940e-05
3:11294027 G T 1.328210 2.0284e-04
3:11297250 G A 0.231412 -1.2728e-05
3:11301791 G A 0.075785 2.3211e-05
3:11302884 A G 0.248070 -4.5669e-05
3:11318996 T G 0.031403 1.0064e-04
3:11325181 G A 0.031484 -6.5030e-05
3:11330291 A G 0.020614 1.1281e-05
3:11337603 G T 0.120197 -1.1230e-05
3:11341174 C A 0.075720 -5.7772e-05
3:11344427 A G 1.644941 1.5096e-04
3:11346072 T C 0.089339 1.7606e-05
3:11357828 T C 0.082445 -4.4297e-05
3:11360997 C A 0.812331 2.7858e-03
3:11365251 T C 0.029692 1.3161e-04
3:11370255 G A 0.038397 1.0250e-04
3:11378069 A G 1.273990 2.2065e-04
3:11400019 C T 0.073169 3.1731e-05
3:11420706 C A 0.166832 -2.3594e-05
3:11421692 C T 0.068537 1.7556e-07
3:11424456 A G 0.056502 -4.8621e-05
3:11428522 C T 0.117951 6.9877e-05
3:11434292 T G 0.288233 -3.2742e-05
3:11444692 A G 0.057774 1.5655e-05
3:11456506 A G 0.121213 7.3128e-05
3:11478960 A G 1.628443 1.3939e-04
3:11483855 G T 0.209958 4.3702e-06
3:11486873 T G 0.103679 -2.4395e-05
3:11493945 C T 1.228871 7.9100e-05
3:11495819 A G 0.033152 1.8106e-04
3:11497231 T C 0.029462 -5.5509e-05
3:11497363 C T 0.117710 1.7590e-06
3:11535417 A G 1.259082 2.2730e-04
3:11540296 T C 0.054272 4.5730e-05
3:11540486 A G 0.269826 -3.7649e-05
3:11544631 T C 0.045671 -1.2293e-05
3:11549596 T C 1.613139 1.6999e-04
3:11559102 C G 0.143589 1.6416e-05
3:11562126 G A 0.049157 -5.5174e-05
3:11570026 T C 0.043000 -4.0286e-05
3:11576047 T C 0.092936 -4.5223e-04
3:11590269 A G 0.021636 -7.7355e-05
3:11593013 T C 0.454009 -4.6790e-05
3:11596302 C T 0.638121 -7.8106e-06
3:11600563 T C 1.234392 -1.9813e-05
3:11602131 A G 0.279281 -4.7029e-05
3:11609198 C T 0.373038 6.4879e-06
3:11611146 C A 0.041263 -5.2706e-06
3:11615207 C T 0.491868 3.3262e-05
3:11616409 T C 0.051017 -9.4177e-05
3:11619958 A G 0.933128 3.4554e-06
3:11620167 A G 0.122654 8.5777e-06
3:11624211 A C 1.790480 4.5651e-06
3:11625414 T C 1.161856 -7.6369e-05
3:11640601 A G 1.727769 -5.6204e-06
3:11641926 C G 0.126675 -8.0756e-06
3:11642277 C T 1.903939 4.8859e-05
3:11643465 C T 1.905373 5.2343e-05
3:11647942 A G 0.528295 -2.9396e-05
3:11655594 A G 0.055730 -1.8911e-05
3:11657278 G A 0.162739 4.0635e-05
3:11663976 G A 0.097175 3.9140e-05
3:11664627 C G 0.111011 3.1579e-06
3:11669471 C A 0.171486 -9.3483e-05
3:11675789 C T 0.450968 -3.6204e-05
3:11678101 C T 0.279959 -3.9977e-05
3:11680970 C T 0.243279 -1.5378e-05
3:11681073 A G 0.051500 3.1585e-05
3:11682950 A G 0.042214 1.8404e-05
3:11684957 T C 0.022347 -1.0472e-05
3:11689492 G A 1.096856 2.1901e-05
3:11691777 T C 0.050942 2.5756e-05
3:11693144 A G 1.429036 4.0430e-05
3:11698018 G A 0.119590 1.9677e-05
3:11698214 G T 0.228845 -3.2782e-05
3:11701734 A G 1.355848 5.9658e-05
3:11702731 G A 0.047226 1.2029e-05
3:11707968 C G 0.041461 2.1974e-04
3:11708475 C A 0.392408 -4.5057e-05
3:11710373 C T 0.036158 -4.1229e-06
3:11713489 A C 0.068969 9.6723e-05
3:11719052 C A 1.279336 7.0907e-05
3:11723224 G A 1.616326 4.0117e-05
3:11729093 C T 0.150184 2.8773e-05
3:11737145 T C 0.129045 7.0620e-06
3:11742947 A G 0.193151 -8.4858e-05
3:11747561 A C 0.072069 -1.2552e-04
3:11747655 G T 1.437011 7.4976e-06
3:11751264 C T 0.092235 1.8358e-04
3:11758513 G A 1.113822 1.4647e-05
3:11762464 T C 0.790892 1.2574e-04
3:11766206 G A 0.577611 -3.8024e-05
3:11771530 G A 0.638949 -6.0709e-05
3:11772784 A C 0.853818 -2.6675e-06
3:11774920 A G 0.268528 -1.4183e-04
3:11775697 C G 0.160970 4.6967e-05
3:11779665 A G 1.105847 -5.4368e-05
3:11781682 C T 1.808715 -1.1282e-06
3:11781717 T G 0.177062 2.3665e-05
3:11788970 T C 0.109921 -4.8632e-05
3:11790188 A C 0.400299 -3.9582e-05
3:11790710 A G 0.801740 6.4861e-05
3:11793181 T C 0.712959 -5.6713e-06
3:11793217 T C 1.023603 5.9788e-05
3:11794488 T C 0.043331 -5.1529e-05
3:11796487 T C 1.094227 8.7797e-05
3:11797832 C A 0.505607 7.4665e-05
3:11797923 A C 0.406391 -6.7519e-07
3:11798039 T C 1.641052 5.9697e-05
3:11799434 C G 0.054519 2.0269e-05
3:11799588 C A 1.165092 2.1032e-05
3:11803927 A G 0.483925 5.6929e-06
3:11804072 C T 0.084633 -5.6553e-05
3:11805254 C T 0.124030 -9.0065e-06
3:11810086 A G 0.356208 7.5184e-06
3:11811589 C T 0.137708 -1.3036e-05
3:11811671 T G 1.467301 -2.6024e-05
3:11812866 A G 0.948389 -1.0207e-04
3:11815740 G C 0.978974 -2.7208e-05
3:11821299 T C 0.034025 -3.8339e-05
3:11828640 A G 0.027232 -6.2847e-05
3:11830536 C T 0.928412 -4.6235e-05
3:11830707 A T 0.087898 -2.4153e-04
3:11836773 A G 0.036687 -1.4365e-04
3:11837136 C T 0.087194 -7.3597e-05
3:11842237 A G 0.039455 -2.4661e-05
3:11851941 C A 0.852860 -4.4483e-05
3:11856580 C T 0.029001 5.3410e-06
3:11857611 T C 0.072403 4.4707e-05
3:11860615 G A 0.034132 -3.8828e-05
3:11861898 C A 0.026648 -3.1610e-05
3:11866490 T C 0.050653 -2.6189e-05
3:11868485 C T 0.050157 9.2154e-06
3:11870786 A G 0.611496 1.3674e-05
3:11871215 C T 0.308655 2.5895e-05
3:11871439 C T 0.026268 1.6281e-04
3:11874878 G A 0.033295 1.0531e-04
3:11880760 C T 0.205424 -4.9200e-04
3:11880816 A C 1.081017 7.1065e-05
3:11886365 C T 0.893036 8.3203e-07
3:11886451 A G 0.530930 1.0925e-04
3:11887991 G C 0.899830 5.3384e-06
3:11887993 A G 0.036995 -4.8415e-06
3:11891529 T C 0.775615 -2.3093e-05
3:11893606 G A 0.237508 -3.0593e-05
3:11897177 G A 0.040689 1.0322e-04
3:11898859 A G 0.056223 -5.2295e-06
3:11903245 G A 0.712261 1.7672e-05
3:11913064 T C 0.174235 -3.0655e-06
3:11913188 G A 1.526149 -4.5502e-05
3:11913960 A G 0.042652 8.3152e-05
3:11914075 T C 0.061400 2.2846e-06
3:11914241 T C 0.643652 -3.0670e-05
3:11916653 G T 0.542028 -2.7357e-05
3:11924455 T C 0.054805 -5.7376e-06
3:11925765 A G 0.026109 -3.6653e-05
3:11929340 G A 0.053766 -1.6582e-05
3:11939312 T C 1.587699 2.3923e-05
3:11939888 G C 0.424824 4.1423e-05
3:11941035 A G 0.649329 3.1543e-05
3:11945279 C A 1.180876 4.1699e-06
3:11945930 C T 0.101008 5.8900e-06
3:11948221 C T 0.228478 4.2623e-05
3:11948258 A C 0.709145 1.0478e-05
3:11950921 G C 0.287564 2.2201e-05
3:11951047 G A 0.162547 2.2501e-05
3:11953304 A G 0.631393 1.4470e-05
3:11955173 T C 0.178081 -2.2575e-05
3:11956598 G A 0.233100 -5.3176e-05
3:11959350 A G 0.045083 -6.5920e-05
3:11961288 T C 0.643175 1.1759e-05
3:11962507 T C 0.073623 8.1296e-06
3:11963293 T C 0.044795 1.3497e-05
3:11965140 G C 0.169139 6.3602e-05
3:11969950 A G 0.056083 1.5888e-04
3:11979162 G T 0.398471 4.7868e-05
3:11981639 G A 1.602048 1.3803e-05
3:11987520 G A 1.611360 -1.5854e-05
3:11991007 A C 1.538509 -2.4280e-05
3:11991995 C T 0.040549 -6.6733e-05
3:11998856 A G 1.626885 -8.5353e-05
3:12006892 C T 0.079281 3.8135e-04
3:12009771 T C 0.087759 -1.6685e-05
3:12011650 G A 0.407176 1.4369e-05
3:12013984 C T 0.027417 -4.5128e-05
3:12015313 C A 0.399017 7.5717e-05
3:12021902 T C 0.483520 3.0120e-04
3:12022084 G T 1.086701 -3.7960e-04
3:12029991 A G 0.025664 4.1018e-05
3:12036176 C T 1.652309 -1.7046e-05
3:12039799 A C 1.649709 -2.3807e-05
3:12042835 G A 0.340216 6.9885e-06
3:12043966 C T 0.156192 6.2313e-05
3:12046530 G A 0.129908 2.1591e-04
3:12050306 T C 0.042844 4.0344e-06
3:12067966 A G 0.034353 5.1801e-05
3:12068537 T G 0.023652 -1.1152e-04
3:12075218 T C 0.065662 -8.5621e-05
3:12086257 G A 0.078839 -4.2593e-05
3:12088379 A G 0.106986 3.6131e-05
3:12089633 A G 1.495354 -1.9517e-05
3:12100347 G C 0.091066 8.0722e-05
3:12106191 C T 1.720800 -9.2333e-04
3:12133641 A G 0.040926 -8.9234e-06
3:12144982 C T 0.064500 -4.9942e-07
3:12145244 G T 0.026278 4.6540e-05
3:12146487 A G 0.061406 -1.1440e-05
3:12153646 A G 0.101423 -8.2652e-05
3:12155888 C T 0.326312 -1.4550e-04
3:12159193 C T 0.519048 4.3557e-05
3:12168317 C T 0.046856 1.4221e-05
3:12183154 G A 0.099012 -3.0261e-05
3:12185555 G A 0.035622 3.2886e-04
3:12208049 A G 0.060790 1.9136e-04
3:12217797 T C 0.130213 -5.6578e-05
3:12223413 C T 0.093325 4.8969e-05
3:12224151 C T 0.791908 -7.0670e-05
3:12226789 A G 0.073195 4.0636e-05
3:12227307 T G 0.042523 -8.4025e-05
3:12229015 G A 1.496275 -3.4274e-05
3:12232074 G A 1.790000 -1.2784e-04
3:12247494 C T 0.090407 9.9813e-05
3:12262347 C A 0.100054 -5.0226e-06
3:12269266 T C 0.830448 3.5813e-05
3:12277845 A G 0.124491 -4.7628e-05
3:12281202 T C 0.043941 -4.9319e-04
3:12289800 G A 0.122274 -5.2660e-05
3:12292963 A G 0.091800 -1.0942e-04
3:12299313 G A 1.160642 5.5134e-05
3:12301893 C A 0.678907 7.7663e-05
3:12302033 C T 0.389442 2.4129e-05
3:12306778 A G 0.148169 7.4159e-05
3:12312217 T C 0.026368 -4.6327e-05
3:12314846 A G 0.243785 2.8852e-04
3:12320348 A C 0.122121 -4.2310e-04
3:12334991 A G 1.206560 3.8849e-05
3:12348835 A G 0.482075 -6.5782e-05
3:12353303 T C 0.043925 7.3976e-05
3:12358016 G A 0.030757 8.9698e-05
3:12373905 G A 0.064548 2.1426e-05
3:12390484 C T 0.243022 -1.1651e-04
3:12393125 G C 0.241049 -1.2742e-04
3:12408335 C G 0.043065 -2.0156e-06
3:12411089 C A 0.076736 -1.2864e-04
3:12418949 G A 0.066593 -1.5205e-04
3:12419366 T C 0.169717 8.3148e-05
3:12426936 T G 0.293932 -6.6596e-05
3:12437237 G C 0.177828 2.4902e-05
3:12443844 G A 0.405222 4.5511e-05
3:12447153 T G 1.044636 -4.8563e-07
3:12465488 A C 0.688320 1.9225e-05
3:12469997 A G 0.051140 -7.8658e-06
3:12471748 C T 0.024934 1.2319e-05
3:12472019 T C 0.338185 -4.2046e-05
3:12475557 T C 0.252312 -2.4127e-05
3:12477055 C G 1.333478 3.9936e-06
3:12478817 A G 0.207790 -1.5643e-05
3:12478861 T C 0.032552 -6.6168e-05
3:12480175 G A 0.104698 6.0473e-05
3:12481375 T C 0.530307 -1.7354e-05
3:12485437 C T 1.802863 5.2150e-05
3:12487511 C T 0.225395 1.8455e-05
3:12492798 A G 0.022448 1.0089e-05
3:12496887 C T 0.562349 -2.4982e-04
3:12498401 A G 0.849478 2.3442e-04
3:12499913 A G 0.025099 -1.0785e-05
3:12501093 G A 0.247482 7.8562e-05
3:12507401 C T 0.342992 2.9604e-05
3:12510283 T C 0.076080 1.2961e-05
3:12521571 A G 1.011191 -1.0169e-05
3:12531168 G A 0.039874 -2.5796e-06
3:12531421 A G 0.026907 4.8599e-06
3:12531461 A G 0.026278 1.5250e-05
3:12531902 G A 0.051182 -7.8039e-06
3:12533578 T C 0.027070 8.1519e-06
3:12544779 A G 0.024924 -4.8598e-06
3:12544829 A G 0.129710 -2.5682e-05
3:12551807 C T 0.130531 -2.4722e-05
3:12552084 G A 1.153956 -1.4527e-05
3:12582625 T C 1.901108 3.7333e-05
3:12584699 G A 0.024862 7.6245e-06
3:12592368 C T 0.148951 4.3599e-05
3:12596507 C T 0.283477 -3.6356e-05
3:12597892 C T 0.112702 -2.0824e-06
3:12600837 A G 1.018991 3.9282e-06
3:12614616 G T 0.176076 -1.9054e-05
3:12615580 G A 1.176751 -2.2247e-05
3:12615984 C T 0.490709 -5.2361e-05
3:12616533 A G 0.547915 4.1726e-06
3:12625747 A G 0.297970 -6.7359e-05
3:12626516 A G 0.718317 -1.9758e-04
3:12628920 C G 0.431883 -1.2821e-04
3:12633168 G A 0.024340 1.1200e-05
3:12642949 C T 0.868356 -1.3604e-05
3:12655876 A G 0.047317 -4.1608e-05
3:12676113 T C 0.380759 -7.3734e-05
3:12706097 G T 0.052906 -1.2626e-05
3:12707620 C A 0.654658 -2.1877e-04
3:12717189 A G 1.496113 -3.4547e-05
3:12727962 A C 0.847878 6.0607e-05
3:12735969 T C 0.055613 1.0649e-05
3:12736314 C T 1.326357 -1.2083e-05
3:12749385 A G 0.109564 5.7427e-05
3:12753131 A C 1.125344 -7.8823e-05
3:12762572 G A 0.041328 7.9358e-06
3:12770751 A G 1.896636 2.2465e-05
3:12773868 T C 0.750937 7.4207e-05
3:12778794 G A 1.063565 2.9574e-05
3:12784081 T C 0.022467 1.1273e-04
3:12785829 A G 0.096785 1.3030e-04
3:12788938 A G 0.938626 1.8682e-05
3:12795601 A G 0.297389 -6.7392e-05
3:12796000 C T 0.024522 -4.3325e-05
3:12801843 T C 1.264594 -2.8473e-05
3:12803313 T C 0.875383 2.3026e-05
3:12813786 T C 0.041338 -2.4884e-05
3:12814537 C T 1.959441 7.2737e-05
3:12816509 G A 0.211087 -2.5087e-05
3:12827525 A C 1.173872 -4.8401e-06
3:12827746 G T 1.205170 -1.5438e-05
3:12836792 T C 1.082536 -5.8813e-07
3:12839843 G C 0.098155 2.0675e-05
3:12840934 C T 1.333014 -1.8021e-05
3:12841717 G C 0.053656 -9.3143e-06
3:12843368 T C 1.211513 -1.1069e-06
3:12846397 A G 0.028949 -8.3719e-05
3:12848822 C T 1.333524 -1.9324e-05
3:12851170 T G 0.046271 -1.7715e-05
3:12856856 G A 1.238300 -4.1495e-05
3:12857493 T C 1.070384 -3.8257e-06
3:12858028 C T 1.178000 -5.8559e-06
3:12859004 C A 1.194378 -1.8355e-05
3:12859500 G A 0.093276 -5.8324e-06
3:12860988 G A 1.055360 1.2422e-05
3:12861042 A G 0.109671 2.8664e-04
3:12861470 A G 0.034960 -2.1076e-05
3:12861586 C T 0.351655 1.7315e-05
3:12861608 A G 0.335903 6.9719e-07
3:12862257 A G 1.280063 -7.6518e-06
3:12863370 T C 0.091829 -4.2112e-05
3:12864386 C T 1.375144 -5.7427e-06
3:12866019 A G 0.057719 -5.2134e-05
3:12873245 A G 0.116610 1.1044e-04
3:12874925 G A 1.560661 2.3076e-06
3:12875443 A G 1.263208 -1.0594e-05
3:12880818 C A 0.221221 5.3246e-05
3:12900430 G A 0.357656 -4.0864e-08
3:12902465 T C 0.288239 1.9420e-05
3:12902913 A G 1.919668 3.0402e-05
3:12904063 A C 0.057998 2.6751e-05
3:12908510 C A 1.159983 -5.1379e-08
3:12916772 C T 1.153397 -5.4289e-06
3:12918758 T C 0.057346 -1.1537e-04
3:12919062 A G 0.119535 -9.6167e-06
3:12926399 T C 0.101624 -4.8080e-05
3:12930286 G A 0.256599 -5.4731e-06
3:12936408 A G 0.038378 -1.2054e-05
3:12938762 T C 0.029721 3.5535e-04
3:12939939 A G 0.073513 2.3683e-05
3:12940346 A G 1.626372 -1.6184e-04
3:12942408 A G 0.431776 1.2051e-05
3:12946433 G T 0.450663 3.0718e-05
3:12956905 T C 0.305442 -1.3325e-04
3:12962074 A G 0.303539 -1.5764e-04
3:12970494 T C 1.289333 -1.0675e-04
3:12971209 C T 0.281754 1.1412e-05
3:12979173 A G 0.164047 -2.8444e-06
3:12980036 T C 0.076908 1.9342e-04
3:12981873 C T 0.435752 1.3597e-04
3:12984597 T C 0.061354 -2.2715e-05
3:12987835 C T 0.065155 -4.2243e-05
3:12998905 A G 0.073588 4.6611e-05
3:12999940 C T 0.361827 -4.5147e-05
3:13001931 A G 0.935062 3.4496e-06
3:13006586 G C 0.365368 2.4299e-05
3:13012816 A G 0.288755 2.4451e-05
3:13019301 G A 1.813496 6.5418e-05
3:13021292 C T 0.090161 -2.1921e-04
3:13025357 C T 0.297752 -1.0251e-04
3:13025899 A G 0.739376 1.2666e-05
3:13026073 T C 0.037167 -4.4800e-05
3:13030159 T C 0.174313 2.1016e-05
3:13031976 C T 1.737662 -1.3297e-06
3:13032126 T C 0.331644 -1.4415e-04
3:13032737 T G 0.066048 2.2215e-05
3:13033619 T C 0.106100 -5.1872e-05
3:13037101 A C 1.935354 -2.2875e-06
3:13039519 T C 0.072672 -5.7279e-05
3:13046519 A G 0.192554 -1.7309e-05
3:13048461 C T 0.051413 -1.0089e-04
3:13050686 G A 0.115857 6.0672e-05
3:13051155 G T 1.499979 2.8240e-06
3:13052795 C A 1.895224 -9.1749e-06
3:13053678 T C 0.032292 -3.3768e-05
3:13053744 G C 0.290316 9.5373e-05
3:13054448 T C 0.154978 -7.2029e-05
3:13054770 C T 0.301001 -5.1396e-05
3:13054823 A G 0.091352 4.8314e-05
3:13057791 G A 0.215200 4.5851e-05
3:13058031 A G 0.311797 3.8235e-05
3:13059436 A G 0.688044 5.8874e-05
3:13059941 T C 1.869180 8.7036e-05
3:13063804 T C 0.155157 4.2295e-05
3:13065455 T C 0.878161 -5.2269e-06
3:13066017 T C 0.097736 -5.8999e-07
3:13066535 C T 1.829419 1.9320e-04
3:13068703 A G 0.047456 1.7332e-05
3:13070113 C A 1.596141 -1.1592e-05
3:13070799 G A 1.610373 3.0982e-05
3:13075078 G A 0.413986 -4.2423e-05
3:13077017 C T 0.027550 -2.6003e-06
3:13079988 A G 0.827050 2.0503e-05
3:13087558 G T 1.875194 7.9546e-05
3:13091428 C T 0.397176 -5.6863e-05
3:13092038 C T 0.035067 9.2239e-07
3:13098542 T C 0.063588 6.4043e-05
3:13104677 T C 0.178013 1.2995e-04
3:13106302 C T 0.932891 7.8862e-06
3:13110077 C T 1.331894 -2.1180e-05
3:13112286 G A 0.976910 1.2245e-05
3:13113940 T G 0.429988 -5.8343e-05
3:13116044 G A 0.152989 -6.0078e-05
3:13117999 A G 0.920671 3.7079e-05
3:13123519 A G 0.027800 -1.0503e-04
3:13124498 A G 0.123511 -5.4953e-05
3:13129536 T C 0.074211 2.9962e-05
3:13131301 A C 0.636359 -6.5275e-05
3:13132694 T C 0.232889 3.0065e-06
3:13133264 T C 0.054977 9.9038e-06
3:13135500 T G 1.856087 3.8290e-05
3:13135575 T C 0.345510 -1.8135e-05
3:13136771 T C 0.064947 2.1577e-05
3:13138865 A G 0.190961 2.5591e-05
3:13145081 A C 0.111167 -4.3565e-05
3:13145281 T C 0.151882 3.0406e-05
3:13145779 G A 0.588809 7.1740e-05
3:13149343 T C 0.698817 -2.4593e-05
3:13149705 A C 0.136383 1.4670e-05
3:13152176 A G 0.763836 1.1793e-06
3:13153642 A C 0.054886 -2.1081e-05
3:13160265 T C 0.038654 3.4623e-05
3:13172718 A C 0.325552 2.9127e-05
3:13173764 G A 0.039952 2.7695e-05
3:13177912 A G 0.067739 2.6719e-05
3:13178902 C T 0.087567 2.0629e-06
3:13179745 A C 0.045320 7.4884e-05
3:13181776 A G 0.517467 -5.1081e-07
3:13181905 G A 1.069800 -3.4084e-05
3:13182692 T G 0.500849 1.1913e-05
3:13186109 G A 1.649154 -2.5540e-05
3:13186845 T C 0.158493 3.2547e-05
3:13189919 A G 0.265029 -5.8742e-05
3:13192364 T C 1.167874 6.8783e-06
3:13198052 T C 0.130719 3.7499e-06
3:13205785 T G 0.086019 7.0937e-06
3:13207536 A G 0.800863 1.5154e-07
3:13212134 T C 1.244752 3.4718e-05
3:13212225 T C 0.110047 3.5394e-05
3:13212908 C T 0.339746 8.1896e-05
3:13213734 A C 0.080949 1.1952e-04
3:13217342 T C 0.259368 9.5262e-05
3:13217692 T G 0.691903 1.3579e-05
3:13218281 C A 1.238608 -4.7954e-05
3:13219781 A G 0.054340 -6.6027e-05
3:13220204 C T 0.140233 3.1112e-05
3:13223868 T C 1.501991 4.7395e-06
3:13228735 C A 0.126987 1.1660e-04
3:13231551 G A 0.501190 -2.9384e-06
3:13234515 A G 0.092329 -5.9387e-05
3:13237282 A G 0.291955 -6.6361e-05
3:13241893 G C 0.054980 -1.2637e-04
3:13244345 A G 0.037320 5.7054e-05
3:13244922 T C 0.079729 6.9595e-06
3:13245725 G A 0.300385 1.0866e-04
3:13248625 A G 0.034321 -5.5586e-05
3:13250682 G A 0.197809 -5.8916e-05
3:13254590 C T 0.072643 -1.4791e-05
3:13261298 A G 0.193956 2.3134e-05
3:13266183 A G 0.553780 1.3438e-05
3:13266403 C T 0.058089 -9.8714e-05
3:13273299 T C 1.070942 -4.5058e-05
3:13275607 A G 0.816995 -2.2384e-05
3:13276005 G A 0.589318 -4.3119e-05
3:13276044 G A 0.027488 -4.2418e-05
3:13277170 T G 0.045781 -1.8824e-05
3:13278630 T C 0.056671 3.2542e-05
3:13280288 T C 0.080397 -4.8321e-07
3:13281967 T C 0.262133 -5.9429e-05
3:13284218 G A 0.116328 8.1598e-06
3:13284483 T G 0.184135 2.0286e-05
3:13284808 G A 0.456314 -2.3110e-05
3:13285966 T C 0.055671 1.4327e-05
3:13286726 C T 0.055658 2.5000e-05
3:13288216 C T 0.556043 -2.0703e-05
3:13288743 A G 0.121755 -1.0450e-05
3:13290146 G A 0.081520 1.8189e-05
3:13291228 A G 0.093763 -8.7844e-05
3:13295019 G C 0.030396 -2.5789e-05
3:13295431 C T 0.052046 -7.2154e-05
3:13295685 C T 0.097207 -4.8520e-06
3:13296115 C T 0.038803 2.9048e-05
3:13301580 C A 0.277535 2.7430e-06
3:13301696 A G 0.482838 -1.2700e-05
3:13301836 A G 0.023561 2.0087e-05
3:13307063 G A 1.329528 -3.0107e-06
3:13315296 T C 1.218796 8.8725e-07
3:13325515 C T 0.147049 9.7150e-06
3:13326400 A C 0.668472 4.5590e-05
3:13328058 C A 0.035859 -7.3561e-06
3:13335287 T C 0.136877 -1.7377e-05
3:13342190 A G 0.046035 3.2031e-06
3:13346672 T C 0.291598 -3.7754e-05
3:13352115 T C 0.054409 6.1763e-05
3:13359433 A G 0.904452 7.7018e-05
3:13361287 T C 0.975277 3.7830e-05
3:13361391 G A 1.425846 2.8948e-05
3:13368454 G A 0.100394 -1.4773e-05
3:13369702 T C 0.675892 -1.2999e-05
3:13369787 T C 0.044525 -2.4990e-05
3:13371369 T C 0.025060 -1.9804e-05
3:13383982 G A 1.875438 -8.3883e-05
3:13387189 T C 1.697782 -1.1671e-04
3:13389108 G A 0.039923 -9.0488e-05
3:13390953 T C 0.026846 8.3880e-05
3:13395475 C G 0.348165 -3.5081e-05
3:13395579 A C 1.133595 -9.3484e-05
3:13399786 A G 0.682283 -2.9987e-05
3:13401224 A G 0.045476 6.6083e-05
3:13404919 A G 0.055707 4.1399e-05
3:13407556 C T 1.135929 -1.8828e-04
3:13413371 A G 0.040887 2.2602e-05
3:13420383 A C 0.036635 1.3711e-05
3:13421150 T C 1.093020 -6.9785e-05
3:13428970 G A 0.099901 5.1693e-05
3:13439512 T C 0.075344 1.9876e-05
3:13449191 G A 0.252620 3.1451e-05
3:13458438 A G 0.047657 3.1451e-05
3:13464882 T C 0.026975 -1.8108e-05
3:13468008 C T 0.104630 5.2338e-05
3:13470823 C T 0.291235 1.0408e-05
3:13499551 A G 0.914935 -1.0706e-04
3:13502689 C G 0.060773 1.8582e-05
3:13503679 C A 0.724585 -1.2330e-04
3:13505180 T C 0.108687 1.3043e-05
3:13515213 A C 0.043506 -1.1294e-05
3:13515626 T C 0.054334 1.2088e-04
3:13518188 C T 0.879245 -5.9767e-05
3:13520375 T C 0.097691 1.2289e-04
3:13525410 G A 0.104692 6.1745e-05
3:13527998 T G 1.666298 -1.9484e-05
3:13528903 A G 0.050900 3.4233e-05
3:13530340 T C 0.055895 -2.9658e-05
3:13533382 A C 0.163803 -2.7503e-05
3:13537336 C T 1.625427 5.6099e-05
3:13540641 A G 0.220572 1.0776e-04
3:13543274 T C 0.065899 -1.5651e-05
3:13543529 T C 0.047008 -4.6537e-05
3:13544157 A G 0.080362 -7.8139e-05
3:13545697 T C 0.097911 8.6924e-06
3:13546937 A G 0.067145 7.0956e-05
3:13548716 T C 0.032182 8.3054e-05
3:13555836 T C 1.793314 -4.6369e-06
3:13558449 T C 0.148269 4.3628e-05
3:13568967 T C 0.647816 2.1348e-05
3:13570412 A G 0.026794 -2.6415e-05
3:13572053 G A 0.199000 2.2561e-05
3:13573068 C T 1.252445 -4.6359e-05
3:13574492 A G 0.056356 3.8747e-05
3:13576536 T C 0.203921 9.9461e-06
3:13578007 T C 0.073581 -4.2253e-05
3:13578739 C T 0.048855 -4.9295e-06
3:13581025 G A 0.190042 -5.9574e-05
3:13581171 A C 0.219205 3.5062e-05
3:13583527 T C 0.112605 1.3006e-04
3:13585313 C T 0.797829 3.7079e-04
3:13586461 G A 1.636963 5.9298e-05
3:13587869 T C 0.064444 8.2558e-05
3:13590094 A G 0.206550 3.0009e-05
3:13599966 T C 0.023389 -3.6574e-05
3:13607112 T C 0.392382 -4.5002e-06
3:13608602 C T 0.218371 4.7227e-05
3:13610260 C T 1.387455 6.5358e-06
3:13612936 G A 0.387290 1.9711e-04
3:13614754 T C 0.099232 3.5633e-04
3:13622987 A G 1.155455 2.6156e-04
3:13624799 T C 0.062792 2.7272e-05
3:13624900 T C 0.034902 -2.5042e-05
3:13625471 C T 0.278576 1.6239e-04
3:13629651 T C 0.259141 7.6550e-05
3:13635770 T C 0.143774 3.9789e-05
3:13640933 C T 1.060339 1.0105e-04
3:13649962 A T 0.071725 5.4348e-05
3:13651622 A G 0.099385 1.6113e-04
3:13652906 A G 0.052890 -5.7181e-05
3:13657525 C G 0.070598 1.9830e-05
3:13658010 A C 0.218063 -3.2608e-05
3:13658373 G A 0.112978 3.3007e-05
3:13659897 C A 0.460546 7.0191e-05
3:13660809 C T 0.247472 1.6420e-05
3:13661515 A G 0.131567 9.6071e-05
3:13661601 T C 1.656171 -3.6764e-05
3:13661991 G A 0.162180 7.2015e-05
3:13662337 A G 0.254522 -2.6171e-05
3:13664475 C T 0.875779 -1.0377e-05
3:13670481 G A 1.322586 -5.3410e-05
3:13670508 A G 0.206793 -5.3589e-05
3:13670536 G A 1.323517 -4.1462e-05
3:13672732 T C 0.383992 -2.7672e-05
3:13674275 A G 0.026106 -2.1014e-05
3:13676940 T C 1.636976 3.6231e-05
3:13677514 G C 1.363820 1.6628e-05
3:13677622 A G 1.300570 2.5114e-05
3:13679044 A G 0.603116 -1.0105e-05
3:13680959 A G 0.449173 1.4062e-04
3:13680987 G A 0.049787 -1.5851e-05
3:13683103 T C 0.118408 -1.4265e-05
3:13684389 A G 1.463390 4.7456e-05
3:13686626 T C 0.200042 6.7339e-05
3:13687339 A G 0.382207 -4.9214e-06
3:13693546 C T 0.838005 7.6026e-06
3:13697170 A G 0.045885 -1.8424e-05
3:13698731 G A 0.404723 1.0424e-05
3:13704706 C T 0.161937 1.0038e-05
3:13708066 A G 0.273578 -1.2077e-05
3:13713218 T C 0.144952 5.8801e-05
3:13713711 T C 0.022350 -5.3268e-05
3:13718272 T C 0.027936 -8.0496e-07
3:13725204 A C 0.654749 -4.1683e-05
3:13726508 A G 0.093676 -8.1048e-05
3:13726888 C T 1.014856 -9.3489e-06
3:13728876 A G 0.251033 2.8104e-05
3:13732461 T C 0.024927 -6.6802e-05
3:13737000 T G 0.358977 -1.6487e-05
3:13738588 A G 0.561561 -4.3619e-05
3:13745868 T C 0.058067 5.7921e-05
3:13747337 A G 1.105568 2.1910e-05
3:13757613 C T 0.294617 -7.7512e-06
3:13765078 A C 0.085581 1.1059e-05
3:13771796 A C 0.276593 -9.9487e-06
3:13800722 C T 1.159201 4.8455e-05
3:13802183 T C 0.054217 -5.4452e-05
3:13803639 T G 0.042412 -4.5675e-06
3:13804145 T C 1.439644 4.4063e-05
3:13813834 G C 0.148613 6.1462e-05
3:13817535 C G 0.613999 3.9258e-05
3:13819154 C T 0.067914 -6.3114e-06
3:13823342 G A 0.301845 2.1106e-05
3:13823817 A G 0.960795 3.9189e-05
3:13828919 A G 0.034775 -4.4202e-06
3:13829859 C T 1.389393 5.6641e-06
3:13830898 T C 0.036424 -6.7811e-06
3:13833032 G T 0.051952 5.5140e-05
3:13834952 T G 0.574735 1.8530e-05
3:13836572 A G 0.059491 1.2078e-04
3:13836583 C T 0.603924 -3.8654e-05
3:13837635 T C 0.966445 -5.2315e-05
3:13838507 C T 1.154225 1.1486e-06
3:13840583 A G 0.022181 -1.7258e-05
3:13841398 A G 0.371080 -6.6202e-06
3:13842611 A G 0.568351 3.1743e-05
3:13848830 G A 0.724416 -2.7134e-05
3:13852729 T C 0.603931 -3.4050e-05
3:13854918 T G 1.302858 -1.3831e-06
3:13857577 A G 0.556374 9.0259e-06
3:13857858 G A 0.560872 -5.5972e-05
3:13857969 C T 0.931281 -3.2387e-05
3:13858814 A G 0.034775 -8.1473e-05
3:13866286 T A 0.029312 5.7581e-05
3:13866310 T C 0.377624 -1.6241e-04
3:13867575 C T 0.793690 -2.7829e-05
3:13868432 A G 0.092439 -1.0682e-04
3:13868763 T C 0.218806 -2.4672e-05
3:13869251 A G 0.366027 -3.8410e-05
3:13872497 A G 0.043938 9.6757e-06
3:13875750 G A 0.385037 -1.2026e-04
3:13876909 A G 0.419205 -4.8861e-05
3:13878707 A G 0.036674 -5.7996e-05
3:13880285 T C 0.236985 -1.5176e-05
3:13884020 T G 0.593674 -1.5388e-04
3:13887266 T C 0.046992 -6.1139e-05
3:13893181 T C 0.189494 7.0263e-05
3:13897245 C T 0.575926 -7.2329e-05
3:13897281 T C 0.256492 5.1486e-05
3:13912879 A G 0.058709 5.5644e-05
3:13916407 T G 1.119466 2.7014e-05
3:13919475 C T 0.304984 -6.1891e-05
3:13922994 G A 1.013321 4.0024e-05
3:13929238 G C 0.105088 -1.1560e-06
3:13929756 A G 0.704763 -6.8640e-05
3:13940841 T G 0.172074 1.2145e-05
3:13943862 C A 0.712644 -7.1596e-05
3:13962372 G A 0.089917 -1.1672e-04
3:13969481 G A 0.024272 -6.0762e-06
3:13978803 G A 0.681949 1.1418e-04
3:14005908 T C 0.188692 2.4304e-05
3:14012861 C T 1.167478 7.9460e-05
3:14013795 T C 0.035093 -1.9019e-04
3:14013943 G A 0.105893 -3.2734e-07
3:14020295 G A 0.079469 -7.8899e-05
3:14021080 C A 0.651062 6.7453e-04
3:14043412 A C 0.032324 -7.7627e-05
3:14082692 T C 0.039416 8.8970e-05
3:14082920 A G 0.032925 1.1203e-04
3:14088454 G A 0.030280 -1.5480e-04
3:14091428 G A 1.163687 9.7214e-05
3:14092316 T C 0.361914 -5.3142e-05
3:14093153 T C 0.030773 -7.9250e-05
3:14099148 A G 0.081731 9.1616e-05
3:14108146 G A 0.058803 5.5696e-06
3:14124503 A C 0.021581 1.2151e-04
3:14139966 G A 0.303660 -9.3528e-07
3:14148890 T C 0.062500 -6.6123e-05
3:14150414 C A 0.816800 8.4939e-05
3:14168288 G A 0.334624 -5.7793e-06
3:14172381 T C 0.027728 1.1085e-04
3:14174427 T A 0.600834 7.8017e-05
3:14174454 T G 0.052912 -6.1386e-05
3:14175262 C T 0.611133 8.4433e-05
3:14176446 A G 0.579542 6.6059e-05
3:14180731 T C 0.030383 -4.4904e-05
3:14183572 T C 0.089638 -2.0583e-05
3:14183758 G A 0.437271 3.4881e-05
3:14186238 A G 0.040478 1.4932e-05
3:14191918 A G 0.031120 -4.6277e-05
3:14194377 C T 0.061075 -4.8627e-05
3:14195682 G T 0.179626 3.3704e-05
3:14198275 A G 0.023522 1.4273e-05
3:14198634 T C 0.141180 1.0088e-05
3:14199887 A G 0.505974 3.5883e-05
3:14199908 T C 0.114448 -2.1014e-06
3:14208474 C T 0.024937 -3.1981e-05
3:14209238 T C 0.041338 -1.0413e-04
3:14210989 A G 0.039371 4.4871e-05
3:14212240 C T 0.060537 3.2461e-05
3:14214524 A G 0.064496 1.1097e-05
3:14218893 C T 0.032539 -1.2604e-04
3:14219408 G T 0.033863 -1.3384e-05
3:14222513 A G 0.033636 -1.7073e-05
3:14222571 C T 1.204226 8.3415e-05
3:14241290 A G 1.001853 6.0161e-05
3:14251411 C T 0.935166 -2.5668e-07
3:14254585 A C 0.034200 -2.9355e-06
3:14255967 C T 0.271299 2.5859e-05
3:14257187 A G 1.400915 2.3883e-05
3:14263701 G A 1.061835 3.6785e-05
3:14267142 G A 0.064081 5.3530e-05
3:14267324 G A 0.406121 3.3982e-05
3:14278339 T C 0.054957 -4.2753e-05
3:14288322 A G 0.114640 2.9561e-05
3:14289163 A G 0.265610 4.8759e-05
3:14290607 T G 0.435969 3.8443e-05
3:14294299 A C 0.032081 1.7089e-05
3:14296019 T C 0.041390 4.9133e-05
3:14297304 T C 0.441481 2.4898e-05
3:14303081 G A 0.217011 -7.4678e-05
3:14306115 T G 0.513293 8.6810e-06
3:14308924 A G 0.387504 3.5282e-05
3:14310763 G T 0.146831 -1.3324e-05
3:14311273 C T 1.619572 -2.6190e-06
3:14314944 A G 0.927224 4.7870e-05
3:14316686 C T 0.052140 -1.4485e-04
3:14330122 T C 1.267736 8.9792e-05
3:14333256 T C 0.102095 -1.9642e-05
3:14337221 C T 1.047696 -2.6528e-04
3:14337294 T C 0.044765 2.7162e-05
3:14345500 G A 0.741417 -5.5644e-05
3:14346455 A C 0.123384 1.3014e-04
3:14346948 A G 0.418202 -5.0722e-05
3:14348080 C T 0.497947 -5.2002e-05
3:14350659 T C 1.669508 -1.3105e-05
3:14360339 G A 0.291793 -4.3860e-05
3:14361682 G A 0.063162 -4.2417e-05
3:14364293 G A 0.065087 -4.6940e-05
3:14371705 A C 0.664315 1.1583e-05
3:14378769 T C 0.112968 -5.1114e-05
3:14379665 A G 1.310846 -1.7199e-05
3:14382802 T C 0.194369 -5.4808e-05
3:14383632 G A 1.426258 -2.6505e-05
3:14385747 A C 0.054305 1.4105e-05
3:14385901 A G 0.238417 1.2452e-04
3:14390260 A C 0.029491 -7.4757e-05
3:14395876 T C 0.139454 -2.7566e-05
3:14399756 T C 0.436609 2.1822e-04
3:14406331 A C 0.500307 -2.7673e-05
3:14407809 A G 0.034236 -2.9281e-05
3:14411655 C T 1.378195 9.2242e-06
3:14414455 C G 0.232659 1.4091e-06
3:14415474 T C 0.553044 3.5621e-05
3:14416830 T G 0.160567 -1.0100e-04
3:14418794 G C 0.231815 1.0431e-04
3:14421239 G A 1.902780 -2.1883e-05
3:14422927 A C 0.204602 -1.0384e-04
3:14424028 T C 0.638631 -2.9106e-05
3:14427543 A G 0.247063 2.3551e-06
3:14435115 T C 0.182856 2.7895e-05
3:14435938 A G 0.035609 8.4870e-05
3:14440968 C T 0.026888 -7.9425e-06
3:14441957 A G 1.233516 -2.0834e-04
3:14446410 T C 0.020542 3.3085e-05
3:14446545 T C 1.805372 -1.8718e-03
3:14451197 C A 1.376345 4.8976e-05
3:14451837 A G 0.992674 -9.2325e-05
3:14454286 G A 0.497535 1.2798e-05
3:14455958 A G 0.134114 -1.5856e-05
3:14456956 A G 0.124400 -1.4225e-05
3:14459473 A G 0.418923 1.4458e-05
3:14463458 C T 1.490183 8.5206e-06
3:14467263 A G 0.407507 8.2533e-05
3:14469466 A G 0.131255 2.6175e-05
3:14474146 A G 0.122810 4.0237e-06
3:14476311 G T 0.498223 8.5778e-06
3:14476900 A G 0.042422 1.7203e-05
3:14479888 A G 0.583930 8.0253e-06
3:14480638 A G 1.532060 4.5601e-05
3:14480778 C T 0.585446 4.9635e-06
3:14483960 T C 0.334679 6.6690e-05
3:14489870 A G 0.611516 3.0694e-05
3:14489927 T C 0.416008 2.2743e-05
3:14492004 T C 0.040371 2.5417e-05
3:14496929 A G 0.847164 1.7988e-05
3:14500265 T C 0.083341 -2.3218e-04
3:14500806 C G 0.152680 -8.1152e-05
3:14501686 T C 0.928016 -2.1875e-05
3:14510442 A G 0.397728 2.4880e-05
3:14510861 C T 0.108080 -1.2696e-04
3:14511840 C T 0.448784 3.7243e-05
3:14517115 C T 0.114033 -1.6457e-04
3:14523799 C T 0.412571 -1.6953e-04
3:14526031 T C 0.639306 -2.8566e-06
3:14527363 A G 1.887937 4.5820e-05
3:14528028 C T 0.365556 -1.0013e-04
3:14528256 T C 1.432023 -1.6952e-05
3:14530721 G A 0.412626 6.8601e-05
3:14531088 G C 0.056677 3.4864e-05
3:14531382 A G 0.591107 5.9404e-05
3:14532146 G C 0.063766 -2.3647e-05
3:14533208 A G 0.020299 1.0830e-04
3:14533759 A G 0.705656 -4.3559e-05
3:14536101 A G 0.059832 9.0312e-07
3:14536735 A G 0.058466 -3.6511e-05
3:14539369 A T 0.110985 -1.2446e-04
3:14540382 A G 0.034486 2.1183e-05
3:14545776 G A 1.113874 -6.8040e-05
3:14547182 A G 0.122556 -2.7536e-05
3:14549462 T C 0.028147 2.5745e-05
3:14551444 G A 1.171700 -5.1178e-05
3:14554608 T C 0.856311 -5.2818e-05
3:14555717 A G 0.080787 -1.8033e-05
3:14555811 G A 1.089975 -4.3962e-05
3:14563362 A G 0.110988 5.5030e-05
3:14567382 T C 0.029017 1.8600e-05
3:14569733 A G 0.389565 -1.2962e-05
3:14571784 A G 0.965946 -1.0255e-04
3:14575646 C T 0.365355 2.2014e-04
3:14580142 A G 0.028839 1.6214e-05
3:14580152 T C 0.155338 -3.1842e-05
3:14582085 T C 0.096691 8.1503e-05
3:14582986 C T 0.513238 -2.6390e-05
3:14583194 C T 1.096292 5.4892e-05
3:14587831 C T 0.766231 2.9588e-05
3:14589470 C T 0.024337 -9.6835e-06
3:14593387 A G 1.624168 2.5216e-05
3:14597098 A G 0.152807 -1.5988e-05
3:14598843 A G 0.795537 2.1484e-05
3:14598965 A C 0.525708 3.9569e-05
3:14604672 A C 1.026674 1.7156e-05
3:14607732 C T 0.397644 1.0665e-04
3:14608139 C G 0.119070 9.0560e-07
3:14609448 G A 0.078167 -1.0853e-04
3:14613657 T C 0.051098 -9.1598e-05
3:14615056 C T 0.272059 -3.3144e-05
3:14617925 T C 1.627011 2.3101e-05
3:14619588 C T 0.094932 -3.1120e-05
3:14628404 A G 1.009601 1.4611e-05
3:14631657 A G 0.164868 -4.8908e-04
3:14632091 G A 0.562320 -5.0198e-05
3:14632190 T C 0.093692 8.0728e-05
3:14632542 G A 1.011539 -6.9914e-06
3:14636829 C T 0.481141 4.6486e-05
3:14637898 T G 0.136156 1.0089e-04
3:14639245 C G 0.058583 9.6431e-05
3:14639653 A G 0.190360 1.0400e-04
3:14645737 A G 0.353907 1.8152e-04
3:14646166 C T 0.069122 -1.5443e-05
3:14653644 A G 0.198458 -1.1632e-04
3:14655445 T C 0.191253 3.9123e-05
3:14659332 C T 0.417780 5.6061e-05
3:14661420 T C 1.185112 1.9601e-05
3:14664739 T G 0.776238 -2.4761e-05
3:14665102 G A 0.608845 -5.8844e-05
3:14666117 G A 0.328532 -6.7131e-06
3:14668386 G A 1.016251 -1.5579e-05
3:14670155 T C 0.840929 -1.6158e-05
3:14672311 T C 1.690443 1.0062e-05
3:14673649 G A 1.128162 1.8373e-05
3:14682369 C T 0.290122 2.7643e-05
3:14689966 T C 0.116490 9.5643e-05
3:14690229 C T 1.116055 1.1568e-05
3:14692110 A C 0.041114 -7.0019e-05
3:14697181 A C 0.032055 6.5545e-06
3:14713058 T G 0.679235 -4.4130e-06
3:14715199 T C 0.043470 -1.1422e-04
3:14716371 A G 1.133952 3.7472e-05
3:14723724 G A 0.062536 1.1432e-04
3:14723750 A C 1.814616 7.5099e-05
3:14724345 A G 0.126571 6.8522e-05
3:14724413 A G 0.705516 -5.3817e-06
3:14725878 G A 0.143258 -4.9465e-08
3:14728339 T C 0.085195 5.9813e-05
3:14730645 T C 0.626401 9.5860e-05
3:14732549 A G 1.331661 1.1127e-04
3:14747000 T C 0.058203 1.9992e-05
3:14755617 G C 0.831656 3.1526e-05
3:14758139 G A 0.046992 1.3859e-04
3:14760446 G A 1.772921 6.0975e-05
3:14766439 A G 0.407251 -7.2227e-05
3:14770001 G C 0.021610 -3.0486e-05
3:14772412 G A 0.021000 -5.8676e-05
3:14782794 A G 0.052205 1.6639e-04
3:14788035 T C 0.349912 1.8364e-05
3:14800015 A C 0.060108 1.1135e-05
3:14800419 C A 1.236667 -2.4469e-06
3:14804405 C A 0.303027 -9.2543e-05
3:14810290 A G 1.111946 -3.7209e-05
3:14811160 A G 1.353381 -1.8985e-05
3:14811545 T C 0.155390 2.6969e-05
3:14812118 A G 0.909843 -6.6515e-05
3:14816252 C T 1.592889 -1.4383e-06
3:14816307 C A 0.274552 -1.9514e-05
3:14816636 T G 0.045281 1.0097e-05
3:14817654 A G 1.270618 7.8087e-06
3:14817727 A G 0.859378 -8.9233e-05
3:14817778 A G 0.035184 -4.1956e-05
3:14818128 A G 0.398332 -5.5323e-05
3:14818231 T C 0.895013 -4.4414e-05
3:14818821 A G 0.247768 1.7378e-05
3:14827470 A G 0.267051 -2.6805e-05
3:14827776 A G 0.806767 -2.1248e-05
3:14830590 T A 0.022172 -7.7581e-05
3:14831250 T C 1.335958 -2.4032e-05
3:14832105 C G 0.060342 -2.1444e-05
3:14832506 G A 0.057382 -4.5903e-05
3:14832794 T C 0.034655 -6.5299e-05
3:14834288 C T 0.049709 -1.2704e-06
3:14837473 C T 0.204372 2.5462e-05
3:14843159 A C 0.684253 -3.4384e-06
3:14845673 A G 0.157305 1.6234e-05
3:14856691 C T 0.206641 7.3315e-06
3:14856813 G A 0.087522 -4.6173e-05
3:14857970 T G 0.528425 -7.8448e-05
3:14860707 A C 0.024288 1.1020e-05
3:14862121 A G 0.115620 -3.5519e-05
3:14862376 T C 0.024957 8.9003e-05
3:14863861 A T 0.118950 4.4135e-05
3:14868482 T C 0.079833 -8.5726e-05
3:14875253 A C 0.251906 -2.4331e-04
3:14878709 A G 0.025171 -5.1984e-05
3:14886796 G A 1.242383 -9.7018e-05
3:14889740 A C 1.647021 -6.4780e-05
3:14891334 C T 0.106441 4.3607e-05
3:14902516 A G 0.066794 -8.1721e-05
3:14903630 T C 0.053256 1.8912e-05
3:14905190 G A 0.046232 7.9556e-05
3:14910363 T C 0.071170 -8.5448e-05
3:14913815 G T 0.224882 1.8717e-04
3:14918126 A G 0.032360 -3.6880e-05
3:14924358 G A 0.177838 -4.2417e-06
3:14929123 C T 1.450432 -1.0018e-04
3:14937400 T G 1.462744 -2.4030e-04
3:14939471 A G 0.065756 6.3727e-06
3:14939786 T G 0.022237 6.7855e-05
3:14943383 A G 0.050270 4.7192e-06
3:14944451 A G 0.117652 1.6712e-05
3:14947539 G T 0.464438 -1.1251e-04
3:14948702 C A 1.155705 -1.4065e-04
3:14949765 A G 0.027297 -2.7985e-05
3:14957830 T C 0.027300 3.9153e-05
3:14957963 T C 0.084688 8.5137e-05
3:14958545 G C 0.191451 -2.4198e-05
3:14959736 C T 0.322381 1.4810e-04
3:14960170 C T 1.770512 2.0407e-05
3:14965466 T C 1.302241 2.7935e-04
3:14966318 A C 1.838521 2.0550e-05
3:14966995 C T 0.398796 -3.9635e-04
3:14973320 G A 0.121917 8.0692e-05
3:14973512 G T 1.841250 3.0166e-05
3:14978067 T C 0.024642 3.4136e-05
3:14982761 G T 0.192506 -3.5298e-06
3:15004531 T C 0.292390 -8.0714e-06
3:15041202 A G 0.038199 1.7358e-05
3:15043705 C T 0.415804 -6.3222e-06
3:15049688 T C 0.026544 2.6905e-06
3:15051128 A G 1.880861 -2.8976e-06
3:15058919 T G 0.113121 1.2793e-04
3:15061667 T C 0.060871 -3.0089e-05
3:15062047 G C 0.040588 -6.3400e-05
3:15064555 A T 0.030033 2.3378e-05
3:15071482 A G 0.035307 -3.3863e-06
3:15074769 T C 0.235541 6.1413e-05
3:15076511 A G 1.814116 -5.5524e-05
3:15079207 G A 0.191561 1.3142e-05
3:15084014 T C 0.091212 -2.8207e-04
3:15104942 A G 0.114147 1.2818e-04
3:15115478 T C 0.091228 -2.3699e-04
3:15115872 G A 0.090901 -2.5053e-04
3:15133088 T C 0.634859 -2.7218e-05
3:15139166 A G 0.040887 1.1955e-05
3:15143886 T C 0.345293 -3.4017e-05
3:15152062 C T 0.894221 -8.5497e-06
3:15156692 T C 0.080693 1.0841e-06
3:15157824 A C 0.035242 -1.6770e-05
3:15157833 A G 0.078615 -1.5146e-04
3:15163199 G A 0.616472 -2.8698e-06
3:15183566 T C 0.860783 -1.9834e-04
3:15192862 C T 0.259008 3.9009e-05
3:15194949 T C 0.600195 3.1592e-05
3:15197640 A G 0.068713 1.4559e-05
3:15205926 G A 0.374423 -5.7136e-04
3:15216791 C T 0.169432 1.5767e-04
3:15218734 A C 0.052357 1.3333e-07
3:15225347 T C 0.283075 1.3736e-05
3:15238892 G A 1.141804 1.5126e-05
3:15256268 G A 0.062805 -3.5406e-05
3:15259992 A G 0.126354 -1.7538e-05
3:15267044 G A 0.046401 9.4786e-05
3:15268006 A G 0.371058 -2.3669e-05
3:15268412 G A 0.191233 -1.9800e-06
3:15271859 T C 0.024324 -4.2066e-05
3:15276562 A G 0.042052 6.4603e-05
3:15283464 T G 0.160214 -1.6802e-05
3:15286157 T C 0.100982 1.9928e-06
3:15287199 G A 0.216670 1.2037e-04
3:15295364 G A 0.254019 3.2468e-06
3:15301363 A G 1.143784 8.3286e-05
3:15307632 G A 1.735510 9.4298e-05
3:15308409 T C 0.025885 7.6312e-06
3:15310909 G C 0.022727 -2.2348e-06
3:15311325 G A 1.399344 1.3380e-05
3:15313966 G A 0.042633 1.1607e-04
3:15314012 G A 0.023808 5.5090e-06
3:15316931 C T 0.044230 5.0623e-05
3:15318013 A G 0.635979 1.2096e-04
3:15321804 C T 0.332618 1.2613e-04
3:15324097 G A 1.568753 1.1643e-05
3:15325149 T C 1.147627 6.5950e-06
3:15328737 T C 0.176971 1.5927e-06
3:15331349 T C 0.049426 5.1895e-05
3:15332310 T C 1.533413 5.4595e-05
3:15339814 C T 0.050306 1.3222e-05
3:15340663 C T 0.194846 6.5720e-05
3:15345364 G T 1.103138 3.7544e-05
3:15347283 C T 0.024934 -1.1528e-04
3:15350158 C T 0.058440 -1.3626e-04
3:15351176 C T 0.021325 -2.1074e-06
3:15351965 T C 0.794622 -4.6146e-05
3:15356047 G A 1.619004 -2.3235e-05
3:15359812 C A 0.086467 7.2541e-05
3:15362157 A G 0.086188 4.9588e-05
3:15362906 G A 0.162628 -2.0708e-05
3:15365686 A G 0.246398 1.1173e-05
3:15370433 G A 0.378052 8.5802e-06
3:15371023 C T 0.267346 8.1625e-05
3:15373858 T C 0.059345 -1.2548e-04
3:15374399 G A 0.338389 2.6434e-05
3:15382870 C T 0.393924 -4.1853e-05
3:15385541 A G 0.422555 5.3859e-06
3:15385874 G C 0.369234 -8.2675e-06
3:15389816 C T 0.262387 1.7222e-04
3:15391411 T C 0.089735 -1.1713e-05
3:15396343 T C 0.716120 2.8650e-06
3:15402141 A G 0.075224 2.6700e-05
3:15402793 T G 0.085561 3.7139e-05
3:15403569 A G 0.252666 -1.8748e-05
3:15404128 C T 0.980405 8.3971e-05
3:15405322 C T 1.893195 1.4236e-05
3:15414357 T C 0.206991 -4.2353e-05
3:15414708 T C 0.068122 4.3524e-05
3:15432467 G C 1.586063 2.6659e-05
3:15432809 T C 0.059316 -3.2911e-06
3:15440556 T C 0.962505 -3.4000e-06
3:15444812 G A 0.088927 4.3328e-05
3:15451524 A G 0.028215 1.8177e-05
3:15455717 G A 0.859501 -2.1772e-05
3:15467301 T C 0.200312 -1.0306e-05
3:15473515 A G 0.622480 3.7341e-05
3:15494658 G C 0.805628 -6.1362e-05
3:15498272 A G 0.891124 -2.3448e-05
3:15499713 C T 0.022071 -4.4452e-05
3:15501492 G A 0.068226 1.0549e-04
3:15509028 G A 0.892264 -3.4163e-05
3:15517025 A G 0.878086 -3.4583e-05
3:15527990 G A 0.062477 -8.7017e-05
3:15529115 G T 0.314942 -2.1343e-05
3:15532267 T C 0.094847 -3.4680e-05
3:15537991 C T 0.197952 6.0320e-06
3:15539770 C T 1.901287 -3.9086e-05
3:15541116 C T 0.046580 -4.3927e-05
3:15545210 T C 0.164121 -1.6466e-04
3:15549967 C A 0.118188 4.6383e-05
3:15553256 T C 0.668641 -5.3066e-08
3:15559228 T C 0.317376 -5.8487e-05
3:15563944 C T 0.047508 5.9387e-05
3:15572072 C T 0.656580 -2.5952e-06
3:15576459 A G 0.363722 -5.5364e-05
3:15577567 A G 0.288499 -1.3496e-05
3:15599283 G T 0.220611 -1.7718e-05
3:15606380 C G 0.152450 2.1910e-05
3:15610070 T C 0.245528 6.7300e-06
3:15615373 A G 0.044509 3.1117e-05
3:15620089 A G 0.107989 1.9580e-06
3:15621143 A G 0.229296 -1.4342e-05
3:15637914 A G 0.042682 -4.0865e-05
3:15641196 C T 0.023347 2.8312e-05
3:15646580 G T 0.068657 1.9280e-05
3:15648004 C T 1.032763 8.7829e-06
3:15660394 A G 0.147922 1.4035e-05
3:15669556 G A 0.161574 -2.9575e-05
3:15672655 A G 0.095029 -3.5598e-05
3:15676426 A G 0.691329 2.9911e-05
3:15677019 A G 0.033496 5.6074e-05
3:15686534 T C 0.056684 2.4561e-05
3:15686693 C G 0.086129 -6.5707e-06
3:15686776 C T 0.171116 -1.9430e-05
3:15707596 T C 0.050546 2.0319e-05
3:15719049 C T 0.084581 -1.1074e-05
3:15737689 A G 1.197475 -9.5580e-05
3:15737698 C T 1.196673 -9.4653e-05
3:15746807 C T 0.021253 -3.3373e-05
3:15750344 C A 1.356757 -3.9742e-04
3:15755369 C T 0.086778 1.8180e-05
3:15772301 C A 0.268359 -2.2049e-04
3:15798926 C A 0.035732 -4.0292e-05
3:15805165 G A 1.357318 -9.1515e-04
3:15807426 A C 0.158432 -5.3448e-05
3:15807598 C T 0.031834 -2.4957e-05
3:15808003 A C 0.058018 4.2446e-05
3:15824310 A C 0.100037 3.7305e-05
3:15830057 C T 0.024908 -3.2871e-05
3:15852418 C T 0.026333 -4.7535e-05
3:15866749 A G 0.066937 -4.5993e-06
3:15885046 G A 0.101047 -1.4585e-05
3:15885076 C T 0.057167 3.3862e-05
3:15888108 A G 0.167114 -1.9061e-05
3:15888661 G A 0.043207 -2.7886e-06
3:15905676 A G 0.047450 2.8909e-05
3:15914978 T C 0.036080 -4.2826e-05
3:15936942 G A 1.573768 -2.9222e-04
3:15939142 A G 0.603038 -1.2907e-05
3:15939306 C T 0.067343 3.5352e-05
3:15945191 T C 1.603862 -2.9958e-04
3:15956062 G A 0.067680 3.3454e-05
3:15966998 G A 0.578792 4.6337e-05
3:15974030 T C 0.146224 2.7375e-05
3:15976904 G A 0.202574 2.5627e-05
3:15981767 G A 0.290816 3.1222e-05
3:15991461 A C 0.083185 -1.2717e-05
3:15996302 A G 0.024849 4.5054e-05
3:15997394 A G 0.098694 8.9179e-05
3:15998532 A C 0.202243 1.4931e-04
3:15999294 C T 0.112702 2.2546e-05
3:16001678 T G 0.119716 2.2922e-05
3:16009014 T C 0.217735 -1.5952e-04
3:16010476 T C 1.050936 2.5989e-05
3:16031934 C T 0.099911 -1.7595e-05
3:16041102 T C 0.231692 -1.3434e-04
3:16041585 G A 0.029036 3.5966e-05
3:16046283 T C 1.437706 8.2641e-05
3:16051789 G A 0.047080 2.5162e-05
3:16066978 C T 0.221370 -1.8204e-06
3:16071407 C T 0.358104 2.9940e-05
3:16072542 A C 0.135744 6.5129e-05
3:16073325 T C 0.532365 -1.2019e-05
3:16074509 C A 0.074591 9.9321e-05
3:16088476 T G 0.169974 3.2003e-05
3:16089166 C A 1.756221 5.3672e-05
3:16090103 C T 0.459306 2.6626e-05
3:16093121 G A 0.475230 2.5288e-05
3:16093524 C T 0.287736 -2.3049e-05
3:16094755 C T 0.412639 -7.6439e-06
3:16098904 G A 0.510956 -6.6494e-06
3:16100768 G A 0.363067 -7.3530e-05
3:16103525 A G 0.079427 -5.0996e-05
3:16111068 A G 0.053951 -4.5566e-06
3:16113962 G T 0.056570 -3.4712e-05
3:16124870 A G 0.049738 1.6433e-05
3:16128493 G A 0.021305 -4.9375e-05
3:16128526 T G 0.433652 -6.0329e-06
3:16132989 A C 0.125890 3.7643e-05
3:16134388 C G 0.070504 -3.4649e-05
3:16134610 T C 0.166325 -3.6882e-05
3:16135467 A T 0.719973 -1.9475e-05
3:16136844 T C 1.004096 -2.2132e-05
3:16139104 C A 0.087054 6.1827e-06
3:16141853 G A 0.607014 -1.4289e-05
3:16141945 C A 0.288265 8.1836e-05
3:16144981 A G 0.218335 -4.3238e-05
3:16145309 C T 0.317623 -6.8913e-06
3:16146497 T C 0.305399 -3.8924e-06
3:16146715 T C 0.301858 4.6020e-05
3:16147050 C A 0.020981 -2.0143e-05
3:16150634 A G 0.037985 -3.1560e-05
3:16151433 G A 0.058125 -1.2047e-05
3:16152118 A T 1.446560 4.8695e-05
3:16157146 T C 0.250608 -1.2443e-05
3:16157378 G T 0.169185 6.3168e-06
3:16157441 C G 0.221156 1.4039e-05
3:16157628 G A 0.120933 1.3553e-04
3:16158105 C T 0.064435 -7.1066e-05
3:16160879 T G 1.191334 7.0738e-05
3:16163443 C A 0.187218 -3.1421e-04
3:16166290 T C 0.163239 4.5041e-06
3:16172134 A G 0.057349 1.0532e-04
3:16175902 G T 0.088301 8.3703e-05
3:16177674 A G 0.065921 -4.6522e-05
3:16181717 A G 0.042565 2.2262e-05
3:16186303 G T 1.001347 -2.5389e-05
3:16188468 G A 1.744699 -5.4205e-06
3:16188493 G A 0.269105 -1.6359e-06
3:16191624 G T 0.063815 2.4846e-06
3:16191625 T C 0.022973 -6.7985e-05
3:16192993 A G 0.051656 3.1985e-05
3:16194281 T C 0.755637 -3.4071e-05
3:16207707 T C 0.512173 1.7868e-05
3:16211748 A G 0.345257 2.3960e-05
3:16217110 T C 0.064376 -1.0065e-04
3:16217613 T C 0.105896 6.9311e-05
3:16222517 T G 0.355994 2.5137e-04
3:16226183 C A 0.117892 -1.0570e-04
3:16227428 A G 1.134014 -7.1109e-05
3:16233650 G C 0.446330 6.5799e-05
3:16234151 G A 0.310937 -4.9623e-05
3:16234379 T C 0.022662 1.5273e-05
3:16237008 A G 0.130671 2.7476e-05
3:16242494 C A 0.106010 6.3213e-06
3:16244504 A G 0.033645 7.5861e-05
3:16254172 A G 0.220354 6.8925e-06
3:16257131 T G 1.052549 1.2606e-05
3:16260278 C A 0.307834 4.9189e-05
3:16261420 T C 0.101790 -8.4538e-05
3:16263614 C A 1.324556 1.2158e-04
3:16269779 A G 0.043428 7.6423e-05
3:16273558 G A 0.713488 5.9672e-05
3:16275765 C T 0.842717 -1.9112e-05
3:16277043 G A 1.477703 2.0011e-05
3:16281960 G T 0.024765 -2.2896e-06
3:16282763 T C 0.111492 -3.1368e-05
3:16284805 C T 0.161051 -6.1090e-05
3:16288232 T G 1.255613 1.5268e-05
3:16303284 A C 0.279002 1.1467e-05
3:16316022 G A 0.046995 5.1569e-05
3:16321533 T C 0.135890 2.9748e-05
3:16327855 G T 0.849050 4.4277e-05
3:16327909 T C 0.280326 1.8658e-05
3:16330513 T C 0.160752 -2.3467e-05
3:16344835 A C 0.075902 -1.1423e-04
3:16347142 A G 0.075097 5.6688e-06
3:16348323 C T 0.031526 -9.6506e-05
3:16351753 T C 1.475042 1.1060e-04
3:16359232 T C 0.043889 4.0703e-05
3:16363529 A G 0.026054 4.0665e-05
3:16364954 T C 0.280673 1.9074e-05
3:16367258 A G 0.793158 -3.8048e-05
3:16368121 C T 1.133767 -3.9136e-05
3:16371632 A G 0.064694 -2.5510e-05
3:16375816 G A 0.403606 3.2289e-05
3:16378930 G A 0.878304 -6.4721e-06
3:16385395 G A 0.211574 -4.8010e-06
3:16393371 A G 0.068284 -7.7972e-05
3:16395668 T C 0.947925 -6.4863e-05
3:16397154 A G 1.474604 -4.2229e-06
3:16403651 A G 0.023116 1.6699e-05
3:16404490 T C 1.127399 -6.4103e-05
3:16405740 T C 0.596485 -3.9121e-04
3:16405868 A G 0.159042 -3.1264e-05
3:16408489 C T 0.234963 -1.2318e-05
3:16408990 T G 1.488804 3.9890e-05
3:16409897 A G 0.924708 -4.7221e-05
3:16413421 T C 0.094422 1.3759e-04
3:16414473 C T 1.127860 -5.3764e-05
3:16414556 T C 0.043016 -2.6256e-05
3:16414611 T C 0.024385 -8.5102e-05
3:16416159 G T 0.066856 -3.6309e-05
3:16416742 A G 0.277385 2.1681e-04
3:16420072 G A 0.224405 -1.3903e-05
3:16424727 T C 0.167809 7.3978e-05
3:16425168 G A 0.036460 -2.9236e-06
3:16425349 G T 0.819338 -8.3866e-06
3:16431311 T C 0.147980 -1.1879e-05
3:16432477 T C 1.800120 2.8331e-04
3:16438915 T C 0.105406 2.1693e-05
3:16439172 G T 0.087045 -1.7626e-05
3:16441428 C T 1.124686 1.6055e-05
3:16449711 A G 1.096762 8.5539e-06
3:16451626 G T 1.971963 9.0309e-08
3:16452163 T C 0.197770 -2.9279e-05
3:16459847 G A 0.513027 8.8239e-06
3:16460607 A G 0.021315 -1.7141e-05
3:16463271 C T 0.361937 2.3814e-06
3:16470125 C T 0.109930 5.2998e-05
3:16470995 A C 0.190707 8.3987e-06
3:16473541 A G 0.040744 9.1752e-06
3:16475637 T C 0.060335 -4.4968e-06
3:16475694 G T 0.078067 2.3599e-05
3:16478546 C T 0.327740 -2.5948e-05
3:16478859 C A 0.210630 8.3397e-06
3:16497772 A C 0.052688 1.4765e-05
3:16497808 C G 0.458745 -3.7997e-05
3:16500050 C T 0.105990 -8.3035e-06
3:16502834 C T 0.074162 3.2518e-05
3:16504949 C T 0.051627 4.1701e-05
3:16509239 A G 0.249098 3.0573e-05
3:16509468 A G 0.064954 -2.8066e-05
3:16511074 T C 0.044162 -4.4621e-05
3:16511422 C T 0.115260 3.4986e-05
3:16518495 A G 0.027086 -5.0339e-06
3:16524834 T G 0.939606 4.5351e-05
3:16531467 T C 0.750992 -2.3206e-05
3:16533883 T C 0.040585 -5.8801e-05
3:16537969 T C 0.048407 4.0982e-05
3:16553680 G A 0.901894 2.2753e-05
3:16558160 T G 0.194521 2.1373e-06
3:16559544 A G 0.032740 -1.0438e-05
3:16566397 G A 0.024356 3.9590e-05
3:16567848 T C 0.031682 1.3580e-06
3:16569465 T G 0.357799 2.1693e-05
3:16586222 T C 0.303244 5.1370e-05
3:16592090 A G 0.045593 6.7069e-05
3:16595219 T C 0.125036 -7.3990e-05
3:16597140 G T 0.027307 1.6757e-05
3:16598345 G A 0.103189 2.3523e-05
3:16602411 C A 1.377536 1.0167e-04
3:16606879 G A 0.097798 -6.1147e-05
3:16612947 T C 0.223282 -2.6186e-05
3:16625048 G A 0.630517 3.7706e-05
3:16632794 T C 0.195190 -2.5321e-05
3:16645993 T C 0.053380 7.3848e-05
3:16646473 T C 0.032269 -6.5624e-05
3:16650184 T G 0.257463 9.5842e-05
3:16661587 A C 0.230568 -6.9706e-06
3:16663781 T G 0.084159 4.5685e-05
3:16664444 A C 1.421467 2.5982e-05
3:16669018 G C 0.280907 -2.8803e-04
3:16670272 T C 0.379730 4.1503e-06
3:16670655 T C 0.318399 -2.1582e-05
3:16672431 G A 0.053247 -4.4830e-05
3:16673751 A G 1.348857 -1.2688e-04
3:16674026 A G 0.370444 6.8219e-06
3:16677625 A G 0.314010 3.0301e-05
3:16678881 T G 0.435314 3.5456e-05
3:16681121 C G 0.108554 -3.0949e-05
3:16687807 T G 1.729191 -4.6391e-06
3:16692872 C T 0.407339 -3.8792e-05
3:16694200 A G 0.142982 -7.8831e-07
3:16699599 G A 1.669297 9.5417e-08
3:16700686 A G 0.225632 -3.7260e-05
3:16706197 C A 0.225791 -1.2666e-05
3:16708715 T C 0.155945 3.2857e-07
3:16725647 G T 0.044704 -6.1257e-05
3:16728338 G A 0.048274 -2.7947e-05
3:16734206 G T 0.667184 1.1320e-04
3:16735969 G A 0.370759 6.9301e-05
3:16744867 T C 0.032483 5.7457e-05
3:16747539 T C 0.045376 -9.6937e-06
3:16748278 G T 0.517412 8.9911e-05
3:16749067 G A 0.148308 1.6303e-05
3:16759340 C A 0.112793 -5.5859e-05
3:16767507 A C 1.884620 3.0889e-05
3:16767528 T C 0.323371 -8.5114e-05
3:16769638 C T 1.624431 4.9425e-05
3:16779275 G T 1.608342 3.6384e-05
3:16783341 C A 0.637891 4.3605e-05
3:16806429 A G 1.584135 1.6647e-04
3:16808397 C G 0.028816 -2.5205e-05
3:16811605 A G 0.073708 2.1984e-05
3:16840433 G A 1.730583 2.5661e-05
3:16841071 C T 0.095581 3.1148e-05
3:16844801 T C 0.043788 3.2790e-05
3:16849828 A G 0.417637 4.4620e-06
3:16852736 G A 0.729317 5.0555e-07
3:16855122 T C 0.150158 4.5590e-05
3:16861414 G A 0.044386 -2.8866e-05
3:16862020 G A 0.047878 9.2367e-06
3:16863638 A G 0.023214 -1.1214e-04
3:16866544 T C 0.031007 -5.4295e-05
3:16877476 G A 0.243337 -9.1781e-06
3:16889793 A G 0.058985 -6.8473e-05
3:16891069 G A 0.227670 -1.7394e-05
3:16892111 A G 0.062617 -1.9519e-05
3:16892585 G A 0.613236 4.0457e-05
3:16900224 C A 0.298005 -4.3467e-06
3:16925357 C T 0.112952 -3.0781e-06
3:16943065 G A 0.084159 -3.2545e-05
3:16944375 C T 0.109771 -4.2584e-05
3:16955259 A G 0.714007 2.2770e-05
3:16958321 T G 0.067148 7.7461e-05
3:16970731 T C 0.033032 -4.2106e-05
3:16970938 G A 0.548759 -8.2387e-06
3:16986833 T C 0.064847 -5.0248e-05
3:16987455 C T 0.021948 4.0173e-05
3:16991193 A G 0.085824 2.7629e-05
3:17003529 G A 0.667359 -2.2963e-05
3:17028378 C T 1.035340 1.0301e-05
3:17036327 A G 0.066742 8.3794e-05
3:17038914 C T 0.104786 -2.6402e-05
3:17046989 G A 0.021867 1.0170e-04
3:17051450 A C 0.051351 4.2039e-05
3:17053613 T C 0.039205 7.4096e-05
3:17056271 A G 0.020646 -7.3186e-05
3:17059368 A G 0.048693 -2.1310e-05
3:17061896 A G 0.064571 -3.1324e-05
3:17063618 C T 0.044486 -3.7271e-05
3:17077268 T C 1.015989 -5.5504e-06
3:17078102 A G 0.055798 2.3194e-05
3:17081577 C T 0.540681 3.3609e-05
3:17089009 T C 0.391938 -1.9057e-05
3:17097254 A G 0.334777 3.7710e-05
3:17098431 G A 0.065837 3.4866e-05
3:17106027 T C 0.960681 -1.3885e-05
3:17109642 C T 0.031029 -9.0096e-05
3:17132005 G A 0.204736 -2.6399e-05
3:17135509 T C 0.382418 -4.3252e-05
3:17135597 G T 0.957760 -2.5601e-05
3:17141708 G C 0.135913 -3.0492e-05
3:17150697 G A 0.335500 8.3394e-06
3:17151432 G A 0.081108 -3.4421e-05
3:17152071 A G 0.106870 -3.7596e-05
3:17152151 T C 0.033947 -2.3591e-05
3:17153361 A G 0.073380 -4.9790e-05
3:17156679 A C 0.067369 4.3019e-05
3:17166693 T A 0.244642 -3.3247e-05
3:17171773 C A 0.030134 4.5516e-05
3:17173415 G A 0.145828 4.7754e-05
3:17176772 G A 0.127847 4.2786e-05
3:17178779 C T 0.832279 9.4833e-06
3:17179779 A G 0.394323 -1.9702e-06
3:17180122 T C 0.141385 4.0327e-05
3:17180589 G A 0.366961 -6.8091e-06
3:17180725 G A 0.142797 7.9594e-06
3:17181947 T C 1.641805 -5.8496e-05
3:17182697 C T 0.823558 1.5191e-05
3:17183194 C T 0.126247 1.4821e-05
3:17186013 G A 0.288629 1.4922e-05
3:17187647 T C 0.284256 3.6958e-06
3:17189179 C T 1.046038 4.4483e-06
3:17191243 C T 0.077827 -3.3013e-06
3:17191874 T C 0.086785 4.2173e-05
3:17193035 G T 0.074175 -6.9746e-05
3:17196846 T C 0.341206 8.1715e-05
3:17204569 A G 0.037135 -1.7783e-05
3:17205928 T G 0.066551 4.3863e-05
3:17207811 T C 1.405962 4.5517e-05
3:17208267 C T 0.808575 -9.6290e-06
3:17208698 A G 0.791295 1.2309e-05
3:17208899 G T 0.177049 -8.7094e-07
3:17212374 G A 0.104095 -9.1891e-05
3:17215440 C T 0.698226 3.3467e-05
3:17226326 T C 0.049060 -1.3296e-04
3:17231524 C T 0.103163 3.5671e-05
3:17236444 C T 0.227741 6.4704e-05
3:17246392 A G 0.893397 2.3834e-05
3:17261527 C A 0.060842 2.2504e-05
3:17268714 A G 0.045499 -6.4526e-05
3:17279284 T G 0.079537 -3.9450e-05
3:17281761 C T 0.035989 -2.1346e-05
3:17314100 T G 0.044090 -5.2546e-05
3:17320397 A G 0.899229 3.2102e-05
3:17322693 A G 0.028212 9.5444e-05
3:17337568 T G 0.044970 -9.2493e-06
3:17345125 G A 0.067943 5.8056e-06
3:17346655 A C 1.099391 -3.5938e-05
3:17353824 C T 0.044739 -1.8618e-05
3:17360374 T C 0.141794 1.2242e-04
3:17392084 G A 0.099031 -2.3272e-05
3:17403352 A G 0.052149 -2.7339e-05
3:17412690 C T 1.399922 3.4243e-05
3:17425832 T C 0.916045 3.9216e-05
3:17427740 T C 0.029127 8.9941e-05
3:17439510 C T 0.633999 7.3292e-05
3:17498832 C T 0.063315 -1.0009e-04
3:17508439 G A 0.227235 5.6142e-05
3:17514003 A G 0.041883 -4.6909e-05
3:17516646 A G 0.119525 -1.2664e-04
3:17516957 C T 0.364138 5.7009e-06
3:17556950 C A 0.039806 -2.8291e-06
3:17557476 C T 0.109862 1.2222e-04
3:17575799 C G 0.145877 1.8464e-04
3:17610321 A G 0.067135 -8.6928e-05
3:17614684 T C 0.056398 -5.1323e-05
3:17621514 A G 0.022753 4.3810e-05
3:17623862 C T 0.059128 4.5048e-05
3:17632096 A G 0.030874 1.5217e-04
3:17652960 C G 0.102326 -1.7487e-05
3:17661762 G A 0.997900 -7.1625e-06
3:17664279 C A 0.374449 -4.8622e-05
3:17667963 C T 0.064529 -7.4777e-05
3:17686463 C T 0.031883 -2.6251e-05
3:17704088 A G 0.157159 1.7071e-06
3:17714667 T G 0.075006 -9.5275e-05
3:17716065 C T 0.119768 -1.7030e-06
3:17728225 A G 0.023675 -4.7191e-05
3:17734100 C T 0.033600 1.5127e-04
3:17738660 A G 0.041633 -4.9347e-05
3:17751343 A C 0.028374 6.3674e-05
3:17773127 C A 0.051844 -3.6317e-05
3:17775365 T C 0.067684 -4.1804e-06
3:17775445 A G 0.188062 -3.0766e-05
3:17813236 G A 0.056337 -5.2034e-05
3:17825284 A G 0.041523 7.2654e-05
3:17838771 G A 0.029134 1.1451e-04
3:17841232 T C 0.038910 -1.3018e-05
3:17841919 A G 0.229196 3.8725e-05
3:17848003 C T 0.028456 9.8287e-05
3:17853367 A G 0.341521 -9.5925e-06
3:17855181 A G 0.947932 9.8007e-06
3:17856509 A G 0.535257 -3.3764e-05
3:17857192 A G 1.730898 1.2838e-05
3:17892058 C T 0.026657 5.0787e-05
3:17892242 A C 0.120012 -1.8120e-06
3:17892481 G A 1.314225 -2.6466e-05
3:17903123 G A 0.042961 5.4505e-04
3:17906006 A G 0.168461 -3.0312e-05
3:17906419 G A 0.649748 4.6299e-05
3:17923429 G A 0.026768 4.9695e-05
3:17925185 C G 0.069329 8.6469e-06
3:17928619 A G 0.089047 8.6117e-06
3:17937942 A C 0.105467 5.5972e-05
3:17943929 G A 0.074578 1.6396e-05
3:17947876 T C 0.139223 -1.0561e-04
3:17950889 T C 0.049387 -2.1236e-05
3:17957765 G C 0.096373 4.9627e-05
3:17959490 T C 0.048475 -1.4130e-05
3:17961257 T C 0.045723 3.8032e-05
3:17972255 G T 0.149308 -7.5593e-05
3:17977400 G C 0.121430 -4.6243e-05
3:17980418 G A 0.093075 -4.5098e-05
3:17996736 A C 0.025697 4.4157e-05
3:18001134 G A 0.043607 5.7768e-05
3:18002131 T C 0.059118 -2.9687e-05
3:18014304 A G 0.084665 -1.9051e-05
3:18022860 T C 0.033915 5.6748e-05
3:18023650 G A 0.052756 1.0301e-05
3:18025234 G T 0.022383 -2.1679e-05
3:18028571 C T 1.022678 1.8147e-05
3:18029822 G A 0.078937 7.5485e-06
3:18048427 G A 0.035210 3.3756e-05
3:18052434 T C 0.055788 2.3737e-05
3:18055231 C A 0.731414 1.8659e-05
3:18061143 C G 0.134614 -3.7723e-05
3:18065794 A G 0.052773 3.8255e-04
3:18075577 T C 0.120525 5.6304e-05
3:18079692 G A 0.158646 3.5768e-05
3:18095897 A G 0.312491 2.1866e-05
3:18111142 G A 0.157163 -1.3012e-05
3:18125502 A G 0.144215 3.0184e-05
3:18130444 T C 0.212116 -4.1140e-05
3:18140512 A C 0.028329 -4.8879e-05
3:18141962 C T 0.034794 -4.3390e-05
3:18148270 G A 1.676522 1.3088e-05
3:18174701 A G 0.188049 2.1354e-05
3:18181820 G T 0.033817 -6.7881e-05
3:18183706 G A 0.114867 3.9649e-05
3:18189937 G A 0.126948 -6.3502e-05
3:18199602 G A 0.057690 -2.8296e-05
3:18226323 T C 0.319914 1.3303e-05
3:18246870 A G 1.129476 -3.5126e-05
3:18249405 C T 0.022736 -3.5482e-06
3:18253701 G A 0.125059 3.8106e-05
3:18254641 C A 0.035031 -8.2145e-06
3:18263885 C A 0.081218 -2.8944e-05
3:18277362 A C 0.079797 6.2960e-05
3:18278190 A C 0.208114 1.0690e-04
3:18281446 C T 0.250663 -6.0139e-06
3:18286103 C T 0.023941 -1.1171e-04
3:18288393 C T 0.038469 4.4224e-06
3:18288924 T G 0.065382 -1.5652e-05
3:18289095 G A 0.037641 3.6304e-05
3:18289523 G A 0.177461 -1.1214e-04
3:18305942 A G 0.040410 4.7515e-05
3:18311412 A G 1.566712 -4.6846e-05
3:18322173 C T 0.107577 2.1647e-05
3:18324553 A G 1.817300 4.5586e-05
3:18332730 C T 0.127860 7.3173e-05
3:18333187 A G 0.032285 3.8031e-05
3:18345862 A G 0.072939 6.5547e-05
3:18348007 G A 0.042380 2.9378e-05
3:18349870 C T 0.937993 4.2250e-05
3:18351171 T C 0.056450 3.7400e-05
3:18373199 G A 0.036534 -1.6772e-04
3:18373575 C T 0.346604 -3.4889e-06
3:18382703 G A 0.291290 -4.1555e-05
3:18388124 G A 0.268959 5.1948e-05
3:18391667 G T 1.249452 1.2094e-05
3:18395010 C T 1.263549 1.6239e-06
3:18397682 T C 1.848888 2.7819e-05
3:18399864 A G 0.075934 3.0500e-06
3:18401817 T C 0.039280 -9.2928e-05
3:18418081 A G 1.697967 7.6188e-05
3:18418815 A G 0.048634 -9.2081e-05
3:18425825 G A 1.186644 -1.3543e-06
3:18426205 C T 0.064960 -8.7092e-06
3:18433966 C T 0.814544 -1.6889e-05
3:18439745 T C 0.504205 4.1077e-05
3:18440951 A G 0.068184 -1.9852e-05
3:18448490 G C 0.333556 2.4180e-05
3:18454062 C T 0.163407 8.0328e-05
3:18457387 T C 0.089690 -3.7302e-05
3:18459728 T C 0.334514 -3.7914e-05
3:18459934 A G 0.116321 5.4424e-05
3:18464418 C T 1.675597 -5.6998e-06
3:18466059 G A 0.761720 -5.9208e-05
3:18472021 C T 0.077434 5.7510e-05
3:18472577 A G 0.024113 -5.7050e-05
3:18472962 A G 1.809562 3.4841e-05
3:18479770 T C 1.950152 1.0966e-04
3:18482558 C T 0.583219 5.2086e-05
3:18488210 G A 0.039319 -2.9049e-05
3:18495084 G A 0.030900 2.7000e-05
3:18495337 A G 0.296207 3.5745e-05
3:18496590 G A 0.037862 -1.1262e-04
3:18503084 G A 0.040734 -4.1268e-05
3:18507382 T C 0.404297 -2.2239e-05
3:18508180 T C 0.331748 1.7034e-05
3:18509987 A G 0.128324 6.6473e-05
3:18518208 G A 0.218546 1.6616e-05
3:18521334 A G 0.044616 -6.5881e-05
3:18531766 A G 0.026365 7.4137e-06
3:18542647 T C 0.122154 4.2918e-06
3:18548862 G A 0.150723 1.7418e-05
3:18549344 G A 0.126984 2.4676e-06
3:18555116 A G 0.051922 2.9812e-05
3:18570581 G C 0.084458 1.8548e-04
3:18596296 T C 0.025739 1.2751e-05
3:18596465 A G 0.283383 -8.0139e-05
3:18596606 A G 0.307382 8.1376e-06
3:18596853 G A 0.102634 -2.3807e-05
3:18600166 G A 0.062552 1.1486e-04
3:18600903 A G 0.027501 4.1919e-05
3:18605498 C A 0.865295 -2.6907e-05
3:18606228 T C 0.242539 2.6950e-05
3:18606404 T C 1.200347 -7.8289e-06
3:18609345 G A 0.719723 -6.0030e-05
3:18609478 T G 0.762132 2.1475e-05
3:18609712 G A 0.309486 1.5901e-04
3:18613827 T C 0.626790 8.2061e-06
3:18623278 G A 1.399623 9.3762e-05
3:18623290 G A 0.766640 4.9191e-05
3:18630114 C A 0.526503 4.7487e-06
3:18647322 A G 0.086217 2.0750e-05
3:18647387 T G 0.235849 7.2746e-05
3:18650062 A C 0.051705 6.0167e-05
3:18665470 T C 0.232996 8.6550e-05
3:18683063 T C 0.035668 -7.7244e-05
3:18684659 C T 0.307551 4.0764e-05
3:18690877 T G 0.036288 -1.3493e-04
3:18692910 G A 0.265503 3.5572e-05
3:18694999 T C 0.050270 -6.9894e-05
3:18697944 G A 0.027754 -6.7577e-05
3:18699977 T G 0.214940 6.3785e-06
3:18705035 A G 1.462036 8.1887e-04
3:18705704 T C 0.100738 -4.1663e-05
3:18706858 A G 0.693926 1.5869e-05
3:18709314 C T 0.169029 4.6036e-05
3:18715821 T C 0.124316 -1.0238e-05
3:18716337 C A 1.808692 9.3446e-05
3:18740830 A G 0.612996 7.2253e-05
3:18752483 C T 0.240153 9.9091e-05
3:18755708 G A 1.939986 4.6822e-04
3:18756369 C A 0.354082 3.3209e-05
3:18758238 T C 0.024788 2.2894e-05
3:18761046 C T 0.053620 -1.7974e-05
3:18767275 G C 0.309781 5.6019e-06
3:18777891 G T 0.300105 -9.4159e-07
3:18780148 T C 0.095600 1.7151e-04
3:18785072 T G 0.028413 -4.6389e-05
3:18798299 A C 0.550077 6.9262e-05
3:18807987 C T 0.365134 1.7996e-05
3:18819993 G C 0.377130 4.9679e-06
3:18820278 G A 0.881585 4.2812e-05
3:18820324 G A 0.046515 9.6781e-06
3:18824321 T C 0.043279 9.1208e-06
3:18827993 G A 0.034324 2.1604e-05
3:18833307 T C 0.241815 6.3515e-05
3:18836017 T C 0.020679 7.0054e-05
3:18846456 G A 0.420218 1.8884e-05
3:18847573 T C 0.105419 3.6613e-06
3:18848880 T G 0.175345 2.6668e-06
3:18852616 T C 0.031325 5.7967e-06
3:18853867 G A 0.102663 5.2288e-06
3:18861144 G T 0.458673 1.4996e-05
3:18861708 C G 0.024866 -9.4017e-05
3:18863366 T G 0.157198 -2.6807e-06
3:18866539 T C 0.521514 5.2109e-05
3:18870135 T C 0.032646 1.0371e-05
3:18878571 A G 0.073552 1.1979e-05
3:18881349 T C 0.069949 -7.2308e-05
3:18882148 G C 0.062964 1.4886e-05
3:18885718 C T 0.771152 -1.3779e-05
3:18887214 A G 0.281231 -2.9272e-05
3:18888261 G A 0.071062 -5.0337e-04
3:18898834 A G 0.032727 6.6110e-05
3:18901827 G A 1.921109 7.1424e-05
3:18902798 C T 1.042480 5.0754e-05
3:18906323 T C 0.229777 7.9610e-06
3:18906416 A G 0.734861 4.0475e-05
3:18906547 G T 0.195485 2.9400e-05
3:18907095 C T 0.295883 -4.7221e-06
3:18909100 G A 0.034175 -3.8184e-06
3:18913301 G A 0.275938 6.5972e-06
3:18926733 G C 0.034476 8.8913e-05
3:18929601 G A 0.147149 7.8162e-05
3:18929626 A G 0.070296 1.5693e-06
3:18929996 G A 0.363375 2.0151e-05
3:18930037 A G 0.020484 -8.6278e-05
3:18930125 T C 0.221954 6.2482e-05
3:18930981 G A 0.951934 -2.6889e-05
3:18934423 C A 0.044548 4.4145e-05
3:18934840 A G 0.098570 6.5928e-05
3:18936681 T C 0.042945 -1.1049e-06
3:18937500 G C 1.123046 1.0203e-05
3:18939227 G A 0.375053 -5.8383e-06
3:18940004 T C 0.161437 1.6675e-04
3:18940080 A G 0.464701 5.1140e-05
3:18959845 C T 0.165141 -3.0098e-05
3:18959956 G A 0.536711 1.9234e-05
3:18960276 T C 0.172791 1.1500e-04
3:18963338 G T 0.362284 -3.4382e-05
3:18967044 G A 0.041452 1.6299e-05
3:18985602 G A 0.051013 3.7540e-06
3:19008120 G A 0.121758 1.4427e-04
3:19008379 G A 0.028790 -1.1673e-05
3:19010933 G A 0.050845 1.8666e-05
3:19017386 T G 0.633522 -2.6487e-06
3:19023891 G A 0.034158 4.4203e-05
3:19027154 C T 0.140012 9.9749e-05
3:19029909 T C 0.116006 1.7072e-04
3:19030188 C G 0.212392 5.5632e-05
3:19040476 A G 0.065389 3.4568e-05
3:19043554 C T 1.698716 -2.1747e-05
3:19047330 G C 0.040689 6.5085e-05
3:19049153 A G 0.058213 2.8932e-07
3:19052592 A G 0.057586 1.5710e-05
3:19062144 C T 0.043746 2.4852e-06
3:19067873 G A 0.104536 2.2067e-05
3:19083320 A G 0.117217 7.0302e-05
3:19091434 T C 0.035966 -3.9283e-05
3:19093790 C A 0.039861 1.5899e-05
3:19095492 G A 0.150090 -4.2027e-04
3:19103158 C T 0.065347 2.7740e-05
3:19105372 C T 0.244538 -4.8752e-05
3:19112134 C T 0.374362 -2.9471e-05
3:19116294 A G 0.047722 -4.6256e-06
3:19119949 A G 0.303922 2.8751e-05
3:19120090 G C 0.096574 5.4287e-05
3:19134824 G A 0.773742 2.5977e-05
3:19152155 C G 0.089972 -8.9177e-05
3:19156357 C T 0.050400 -1.3006e-05
3:19177336 G A 0.183284 7.3057e-06
3:19182504 A G 0.049913 3.5479e-05
3:19186362 T A 0.088843 7.0382e-05
3:19197402 C A 0.345406 -9.5526e-05
3:19201050 A C 0.098538 -3.2400e-05
3:19222057 A C 0.120768 -4.3311e-05
3:19236100 A G 1.599250 1.7787e-05
3:19237783 C T 0.117704 -7.0333e-05
3:19262919 A G 0.069641 4.9216e-05
3:19266335 G A 0.143151 5.2766e-05
3:19267665 T G 0.112105 -2.0522e-05
3:19269852 T C 0.942755 3.6359e-05
3:19277931 A C 0.024132 -2.5533e-05
3:19278637 G A 0.067771 5.3450e-05
3:19290934 A C 0.033220 -1.4552e-05
3:19297426 T C 0.114640 -3.8156e-05
3:19334695 G A 0.397517 -1.3291e-05
3:19336360 T G 0.079141 -1.2885e-04
3:19339747 G A 1.149847 3.5799e-05
3:19343269 T G 0.155793 -3.3279e-05
3:19375791 A G 1.254805 8.8499e-06
3:19391485 G A 0.437518 5.7749e-05
3:19401188 G T 0.052750 -2.2995e-04
3:19401325 T C 0.061361 4.9087e-05
3:19404838 A G 0.212921 9.0953e-06
3:19406359 C T 0.049803 -1.6857e-05
3:19408734 C T 0.471166 -2.1273e-05
3:19419221 T C 0.032737 -1.3118e-04
3:19428650 C A 0.121417 -3.6302e-05
3:19434568 C T 0.572083 7.7062e-06
3:19441363 C T 1.971291 -2.3943e-05
3:19445424 A G 1.005268 -9.6667e-05
3:19446979 G A 0.070894 -4.7788e-05
3:19459675 G A 1.356582 -2.0761e-06
3:19467005 G A 0.080803 1.3702e-06
3:19473658 T G 0.026907 -1.1611e-04
3:19473822 G A 0.211406 7.8840e-05
3:19483319 A G 0.052172 -1.4470e-05
3:19488847 G C 0.099648 1.5115e-05
3:19493372 G T 0.092903 3.1802e-05
3:19530619 G T 0.028361 -5.6079e-05
3:19532416 A C 0.035677 -4.1425e-05
3:19559176 G A 0.184485 -3.6422e-05
3:19562980 C A 0.098973 1.3828e-05
3:19568009 A G 1.373469 1.8689e-05
3:19574945 G A 0.195040 4.4057e-05
3:19575232 T C 0.034889 3.2180e-06
3:19588952 C T 0.086094 -8.1786e-05
3:19595902 G T 0.492416 3.4210e-05
3:19607142 G A 0.155446 6.5696e-05
3:19607234 G A 0.049102 -1.3658e-06
3:19610349 C T 1.321774 6.5764e-05
3:19614571 T C 0.066833 3.1659e-05
3:19616384 T C 0.034928 -9.5520e-05
3:19616897 T G 0.402129 -4.7035e-05
3:19617721 A G 0.049238 -4.8724e-05
3:19620392 T C 0.056320 -7.5771e-05
3:19640745 T C 0.347289 6.9650e-05
3:19672936 A G 0.055233 7.7727e-05
3:19681990 T G 0.189205 1.0192e-04
3:19683373 G A 1.151570 5.0148e-05
3:19685028 A G 0.147120 4.1463e-05
3:19687884 C T 0.280517 -1.4804e-04
3:19689042 C T 0.071358 2.1371e-05
3:19693610 T C 0.099745 8.5280e-05
3:19694401 A C 0.028232 1.3900e-05
3:19709529 A G 0.120421 3.7242e-05
3:19747926 C T 0.031961 5.9741e-05
3:19755231 C T 0.160843 2.2541e-05
3:19760562 C T 1.969350 -3.2354e-05
3:19773874 G A 0.082757 -3.6141e-05
3:19773899 G A 0.077246 -5.3025e-05
3:19773982 G A 1.957205 -2.9609e-06
3:19776406 A G 0.106477 6.3200e-06
3:19778024 T A 0.464457 -4.0470e-05
3:19780880 C T 0.147455 1.4733e-05
3:19788213 G A 0.187007 8.6575e-05
3:19788840 G A 1.969892 6.4610e-06
3:19789885 A G 0.541119 -2.8531e-05
3:19792397 T C 0.161749 4.0084e-05
3:19806109 A G 0.074467 -1.3808e-04
3:19812826 T C 0.117723 -4.6539e-06
3:19815864 C G 0.071231 -2.9297e-05
3:19833077 T C 0.530758 2.9757e-05
3:19836501 C T 0.043629 6.3656e-07
3:19838517 T C 0.558743 -3.7037e-05
3:19839062 C A 0.030030 7.2986e-05
3:19849542 T G 1.527961 -1.7280e-05
3:19867464 A G 0.062724 1.7171e-05
3:19876802 A G 0.557698 -1.9641e-05
3:19880100 G A 0.161307 2.8312e-05
3:19907859 T G 0.226310 -5.3890e-05
3:19912501 C T 0.790464 -4.2108e-05
3:19920210 A C 1.927240 -2.0965e-04
3:19932310 C T 0.155166 -4.1284e-05
3:19932499 G A 0.293302 -2.7862e-05
3:19935008 G A 0.854818 -3.4638e-05
3:19938327 T C 0.031532 -4.2689e-05
3:19939758 C T 0.022629 1.1877e-04
3:19952097 T C 0.084188 1.3544e-05
3:19956132 T C 0.496960 -1.9281e-05
3:19959756 A G 1.341294 -2.9668e-05
3:19961027 G A 0.845879 -1.2090e-05
3:19962998 T G 1.569354 -4.2937e-05
3:19966785 T C 0.030364 4.1564e-05
3:19967730 A G 0.030825 -9.7501e-05
3:19968899 C T 0.255441 -6.2643e-05
3:19975139 T C 0.527834 -1.3690e-06
3:19975160 G A 0.025804 -6.7612e-05
3:19975215 A C 0.514543 -7.1794e-06
3:19980217 T C 0.540165 -1.0350e-05
3:19981555 C G 1.549162 3.6636e-05
3:19982493 A G 0.276168 -3.2220e-06
3:19984778 A G 0.055817 1.6812e-05
3:19987539 T G 0.781795 2.1375e-05
3:19994525 G A 0.024204 -5.9469e-05
3:19996807 T G 0.046551 -4.6285e-05
3:20009590 T C 0.052854 -7.3922e-05
3:20020443 C T 0.242980 -6.7652e-05
3:20021515 A G 0.183018 -7.4949e-05
3:20027232 T G 0.180065 2.9733e-05
3:20028212 C T 0.093270 -3.6232e-05
3:20032624 A G 0.366517 1.0695e-05
3:20042834 T C 0.792204 1.7431e-05
3:20045953 T C 0.409504 -7.8116e-07
3:20052518 G A 0.029273 -5.1682e-05
3:20052868 G T 0.325880 -1.4478e-05
3:20055307 T C 0.063289 4.0038e-04
3:20062060 T C 1.785245 -9.3654e-06
3:20079878 G A 0.518937 -4.2844e-06
3:20085199 C T 0.444619 3.3034e-05
3:20089905 A G 1.145380 -8.5101e-06
3:20090908 G T 0.626174 7.5092e-05
3:20092931 A G 0.106477 -8.5050e-06
3:20093815 G A 0.089550 1.0172e-05
3:20096110 C T 1.316523 -4.0074e-05
3:20107401 T C 0.832480 7.4356e-05
3:20108546 T C 0.421945 1.6378e-04
3:20121199 T C 0.072062 -3.3118e-05
3:20125799 G A 0.060102 4.4931e-05
3:20136683 G T 0.228692 -2.3378e-04
3:20137517 A G 1.086645 9.8803e-06
3:20142679 A G 0.037647 -2.4361e-04
3:20154059 C A 0.431396 1.1093e-04
3:20165456 A G 0.045707 -4.0525e-05
3:20181904 T C 0.053341 1.7464e-05
3:20187080 A G 0.166738 -1.0729e-04
3:20192686 G A 0.367792 -9.1413e-05
3:20192769 A G 0.268998 2.0483e-05
3:20207023 G A 1.214291 -1.1929e-04
3:20220712 T G 0.950411 -4.9413e-04
3:20233659 T G 0.118999 2.2822e-06
3:20235676 C T 0.166397 2.6360e-05
3:20256334 T G 0.040432 6.4956e-05
3:20265289 T C 0.048732 -5.2293e-05
3:20267818 T C 0.029588 4.5596e-05
3:20270261 G A 0.024363 -1.2180e-04
3:20297122 T C 0.311443 9.0755e-06
3:20313767 C G 0.042159 6.8678e-05
3:20327249 A G 0.050202 3.4347e-05
3:20339304 A G 0.048440 -2.9807e-04
3:20343310 T C 0.563956 3.7676e-06
3:20350235 A G 0.380545 1.0283e-05
3:20354588 C A 1.657969 -2.5676e-05
3:20355919 A G 0.498830 1.7124e-05
3:20357927 A G 1.708226 -5.2924e-05
3:20375260 G A 0.219377 2.0975e-05
3:20388173 G A 0.031023 6.9562e-05
3:20389023 T C 1.088788 -1.3116e-06
3:20402255 C G 0.049167 -2.6551e-06
3:20421007 A G 0.094383 5.2875e-05
3:20421625 T C 0.224785 -6.6306e-05
3:20430932 G T 0.062773 -8.6499e-05
3:20432211 G A 1.459858 -4.6879e-05
3:20440160 G T 0.256515 2.1534e-05
3:20462456 G A 0.045119 -1.1467e-04
3:20467095 C A 0.027031 2.7073e-05
3:20477904 G C 0.029897 -1.0706e-04
3:20478203 G A 0.651263 -2.0232e-05
3:20479339 C T 0.842597 -8.4359e-05
3:20480498 T G 0.172723 -6.3141e-05
3:20498673 A C 0.059887 7.2589e-05
3:20498840 A G 0.916902 -3.1279e-04
3:20503207 A G 1.165030 -7.4678e-05
3:20527529 C T 0.236856 4.8709e-05
3:20548903 T C 0.078589 -6.1430e-05
3:20573947 C T 1.325338 -1.1328e-05
3:20583046 C T 0.631494 -1.0472e-05
3:20588146 A G 0.030396 8.9184e-05
3:20601131 T C 1.660916 -1.1929e-05
3:20614685 G A 0.035129 -2.0954e-04
3:20615273 A G 0.616018 -1.4207e-05
3:20633152 T C 0.147925 1.0820e-05
3:20638946 G C 0.118782 2.3593e-05
3:20639278 C A 0.179247 5.1084e-05
3:20646100 G A 0.182713 -3.5427e-05
3:20646411 G C 0.066970 6.4073e-05
3:20660473 T C 0.067177 -4.9563e-04
3:20674018 T C 0.272877 1.1437e-05
3:20674778 C T 0.201353 -8.6471e-06
3:20685834 A G 0.417125 -1.3416e-06
3:20690049 C T 0.064584 5.4499e-06
3:20693701 G C 0.244074 -1.0873e-04
3:20704912 T G 1.502326 -5.2272e-05
3:20708898 G A 0.823671 6.3294e-05
3:20709960 G A 0.313523 5.7177e-05
3:20714662 A G 0.041805 1.1747e-04
3:20717826 G A 0.121401 -7.5012e-05
3:20719760 A G 0.159756 -1.4993e-05
3:20720968 T C 0.351992 -2.0134e-05
3:20727350 G A 0.547435 -3.6530e-05
3:20727885 C T 0.127292 -3.2328e-05
3:20731583 G A 0.188786 5.9171e-05
3:20738633 G A 0.243928 1.9410e-05
3:20741693 G A 0.049034 -3.3267e-04
3:20754875 A G 1.065434 -2.3471e-05
3:20755117 C G 0.221669 -4.6983e-05
3:20755232 A C 0.237005 -2.7334e-05
3:20759260 A G 0.054967 1.4089e-05
3:20759814 A G 0.236930 -8.6397e-05
3:20760245 C A 0.151090 2.1543e-05
3:20763135 G A 0.157630 2.3057e-05
3:20764131 G A 0.620361 4.4357e-05
3:20764228 A G 0.097921 -8.0630e-05
3:20769736 C T 0.643883 -1.7138e-04
3:20772483 G A 0.056460 -7.8479e-06
3:20774528 A G 0.495282 -7.0960e-05
3:20783557 C T 0.141839 2.2978e-05
3:20791631 A G 1.335260 -2.5268e-05
3:20794454 G C 0.379824 -4.5601e-05
3:20799637 A G 0.088223 -6.9143e-05
3:20803290 C T 0.065915 2.6730e-05
3:20809318 A G 0.076928 8.7642e-06
3:20813154 T C 0.093176 -3.2465e-05
3:20815052 G A 0.226579 -5.7719e-05
3:20823155 T C 1.277288 -5.3641e-05
3:20826671 G A 0.165598 1.2400e-05
3:20833747 T G 0.220912 5.6790e-05
3:20841828 T G 0.327123 2.0059e-05
3:20842005 A C 1.177315 -4.4247e-05
3:20847900 C T 0.850796 -2.2553e-04
3:20848259 G T 0.057567 9.9385e-06
3:20865480 T C 1.524481 -6.4268e-05
3:20869603 A G 0.039553 -8.6635e-05
3:20871022 A C 1.907892 -4.0967e-04
3:20882268 C T 0.217478 2.8765e-05
3:20886763 T C 0.350908 2.3394e-05
3:20887438 G A 1.381597 -5.0485e-05
3:20887704 C A 0.040241 2.3409e-05
3:20887917 G A 0.069177 4.8055e-05
3:20892243 A C 0.046177 -4.0865e-05
3:20894995 A G 0.040241 4.6881e-05
3:20897881 T G 0.034025 -8.9302e-05
3:20906952 G A 0.094980 -1.3851e-05
3:20912018 C T 0.935053 -2.7777e-04
3:20915069 C T 0.148996 5.7125e-05
3:20917804 G C 0.026739 1.2086e-04
3:20920454 T C 0.037803 6.8370e-05
3:20933068 G A 0.093906 -1.8528e-05
3:20938559 C T 0.328155 1.4911e-04
3:20939370 G A 0.235194 2.9603e-05
3:20944820 A G 1.110076 -8.6663e-05
3:20949955 A G 0.908937 -1.3599e-04
3:20958233 G A 0.170236 6.6193e-05
3:20958569 T C 0.121501 9.4886e-06
3:20964568 C T 0.090287 -1.1295e-05
3:20974984 T C 0.028858 1.6881e-07
3:20977133 G A 0.142511 -4.8999e-05
3:20980232 T C 1.806154 4.0871e-05
3:20981570 C T 0.967192 -6.5543e-06
3:20986247 G A 0.550285 -1.4878e-05
3:20987071 G T 0.102076 -2.7582e-05
3:20991567 C T 0.847232 2.2972e-06
3:20995003 T C 0.102832 -2.8223e-05
3:20998740 C G 0.024947 8.0722e-05
3:20998906 C A 0.186368 -1.0887e-04
3:20999820 G A 1.665415 6.9815e-05
3:21000125 C T 0.141070 7.2585e-05
3:21001290 T C 0.347552 -4.5470e-06
3:21014813 T G 0.035788 6.9169e-05
3:21015848 C G 0.024096 -1.5270e-05
3:21015971 A G 0.101985 -2.6958e-05
3:21017751 G A 1.782606 -1.7384e-05
3:21021920 A G 0.171606 1.8652e-05
3:21024569 T G 0.035132 -8.7986e-06
3:21029977 G A 0.025521 1.0112e-05
3:21032606 A C 0.225943 -4.1553e-05
3:21034200 T C 0.503147 -9.8107e-05
3:21039105 G A 0.021386 8.7652e-05
3:21040413 T C 0.274198 -7.9302e-06
3:21040896 C T 0.127746 -2.1891e-04
3:21049560 G A 0.020357 -3.8469e-05
3:21067177 A G 0.809604 -1.0580e-04
3:21098477 T C 0.176546 1.9705e-06
3:21099575 A G 0.203694 -3.2419e-06
3:21106352 A G 0.025317 -4.1724e-05
3:21108636 G C 0.026005 7.4160e-05
3:21116969 G C 0.089534 -2.7578e-05
3:21117994 G A 0.130778 1.6400e-04
3:21122042 A G 0.040426 -8.1195e-05
3:21127520 G A 0.254366 -1.2517e-04
3:21134566 C T 0.177523 -9.7944e-06
3:21136131 C T 0.054175 1.0723e-04
3:21142785 G C 0.025200 5.4362e-05
3:21147332 T C 0.071212 -8.8929e-06
3:21161099 G A 0.822477 7.7723e-05
3:21161656 A G 0.048586 6.5922e-05
3:21172809 G A 1.921115 4.7280e-05
3:21174797 C T 0.996095 4.7610e-04
3:21174815 G C 0.021101 -1.4506e-05
3:21175847 G T 0.121005 -7.0168e-05
3:21181416 G A 0.027722 8.8229e-05
3:21182134 C G 0.966549 1.9272e-04
3:21182759 G A 0.060692 -7.4824e-05
3:21188066 T C 0.023616 -6.7321e-05
3:21188507 T C 0.059521 -8.4782e-05
3:21193366 G A 0.978354 1.1791e-04
3:21195109 C T 0.040390 -1.6601e-04
3:21200137 T C 0.026323 -2.3430e-05
3:21204246 T C 0.191603 -3.6783e-06
3:21211733 T C 0.236768 -9.0499e-05
3:21221169 G T 0.994502 -1.4024e-05
3:21227072 T G 0.045454 1.3997e-05
3:21227977 C A 0.041607 2.1241e-05
3:21228253 A G 0.098064 -2.8737e-05
3:21237645 G T 1.098625 -1.2039e-05
3:21237957 A G 0.034168 -1.0262e-05
3:21241383 A C 0.035732 -1.2382e-04
3:21242407 T C 0.074636 -9.2051e-05
3:21245593 T C 0.047482 8.8842e-05
3:21248642 T C 0.758850 1.0593e-04
3:21254021 C T 0.034743 -1.3952e-05
3:21260733 C A 0.215320 1.5565e-04
3:21261260 G A 0.180302 2.9338e-06
3:21262083 A G 0.710618 -1.9923e-04
3:21264016 C A 0.207157 -1.2623e-04
3:21265181 T C 0.058222 3.1326e-05
3:21266504 C T 0.120129 8.6688e-06
3:21270906 G A 0.053496 1.6831e-04
3:21273340 T C 0.026797 -1.1018e-04
3:21275326 A G 0.038605 9.4863e-06
3:21277064 T C 0.339632 -4.6773e-05
3:21282027 C T 1.949246 1.8393e-05
3:21287620 C G 0.073091 1.1025e-05
3:21297246 A C 0.234966 4.1175e-05
3:21298191 A G 0.080663 -5.8379e-05
3:21302572 T C 0.026537 -5.0943e-05
3:21308534 T G 0.362486 -3.0251e-05
3:21310668 G T 1.581785 -1.8353e-05
3:21316171 G A 0.191155 7.3544e-05
3:21317512 T C 0.063844 3.3181e-05
3:21329360 A G 0.073834 -4.9707e-05
3:21330158 C A 1.028537 3.0614e-05
3:21332142 T C 0.073117 8.2595e-06
3:21335085 C A 0.447576 -1.2861e-05
3:21356250 G A 0.941671 -2.1258e-05
3:21359809 T G 0.027313 3.6625e-05
3:21375312 A G 0.028910 -1.2327e-05
3:21377867 T C 0.447696 -5.7227e-06
3:21389340 C T 0.028001 1.2394e-04
3:21393248 C T 0.291371 5.0227e-05
3:21395909 T C 0.022074 6.4667e-05
3:21399220 A G 0.034999 -2.3423e-04
3:21404431 C T 0.408400 -6.1767e-05
3:21404884 G A 0.092819 -3.4869e-05
3:21405936 A C 0.070014 -3.3321e-05
3:21411664 G T 0.511933 4.2522e-05
3:21411866 G A 0.038936 8.4017e-05
3:21414060 C A 0.072698 -4.2064e-05
3:21424685 G A 0.513118 4.8101e-05
3:21425033 C T 1.090303 -1.2752e-05
3:21432688 T C 0.035963 5.1912e-05
3:21450656 G A 0.488246 -2.5406e-04
3:21453882 G A 1.568396 5.2128e-05
3:21458081 G A 0.021721 1.2050e-04
3:21461825 C T 0.501962 3.1094e-04
3:21462787 A G 1.648355 6.1260e-06
3:21465354 A G 0.160746 -2.1603e-05
3:21467701 A C 1.841916 1.0038e-04
3:21469097 G A 0.720901 4.8144e-06
3:21473109 C A 1.528353 3.6037e-05
3:21480184 T C 0.387157 -2.3355e-05
3:21484229 C T 0.666324 4.3253e-05
3:21484615 T C 0.183103 -6.5189e-05
3:21484887 C T 1.877291 3.4563e-05
3:21488745 G A 0.156432 3.1200e-05
3:21489352 G A 0.163456 -1.4416e-04
3:21491063 T C 0.024694 -1.7457e-04
3:21493098 T C 0.146237 -5.2327e-05
3:21499495 C T 0.429088 -2.3008e-06
3:21503216 C T 1.958659 -1.8890e-05
3:21506161 T C 0.769727 -3.9394e-05
3:21508006 A G 0.353566 1.7411e-05
3:21508405 C A 0.198909 2.1594e-05
3:21509150 C T 0.049469 9.2421e-07
3:21513294 G A 0.049884 1.2481e-04
3:21514388 C T 0.749395 -6.4651e-06
3:21523342 G A 0.682442 1.1268e-04
3:21523966 T C 0.514072 3.1220e-05
3:21524035 T C 0.774011 5.2575e-06
3:21525006 A C 0.043272 -5.8753e-05
3:21526766 T C 0.360567 -7.4005e-05
3:21529184 G A 0.040608 2.7559e-05
3:21529553 G A 0.073286 6.3410e-05
3:21535425 G A 0.052925 -4.4990e-05
3:21536564 A C 0.101865 -7.9352e-04
3:21541287 A C 0.065853 2.7516e-05
3:21544096 C T 0.157419 1.7261e-05
3:21547592 G A 0.996972 2.0394e-04
3:21554576 G C 0.053876 1.4730e-04
3:21558771 G A 0.729119 4.9150e-05
3:21559007 A G 0.587757 5.4767e-05
3:21564717 C T 1.181847 2.8359e-05
3:21569878 G A 0.306461 9.3176e-06
3:21580556 G T 0.053828 7.7870e-05
3:21582201 C A 0.488200 1.2974e-05
3:21583240 C T 0.085214 -5.1611e-05
3:21587590 A G 1.055447 -2.7876e-05
3:21609805 C A 0.094344 1.7049e-05
3:21613034 C T 1.201029 -2.0090e-05
3:21620699 G A 0.043341 5.2625e-05
3:21622803 A C 0.456194 -3.4934e-05
3:21624191 G A 0.564517 2.1487e-05
3:21627238 G C 0.032266 -2.4069e-05
3:21627758 A G 0.031808 -2.1159e-05
3:21628130 A G 0.358065 7.4101e-05
3:21632116 A G 0.114575 -3.8853e-05
3:21633373 G A 0.313459 1.1168e-05
3:21634204 A G 0.302212 5.8266e-04
3:21634933 G C 0.067122 -1.8836e-05
3:21635519 C T 0.101264 -1.8177e-04
3:21636290 G A 0.660001 -4.5380e-06
3:21639618 C T 1.731823 -3.9844e-05
3:21645072 T C 1.223116 -6.3861e-05
3:21645400 A G 1.263652 -2.4401e-05
3:21646742 C T 0.060657 -1.1136e-05
3:21649330 C T 1.022003 9.1854e-06
3:21650537 G T 0.978445 9.7838e-06
3:21651078 C T 1.031870 6.2569e-06
3:21656701 C T 0.072111 -5.1402e-05
3:21658582 T C 0.294036 2.3757e-05
3:21662322 T G 0.060319 -8.5861e-06
3:21668990 G A 0.190182 -1.2459e-04
3:21670689 G C 0.033590 -5.7510e-07
3:21671230 G T 1.257599 -3.8642e-05
3:21672416 T C 0.249309 -1.6882e-05
3:21684130 G A 0.657658 -1.0375e-04
3:21685215 C T 0.031455 -1.6243e-04
3:21696025 A C 0.191279 6.9327e-05
3:21696066 T C 0.218452 -1.2650e-04
3:21706369 A G 0.230280 -1.4011e-04
3:21716151 A G 0.145137 8.5676e-05
3:21717979 T G 0.121901 -6.3213e-06
3:21719246 T C 1.487554 -3.6888e-05
3:21730353 C T 0.053032 1.9407e-05
3:21733112 C G 1.903647 1.3116e-06
3:21734116 G C 1.304497 -2.6387e-04
3:21751631 A G 0.039105 -3.8298e-05
3:21753804 T C 0.898918 1.7730e-05
3:21756088 G T 0.031993 -7.9414e-06
3:21757458 G C 0.022152 9.8737e-05
3:21757910 G A 0.134520 1.0103e-04
3:21763168 T G 0.055765 8.7480e-05
3:21770057 T A 0.038514 -4.6802e-05
3:21771769 G A 0.362726 -1.1018e-04
3:21775592 C T 0.031399 -2.0068e-05
3:21775634 A T 0.067155 -8.6327e-05
3:21776550 G T 0.373174 6.7705e-05
3:21779558 T C 0.031753 -3.2979e-05
3:21781295 T G 0.775790 -3.7705e-05
3:21783008 G A 0.447018 2.7968e-05
3:21784065 A C 0.886989 3.8542e-05
3:21784122 A G 0.024921 -3.2462e-05
3:21784577 A C 0.148889 -5.2319e-05
3:21784741 T C 0.731057 4.0626e-05
3:21784815 C A 0.225638 -1.4353e-04
3:21785285 C A 0.214668 4.0389e-05
3:21785395 G A 0.145692 -3.1828e-05
3:21786396 T C 1.279570 1.6380e-05
3:21788882 T C 0.185190 -1.3827e-04
3:21789193 A G 0.453172 -5.8407e-06
3:21789365 A G 0.151895 -2.0913e-05
3:21789545 G A 0.219290 1.9687e-05
3:21790635 G A 0.098823 -7.0482e-06
3:21791278 A G 1.157150 -5.6212e-05
3:21791399 A G 0.040114 2.8816e-05
3:21793001 A G 1.085182 -6.1873e-05
3:21795098 C T 0.222263 -5.2239e-05
3:21796208 G A 0.679080 5.9618e-05
3:21798441 G A 1.439757 3.2868e-05
3:21798984 T G 0.662299 3.7879e-05
3:21799065 C T 0.160269 1.3051e-05
3:21799851 T C 0.081154 -2.8377e-04
3:21800041 C T 0.090732 8.4821e-05
3:21800173 A G 1.655519 8.3676e-06
3:21801867 C A 1.966556 -2.0141e-05
3:21802965 G A 0.098583 -3.9782e-05
3:21805745 G A 0.446807 2.1932e-05
3:21807004 G A 0.110758 -4.8561e-05
3:21807679 T C 0.647450 7.2543e-07
3:21812879 C T 0.045875 -8.0895e-05
3:21813718 T C 0.371230 -5.1664e-05
3:21817087 A G 0.058969 3.1019e-05
3:21823654 A C 0.374868 -6.4040e-05
3:21827896 A G 1.866278 -2.3854e-04
3:21827949 A G 0.033434 -5.1425e-05
3:21830849 T G 0.072848 1.2829e-04
3:21831668 G C 0.081306 -5.4545e-05
3:21834241 C T 0.078972 -1.2855e-05
3:21835996 G A 0.217998 -1.2695e-04
3:21838207 T C 0.041737 -3.0235e-05
3:21843560 G A 0.617975 8.3296e-05
3:21847102 C T 0.362609 -4.1195e-05
3:21866736 A C 0.731453 -2.0559e-06
3:21867032 A G 0.443123 2.3563e-06
3:21867402 A G 0.058206 -8.5041e-05
3:21867628 T G 1.579484 2.4758e-05
3:21867786 C A 1.697230 -3.0096e-05
3:21868080 A G 0.106195 -6.6337e-05
3:21868918 C T 0.329775 -2.1610e-05
3:21870826 G A 0.484175 -4.8822e-05
3:21871018 C T 0.065282 1.3087e-04
3:21871752 C G 0.464837 7.3152e-05
3:21872335 T C 0.954050 4.8377e-06
3:21885148 C T 0.163401 -3.5375e-04
3:21887184 T G 0.213301 -1.6276e-05
3:21887786 C A 1.674669 -2.2940e-05
3:21892019 A C 1.736195 6.3587e-06
3:21896378 A G 0.042198 -3.6971e-05
3:21899288 G A 0.577520 7.8084e-05
3:21901720 T C 0.868943 4.7519e-05
3:21906057 C T 0.051948 -3.3402e-05
3:21906387 G A 0.205099 -3.9656e-05
3:21907175 T C 0.270563 1.8523e-05
3:21914692 G A 0.168175 1.3132e-05
3:21925122 C T 1.056470 -2.5237e-05
3:21925766 T G 0.060537 1.8259e-05
3:21931417 T C 0.198900 -4.3746e-05
3:21932746 A G 0.462250 -3.8307e-04
3:21939496 C G 0.029049 2.1513e-05
3:21941365 T C 0.041721 2.8962e-05
3:21946175 A G 1.675246 -1.9820e-05
3:21954050 T C 0.354459 6.9810e-05
3:21954154 T C 0.037855 -3.3471e-05
3:21955198 T C 0.171512 1.7705e-05
3:21956709 C T 0.083513 9.3876e-06
3:21960252 A G 0.084617 -5.4906e-05
3:21961746 C T 1.350853 -1.9641e-05
3:21980542 G C 0.114345 1.8468e-04
3:21982619 G C 1.625755 -8.8574e-06
3:21990930 C G 1.931609 -6.8484e-05
3:21995733 C T 0.392963 2.2247e-05
3:21995780 T C 0.030026 -4.6779e-05
3:21997299 A G 1.556952 6.0386e-07
3:21998153 G A 0.319405 -8.4866e-08
3:21999232 T C 0.040718 2.9009e-05
3:22009716 A G 0.107567 -1.0689e-04
3:22019691 C A 0.645262 -5.0383e-05
3:22033071 C T 0.444976 2.3020e-05
3:22034581 G A 0.027235 -6.2315e-05
3:22049111 G T 0.365394 4.4515e-06
3:22055410 A G 0.098707 1.2648e-05
3:22063365 C T 0.244038 6.2503e-05
3:22063502 T C 0.861085 5.4137e-05
3:22064385 G C 0.029741 -3.1222e-05
3:22072422 C G 0.153508 -5.9301e-05
3:22074288 C T 1.426693 8.7508e-06
3:22075725 G A 0.027917 -1.2215e-04
3:22081161 A G 0.135637 -2.6049e-06
3:22081979 G A 1.237287 1.5503e-05
3:22082091 C G 0.144089 -7.4894e-05
3:22082260 C T 0.126604 -4.9342e-05
3:22084606 T C 0.074737 -2.4628e-05
3:22087414 C T 0.079755 -2.5512e-05
3:22088584 A G 0.036658 -9.4413e-05
3:22089498 G A 0.044989 -1.1287e-05
3:22103304 T C 1.002834 4.7340e-05
3:22108642 G A 1.174602 2.2452e-05
3:22110964 C T 0.128580 -2.3461e-05
3:22111050 G C 0.352232 8.9602e-05
3:22112905 G A 0.355410 7.9199e-05
3:22112984 C T 0.110570 -1.5522e-06
3:22114403 T C 0.191684 -1.8634e-05
3:22118711 G C 0.228511 2.7490e-05
3:22122396 T C 0.571600 5.3442e-05
3:22122803 A G 0.313059 -4.4671e-04
3:22130289 G A 0.030448 6.8060e-06
3:22132395 C A 0.352404 9.3658e-05
3:22132550 C T 0.057427 2.6529e-05
3:22135039 G A 0.054353 -5.1606e-05
3:22139499 C A 0.559629 2.2836e-05
3:22139796 G C 0.201740 1.2481e-05
3:22143688 T G 0.062477 -4.1893e-05
3:22147814 T C 1.674214 1.3029e-06
3:22148455 A G 0.092884 5.8521e-05
3:22158777 G T 0.068797 -1.9469e-05
3:22161079 C T 0.398702 -6.2098e-06
3:22171421 A C 0.043009 -5.3392e-05
3:22171815 G C 0.025171 1.1522e-07
3:22176581 G A 1.796290 -1.5743e-04
3:22183589 A G 0.247291 -1.1586e-05
3:22185300 T C 0.153855 -1.3974e-04
3:22187511 G C 0.535221 -1.8045e-05
3:22187548 A G 0.136377 1.4766e-05
3:22187980 G A 0.475921 -2.6477e-05
3:22189491 C T 0.169240 -6.1430e-06
3:22190105 T C 0.033230 3.3000e-05
3:22190694 C T 0.369211 3.8101e-05
3:22191873 C T 0.134345 -8.0427e-07
3:22194547 A G 0.057888 -3.4343e-05
3:22194597 G A 0.052536 -8.9673e-06
3:22196400 C T 0.383521 2.5799e-05
3:22196728 G A 0.038527 -6.2251e-06
3:22199510 A G 0.398978 -1.2771e-05
3:22200191 C T 0.388815 -4.1401e-05
3:22202153 T G 0.235249 -2.3641e-05
3:22203032 A G 1.542252 1.2326e-06
3:22203294 C T 0.506957 1.1829e-05
3:22203518 C T 0.022181 -1.0327e-04
3:22204135 C T 0.089070 2.9971e-07
3:22204563 T G 0.608854 2.4087e-06
3:22206289 T C 0.039923 -1.5400e-05
3:22207134 C G 0.063996 -2.4197e-05
3:22207701 T G 0.260322 4.3157e-06
3:22208295 G T 0.042107 1.6362e-05
3:22214836 T G 0.035898 5.9618e-06
3:22225723 T C 0.353430 2.1932e-05
3:22226556 C T 0.167130 4.5570e-05
3:22226881 A G 0.140963 -5.7082e-06
3:22234702 G A 0.365040 -7.3065e-06
3:22243730 G C 0.158896 4.6437e-06
3:22249739 A C 0.037732 9.3163e-06
3:22257641 C T 0.133884 1.3550e-05
3:22262192 C T 0.047518 1.0070e-04
3:22264444 C T 0.485788 4.6440e-05
3:22272129 G T 0.282445 -4.5893e-05
3:22272398 G T 0.124575 -6.4233e-05
3:22305788 T C 0.802087 -9.4549e-06
3:22308043 A G 0.056431 7.0397e-06
3:22326120 C T 0.025606 6.4852e-05
3:22327308 T C 0.058024 -7.5170e-05
3:22331099 G A 0.040731 1.6884e-05
3:22331697 G T 0.142164 3.6339e-05
3:22335345 A C 0.155147 -8.9812e-06
3:22336786 C G 0.024648 6.0694e-06
3:22342558 G T 1.220964 -7.3933e-05
3:22343166 T C 0.039751 -5.4344e-05
3:22343395 C T 0.045927 -7.5762e-05
3:22345946 C T 1.249329 -8.0647e-05
3:22353593 C T 0.431688 -6.4909e-05
3:22359166 T C 1.102092 -1.6172e-04
3:22366149 T C 0.084886 -2.3759e-05
3:22369272 C G 0.461942 2.1679e-05
3:22384347 C T 0.619763 -3.0420e-04
3:22385138 G A 0.078372 -1.2523e-04
3:22385577 C T 0.039507 9.1642e-05
3:22386361 C T 0.063594 2.0416e-06
3:22394486 A G 0.527500 -7.7713e-05
3:22401243 G A 0.571927 -9.4985e-05
3:22402181 C G 0.064996 -3.8515e-05
3:22404470 T C 1.357481 -1.4777e-04
3:22404603 C G 0.046190 -5.9457e-05
3:22410077 A G 0.028988 6.7274e-05
3:22410483 C T 1.882669 -5.8323e-05
3:22417757 G A 0.360996 3.7507e-05
3:22418684 A G 0.159272 -8.4575e-05
3:22419540 G A 0.422711 -1.5907e-06
3:22420063 G A 0.021308 1.0718e-05
3:22423131 A G 1.500725 3.4654e-05
3:22427495 C A 0.088005 3.8071e-05
3:22427674 T C 0.039725 -2.3063e-05
3:22433814 C T 0.115263 -7.1802e-06
3:22436672 T C 1.580594 -4.5793e-06
3:22444521 A G 1.113777 -3.8445e-05
3:22445661 T C 0.137695 -5.2381e-05
3:22455603 C A 0.326123 1.0125e-04
3:22461823 T C 0.049559 1.2416e-05
3:22466469 T G 0.460446 2.6012e-05
3:22466565 G A 0.122939 1.3740e-05
3:22470324 G A 0.088684 6.6166e-05
3:22473593 G T 0.754663 1.6804e-05
3:22474980 C T 0.286986 3.4087e-05
3:22476773 G T 0.284331 -1.5057e-05
3:22506983 T C 0.087307 -2.0727e-05
3:22508042 A G 0.124630 -4.1346e-05
3:22508103 T C 0.366773 -1.9015e-05
3:22513238 A G 0.021539 1.1391e-05
3:22527551 T C 0.101712 -1.5277e-04
3:22534795 T C 0.022853 2.5607e-05
3:22540411 G A 0.040234 3.1575e-06
3:22549906 T C 0.986861 -8.1433e-05
3:22550143 C T 0.050906 4.7133e-06
3:22561085 T C 0.515851 1.7781e-05
3:22564012 C T 0.048748 -4.1677e-05
3:22564595 C A 1.345786 -1.7440e-05
3:22565566 T C 0.046862 -5.9809e-05
3:22568136 C A 0.170159 2.4486e-05
3:22571896 A G 1.603703 2.5736e-06
3:22580524 T C 0.111982 2.0790e-05
3:22580525 G A 0.232178 -7.3963e-08
3:22585895 T C 0.072023 -1.7884e-05
3:22586401 C A 0.148915 -2.4465e-05
3:22597178 A C 0.500940 5.3592e-06
3:22603426 C A 0.117522 -1.9568e-05
3:22612379 C T 0.391240 -1.5170e-05
3:22617860 G A 0.075220 -6.5286e-05
3:22619568 G A 0.035713 -7.1745e-06
3:22621503 G T 0.062127 -7.3637e-05
3:22623604 T C 1.714078 4.2790e-05
3:22633686 A G 0.028709 -3.3028e-05
3:22635096 C T 0.032863 -7.3276e-05
3:22635239 C T 0.240059 -5.8380e-05
3:22635581 C T 1.873393 6.6583e-05
3:22642511 A G 0.038771 8.3470e-06
3:22645598 G C 0.450877 -7.1497e-06
3:22646735 A G 1.094834 2.2154e-05
3:22647701 T C 0.040371 -8.5270e-05
3:22648091 A G 0.837154 7.4924e-05
3:22648120 C T 0.987484 -1.1829e-05
3:22656183 C T 0.216579 -9.1299e-06
3:22686986 C A 0.157792 -2.0848e-06
3:22710588 T C 1.272633 3.7809e-05
3:22722523 T C 1.151616 1.6282e-05
3:22725662 G T 0.028394 7.2287e-05
3:22727854 C T 0.026135 -4.1567e-06
3:22735278 T C 0.046590 3.1594e-05
3:22735822 C T 0.037148 4.9336e-05
3:22739357 T G 0.029494 -1.8358e-05
3:22755383 C T 0.152589 -5.4446e-05
3:22759348 C T 0.687058 8.5937e-06
3:22765326 G A 0.156679 1.0808e-05
3:22766128 A G 0.020432 1.8473e-05
3:22766469 G T 0.283140 3.2079e-05
3:22769984 T G 0.283650 2.9834e-05
3:22772586 C A 0.073941 -3.1900e-05
3:22773703 G A 0.053847 -7.3985e-05
3:22774078 C T 0.030049 4.3623e-05
3:22785767 C G 0.077061 -4.2221e-05
3:22786144 T C 0.397968 -1.1667e-05
3:22800067 C T 0.073808 2.0016e-05
3:22800242 A G 0.037193 2.5653e-05
3:22828407 C T 0.069618 -2.6281e-05
3:22828624 T C 0.460971 -2.6477e-05
3:22837635 A C 1.761999 -2.0177e-05
3:22839250 T C 0.043289 -4.0409e-05
3:22841826 C T 0.900342 2.9607e-05
3:22858824 A G 0.100488 -2.4605e-05
3:22864862 T C 0.077363 -7.4229e-05
3:22888445 A G 0.079566 -9.3100e-05
3:22893305 T C 0.061033 -2.2175e-05
3:22898388 C A 0.053042 -7.9108e-07
3:22900401 A G 1.784716 -9.0328e-06
3:22927805 T C 0.164524 4.0666e-05
3:22929591 C T 0.241289 3.2118e-05
3:22930257 A G 0.382554 -6.7513e-06
3:22944882 G A 0.248066 8.8091e-05
3:22949415 C T 0.021760 -5.6324e-06
3:22964321 T C 0.776634 -3.0973e-04
3:22984380 C T 0.154160 -5.5598e-05
3:22987464 T G 0.049942 5.9987e-05
3:22991750 T G 0.352391 -1.5195e-04
3:23003050 A G 0.431818 -2.3795e-05
3:23014385 C T 0.416751 -4.3501e-05
3:23026821 G T 1.229923 -1.9962e-05
3:23029898 G A 0.070076 -3.1150e-05
3:23034520 G A 0.042484 -1.7492e-05
3:23041942 A G 0.082666 2.0037e-05
3:23042313 A C 0.029212 -2.6489e-05
3:23045649 T C 0.028864 1.2860e-04
3:23048172 A G 0.123845 -1.0298e-04
3:23059353 C A 0.026183 1.3367e-05
3:23060998 A G 0.034155 -8.0261e-06
3:23061030 T C 0.029264 3.9478e-05
3:23070461 T C 0.075448 -2.8156e-06
3:23070957 C T 1.258209 6.5309e-05
3:23071749 C T 0.187728 -4.7633e-06
3:23093574 C T 0.902689 -3.6003e-05
3:23106643 C T 0.039128 1.1884e-04
3:23115037 G A 0.046862 -5.3114e-05
3:23123115 G T 0.037706 -2.8582e-05
3:23123846 G C 0.896665 1.4692e-05
3:23128544 C T 1.277586 -4.3657e-05
3:23136580 T C 0.025005 -6.2326e-05
3:23137405 C T 1.368448 -3.6215e-05
3:23145106 C A 0.655642 -2.7549e-05
3:23145284 G C 0.073776 -3.0255e-05
3:23147227 G A 0.318249 2.4096e-05
3:23149939 T C 0.028456 -8.0736e-05
3:23150127 C A 0.046151 1.2513e-04
3:23155165 C G 0.985858 -2.6991e-05
3:23158993 T C 0.563274 -4.3933e-05
3:23163716 C T 0.183268 -3.3196e-05
3:23176494 A G 0.106785 -3.0752e-05
3:23198484 A G 0.181970 1.2724e-04
3:23203734 A G 0.932472 5.1172e-05
3:23203974 T G 0.022276 -6.2485e-05
3:23218273 A G 0.189146 -1.7446e-05
3:23220616 C T 0.653503 1.2154e-05
3:23221461 C T 0.048498 4.1983e-05
3:23221752 T C 0.133374 -4.2354e-05
3:23221907 G A 0.032217 -1.0659e-04
3:23223243 C T 0.591785 1.5912e-05
3:23269919 A G 0.057625 -4.1718e-04
3:23277323 T C 0.643123 -6.0511e-06
3:23279623 C T 1.758312 -3.1500e-05
3:23317032 A G 0.111875 1.4799e-04
3:23331350 A G 0.704195 5.4507e-06
3:23343762 G A 1.552174 1.7907e-06
3:23345115 G A 0.043227 -2.0388e-05
3:23349727 C T 0.377799 -2.8499e-05
3:23374209 C T 0.235827 -1.3435e-05
3:23382626 T G 1.611234 -7.1521e-07
3:23389682 G T 1.039303 -7.5809e-05
3:23397469 C A 0.113101 8.2092e-06
3:23398680 G A 0.057301 -2.4957e-06
3:23420397 C T 0.188818 -8.1526e-06
3:23424867 A C 0.096103 9.1263e-05
3:23455428 G A 0.036709 -6.6060e-05
3:23464320 C A 0.245450 -5.7416e-06
3:23464515 C T 0.064590 -5.7514e-06
3:23465159 C T 0.222370 6.7915e-05
3:23471670 C G 0.032918 -1.4939e-04
3:23494036 G C 0.425375 -2.0899e-05
3:23504139 T C 1.141489 7.7795e-05
3:23507074 G T 0.100729 1.1835e-04
3:23527961 C T 0.065960 -3.2620e-05
3:23530097 G A 0.479248 3.4699e-04
3:23530563 T C 0.422883 -1.1804e-05
3:23537129 G C 0.026417 -1.1954e-04
3:23542984 G A 0.048320 3.3107e-05
3:23549079 A G 0.028413 -6.6334e-05
3:23552592 A G 0.955614 1.0491e-04
3:23568467 T C 0.054071 -1.3575e-04
3:23570146 A G 0.451763 -5.2106e-05
3:23574653 A G 0.289683 5.0130e-05
3:23589172 A G 0.045531 -2.4010e-05
3:23594908 C T 0.025765 3.9259e-05
3:23605098 G A 0.526104 -2.4836e-06
3:23626919 G A 0.461215 1.3745e-04
3:23628687 A G 0.039322 1.2269e-04
3:23630461 A G 0.024165 -2.7859e-05
3:23642466 T C 0.804041 7.6594e-05
3:23644618 A G 0.191473 1.8690e-05
3:23646041 G C 0.742910 7.4890e-05
3:23649051 C T 0.702111 1.3618e-05
3:23650400 C T 0.067054 3.0878e-05
3:23651166 A G 1.590980 3.0597e-05
3:23652065 G A 0.129392 -1.1584e-05
3:23653559 G A 1.102692 -1.9577e-05
3:23656888 T C 1.106243 1.2570e-05
3:23657613 A G 0.160551 -2.4543e-07
3:23658403 C T 0.306104 -1.0778e-04
3:23661224 T C 0.070034 -1.7283e-05
3:23661906 T C 0.043412 -2.4206e-05
3:23663416 C T 1.893202 -4.8433e-05
3:23666667 G A 0.247872 9.4531e-05
3:23670620 C A 0.814726 1.2761e-04
3:23674258 G T 0.213950 1.5618e-05
3:23676308 C G 0.050124 3.1506e-05
3:23676843 T C 0.030607 5.1279e-05
3:23679436 T C 0.789831 -2.2197e-05
3:23683778 A G 1.495234 -2.5864e-05
3:23684312 T C 1.366549 -1.2197e-05
3:23684401 A G 0.183265 4.3587e-05
3:23686713 T C 0.390655 -2.6647e-06
3:23689201 A G 0.820581 -1.2407e-04
3:23695548 T C 1.224385 -8.4449e-06
3:23696768 G A 0.490105 -6.0475e-05
3:23697696 T C 0.240523 -2.5745e-05
3:23698252 C T 0.357805 -1.5410e-04
3:23701887 T C 0.049822 3.4804e-05
3:23706933 T G 0.160639 -6.3344e-05
3:23708602 T C 0.024817 4.3151e-05
3:23709777 A G 0.037664 1.7927e-04
3:23711141 C A 0.348451 -4.6609e-05
3:23712046 T C 0.047735 3.2314e-05
3:23715184 T C 1.546348 -2.4035e-05
3:23731315 G A 0.295818 -9.9186e-05
3:23733078 A C 0.428916 -1.8460e-05
3:23733368 C T 0.066989 -1.0128e-04
3:23734431 T C 1.082296 -1.6601e-05
3:23735174 C T 0.841322 -1.8103e-04
3:23741492 G A 0.086428 2.3315e-05
3:23743198 T C 0.036216 -1.2067e-05
3:23746901 A G 0.081608 5.1713e-05
3:23748839 C T 0.345306 5.8180e-05
3:23750596 G A 0.047745 -7.3195e-06
3:23752654 G A 0.101180 2.7924e-05
3:23753171 G A 1.335695 2.3349e-05
3:23753667 G A 0.883591 6.6901e-06
3:23757940 C T 1.344718 4.2326e-05
3:23759937 G A 1.532440 5.3460e-05
3:23765946 G T 0.206287 -3.4728e-06
3:23766637 A G 0.993775 4.0836e-08
3:23768283 T C 0.046577 6.6643e-05
3:23768939 G A 0.228718 -3.3188e-05
3:23770133 T C 1.603483 2.2319e-05
3:23772065 T C 0.032026 -4.1176e-05
3:23774015 A G 0.356812 5.0336e-05
3:23777732 G T 1.549564 5.9294e-05
3:23780964 C T 0.042701 3.7302e-05
3:23781079 G C 0.415570 7.0873e-06
3:23786290 T C 0.051828 2.2636e-05
3:23789836 G A 0.030666 -5.2181e-05
3:23792541 A G 0.415356 7.9127e-06
3:23794411 C T 0.341012 2.4008e-05
3:23796713 C A 0.202535 -8.7401e-05
3:23796744 A G 1.538493 2.7070e-05
3:23802647 G A 0.701011 3.2722e-06
3:23803541 C G 0.273880 1.2433e-05
3:23809265 A G 0.108483 6.1036e-05
3:23820938 A G 0.040802 7.3196e-05
3:23820972 G A 0.262072 1.8198e-05
3:23822549 T C 0.045986 -5.4756e-05
3:23827940 G A 0.657177 8.8144e-06
3:23830925 A G 0.505818 1.1856e-05
3:23833425 A G 0.178335 4.1707e-05
3:23833853 C T 0.137782 3.9460e-06
3:23843620 T C 0.420572 6.1242e-05
3:23846199 G A 0.100170 -2.7298e-05
3:23848835 C A 0.137873 7.4121e-05
3:23853285 A G 0.092293 -6.5943e-05
3:23853409 G T 0.025031 5.4469e-05
3:23859712 G A 0.038660 -7.5320e-05
3:23863721 A G 0.098077 -3.0813e-05
3:23864770 G A 0.044970 -1.0937e-04
3:23866964 C T 1.525179 1.6373e-04
3:23871730 A C 0.456687 2.9281e-05
3:23887329 A G 0.144124 9.1546e-05
3:23895979 T C 0.146192 1.6199e-05
3:23898074 C T 1.468680 4.1048e-05
3:23901736 G T 0.049530 -5.5079e-05
3:23908965 G T 0.038972 2.1023e-05
3:23919357 G A 0.093234 -1.6139e-05
3:23921206 G T 0.199565 1.4290e-04
3:23921256 C T 0.196566 1.0299e-04
3:23936649 A C 0.835427 -1.6740e-05
3:23951240 G A 0.045629 -2.0955e-05
3:23957000 T C 0.403168 -9.9296e-06
3:23957929 G A 0.894435 -2.0706e-05
3:23960080 C G 0.074685 -2.9127e-05
3:23962646 G A 0.547588 2.8909e-05
3:23986466 G A 0.112800 9.6005e-05
3:23986629 A G 0.028443 3.4235e-05
3:23993437 G A 1.501813 1.5972e-05
3:23997547 G A 0.047622 -1.1916e-04
3:24006336 G A 0.084763 6.7452e-05
3:24007566 A G 0.049368 -3.0630e-05
3:24021776 G A 0.173927 -1.9416e-06
3:24042084 A G 0.139642 5.4597e-05
3:24056988 A G 0.642571 4.2796e-06
3:24068790 G T 0.179269 2.7064e-06
3:24091101 C G 0.124575 -1.2062e-05
3:24091498 T C 0.040650 2.2069e-05
3:24091865 T C 0.436171 -7.4215e-06
3:24100697 A C 0.367166 4.1712e-05
3:24102847 T C 0.024690 8.0688e-05
3:24104259 T C 0.421276 1.0233e-04
3:24126676 T C 0.117886 7.1593e-05
3:24143526 G C 0.042357 -3.9757e-05
3:24157939 T C 0.295234 4.3838e-05
3:24163921 C A 0.447420 -4.5035e-05
3:24172777 C A 0.986686 1.8335e-06
3:24173502 C T 0.038667 1.1673e-04
3:24186811 G A 0.138607 -1.6874e-04
3:24190184 A G 0.320648 1.0304e-05
3:24190346 A G 1.435158 -1.2403e-05
3:24192680 A G 0.043730 4.7783e-05
3:24199425 G A 0.027436 -4.0633e-05
3:24202930 T G 0.021594 -7.5347e-06
3:24209840 C G 1.329119 -3.5239e-05
3:24211815 A G 0.063321 2.0537e-04
3:24222782 G A 0.392389 -6.4077e-05
3:24224118 T C 0.623941 7.0523e-07
3:24234918 G A 0.048806 -4.0471e-05
3:24236713 G A 0.043172 8.6484e-05
3:24239771 G A 0.386790 -4.3415e-05
3:24244959 C T 0.257492 -2.7193e-05
3:24251613 T C 0.134932 1.3077e-04
3:24254806 T A 0.022655 -7.9378e-05
3:24255007 G C 0.022123 -7.4257e-05
3:24256738 A G 0.024372 2.1750e-06
3:24258985 A G 1.252545 -2.0110e-05
3:24260059 T C 0.884445 2.1441e-05
3:24263768 G T 0.058868 8.1310e-05
3:24264526 T C 0.233201 5.4802e-05
3:24264860 C T 0.195323 2.1369e-05
3:24269249 T G 0.249309 2.6123e-05
3:24270263 C G 0.112897 -1.8392e-04
3:24270734 T G 0.954706 -1.0229e-05
3:24271252 T C 0.949370 -1.8540e-05
3:24272388 C T 1.180389 -2.4767e-05
3:24273740 A G 0.174375 -4.4163e-05
3:24274074 C T 0.994099 4.1932e-06
3:24276575 G A 0.304224 5.7692e-06
3:24276797 T C 0.046797 4.0525e-05
3:24280948 G T 0.702920 1.3018e-05
3:24281953 A G 0.072153 8.8882e-05
3:24282707 A C 1.354858 9.6880e-06
3:24284644 C G 1.225878 -1.2435e-05
3:24285539 C T 0.439608 -7.2516e-06
3:24286514 A G 1.663334 -1.9927e-05
3:24287463 T C 0.235784 -2.0739e-05
3:24288167 G A 0.020812 -5.6389e-05
3:24290102 A G 0.066428 1.9810e-05
3:24294118 T C 0.658557 3.8226e-05
3:24299505 T C 1.454545 -5.6179e-05
3:24303531 C T 0.061689 -2.2181e-06
3:24305692 G C 0.500696 -1.9688e-05
3:24311743 T C 0.039222 6.1743e-06
3:24320104 G A 0.126364 1.0224e-04
3:24327140 A G 1.374359 -1.0193e-04
3:24332684 A T 0.125893 4.7452e-06
3:24335220 T C 0.116542 -1.0318e-05
3:24335533 G A 0.040783 3.6687e-05
3:24337914 T C 0.521086 3.2119e-06
3:24343330 C T 1.304286 8.1656e-06
3:24344922 G A 0.172330 -2.5959e-05
3:24346897 G A 0.102657 2.1088e-06
3:24346981 A G 0.760970 -1.0743e-05
3:24347540 C T 1.082526 5.5826e-06
3:24349915 G A 0.597877 1.3708e-06
3:24354798 A C 0.202077 4.2829e-06
3:24357286 C T 1.460663 -3.3384e-05
3:24358145 C G 0.193745 1.7639e-05
3:24359753 C T 0.030354 8.6461e-05
3:24362708 G A 0.722543 2.3883e-05
3:24365151 G C 0.515575 -1.4502e-05
3:24368839 A G 0.021175 -1.6141e-05
3:24369366 G A 0.236739 7.8554e-05
3:24369411 A G 0.029975 7.0097e-05
3:24379235 A G 0.047794 5.0070e-05
3:24383347 T C 0.345968 8.5810e-05
3:24389349 A G 0.027248 4.2361e-05
3:24391474 T C 0.068988 -2.9481e-05
3:24392739 C G 0.046395 3.6225e-05
3:24393371 C T 0.026703 3.3225e-05
3:24398574 G T 0.029163 -1.4394e-04
3:24400287 T C 0.066450 -1.6853e-04
3:24404959 G A 0.078502 -7.1525e-05
3:24405637 A G 0.385657 1.2442e-04
3:24408004 C T 0.476454 -1.3349e-04
3:24410415 A G 1.044869 8.8883e-06
3:24415028 T C 0.211802 -3.3199e-05
3:24428476 G A 0.037501 6.1018e-06
3:24428821 G T 0.929152 6.8827e-06
3:24442236 A G 0.956085 9.5899e-06
3:24443709 C T 0.055697 3.8779e-05
3:24457103 T C 0.581937 2.9441e-05
3:24470865 C A 0.042867 1.0697e-05
3:24473855 G C 0.180331 4.6456e-06
3:24475497 C A 0.392953 -2.9060e-05
3:24477020 A G 0.091923 7.0623e-06
3:24477515 T G 0.030091 4.8681e-05
3:24480976 A G 0.650481 -6.1964e-06
3:24487305 A G 1.785491 -5.5901e-06
3:24487989 G A 0.135234 5.1247e-05
3:24488168 C T 0.021750 3.4693e-05
3:24490035 G A 0.049598 -8.5242e-05
3:24496701 C T 0.020649 1.1322e-04
3:24513279 G T 0.089677 5.2613e-05
3:24514720 A C 0.579652 -1.2730e-05
3:24518357 A G 0.222175 -5.2552e-05
3:24527952 A G 0.106435 4.9715e-05
3:24531300 C T 0.216518 3.2939e-05
3:24533278 A G 1.057765 -7.9680e-05
3:24538838 G A 1.175534 -1.3363e-04
3:24541162 T C 0.057911 -1.1698e-04
3:24546660 G T 0.027014 -6.1300e-05
3:24551778 G A 1.155497 -1.5879e-04
3:24558372 C T 1.921527 5.9661e-05
3:24562087 T C 0.025258 1.2176e-05
3:24563838 C G 1.136500 -2.8862e-05
3:24564739 T G 1.077434 -7.8340e-06
3:24565431 C A 0.066768 -6.3685e-05
3:24570579 C T 1.812613 1.7703e-06
3:24570972 T C 0.021987 -5.4624e-05
3:24572660 A C 0.141813 -5.5759e-05
3:24580182 T C 0.155134 -2.2663e-05
3:24583689 G C 0.043808 -3.2688e-05
3:24588115 G A 0.685860 2.3225e-05
3:24590841 T C 0.173505 -4.2670e-05
3:24591862 A C 0.100252 -1.1077e-05
3:24604459 T C 0.020510 -4.3665e-06
3:24622035 C A 0.095328 -6.6836e-06
3:24628581 T C 0.647433 2.1021e-05
3:24633431 A C 0.164732 -2.6347e-05
3:24636524 A G 0.241189 -7.4765e-05
3:24642623 G A 0.068550 -9.2151e-05
3:24647555 G C 0.343803 -1.1714e-05
3:24650399 C A 0.048631 1.4796e-04
3:24652348 A G 0.045080 1.5062e-05
3:24656778 G T 0.065837 4.9166e-07
3:24658061 C T 0.045217 -7.6063e-05
3:24661402 A C 0.125176 8.4341e-05
3:24668079 T C 0.082737 -1.2636e-05
3:24670223 G A 0.298823 -2.0221e-06
3:24683459 T C 0.086850 -3.5987e-05
3:24684166 A G 0.119460 1.6409e-05
3:24688095 A C 0.069196 -2.4806e-06
3:24705221 A G 0.945559 -9.5497e-07
3:24708252 T C 0.120758 1.0231e-05
3:24708874 G A 0.994060 -9.9190e-06
3:24712803 A G 0.109018 2.8504e-05
3:24714627 C T 0.097684 -7.3143e-05
3:24716353 C T 0.067648 -1.3778e-04
3:24717362 T C 0.062292 2.6490e-07
3:24717722 G A 0.073766 -4.5101e-06
3:24718439 T G 0.657109 -8.9383e-06
3:24719818 C T 0.080248 -4.1663e-05
3:24722308 A T 0.435541 -3.3161e-05
3:24729178 G A 0.097788 -4.4648e-05
3:24729605 G A 0.037930 1.1283e-04
3:24730178 G A 0.652458 3.5986e-05
3:24731245 T C 0.116545 8.9024e-06
3:24731963 A G 0.129742 1.3611e-04
3:24733201 G A 0.368724 -1.6797e-05
3:24746320 G T 1.476561 -1.0278e-05
3:24746723 G T 0.061686 2.0403e-05
3:24748045 G A 1.164706 1.0473e-05
3:24749811 T C 0.024015 1.3334e-04
3:24750303 C T 0.305779 -4.8113e-05
3:24752135 A G 0.080196 9.2007e-06
3:24752415 A C 0.074792 -2.3480e-05
3:24757892 G T 0.150389 -1.3694e-05
3:24758368 A G 0.978481 5.0341e-05
3:24758657 A C 1.885876 6.2611e-06
3:24759522 A G 0.353813 6.9089e-05
3:24766162 G C 0.052763 5.9137e-06
3:24766228 G C 0.061156 1.2850e-05
3:24766655 T C 1.802343 -6.8459e-05
3:24770653 G A 0.451763 -2.6871e-05
3:24774965 A G 0.151067 -9.1764e-05
3:24775203 G A 0.263837 -1.9783e-06
3:24775562 G T 0.208095 -5.1810e-05
3:24781935 G A 0.078291 3.5235e-05
3:24783579 T C 0.042357 -1.0375e-04
3:24783589 C T 0.231607 1.8883e-04
3:24794334 A G 1.604729 -9.5358e-06
3:24800884 C T 0.167244 3.6760e-06
3:24801796 A G 0.463247 -3.6171e-05
3:24802729 A C 0.063185 4.2678e-05
3:24808383 T C 0.026508 -8.4579e-05
3:24808506 A C 0.843759 4.1213e-05
3:24808545 A G 0.047242 -3.8701e-05
3:24810292 G A 0.029952 1.8365e-05
3:24811897 T G 0.027936 -7.5272e-05
3:24812182 A C 0.111466 2.7971e-05
3:24812485 T C 0.045294 -4.4862e-05
3:24821096 G A 0.108798 -3.1483e-05
3:24834959 A G 0.451309 -1.1045e-04
3:24835023 A G 0.037235 -1.0277e-05
3:24836903 G A 0.049066 -3.7665e-05
3:24838741 G A 0.044382 -5.6568e-05
3:24839629 T C 1.132384 -7.2541e-05
3:24845717 A G 0.052692 1.1661e-05
3:24846117 T C 0.065249 -1.4036e-04
3:24850910 G A 0.049423 -5.5459e-05
3:24853180 A G 0.590876 1.2140e-05
3:24856166 C T 1.784482 5.6748e-05
3:24865107 T C 0.665668 3.2949e-05
3:24867972 A C 0.059972 5.6347e-05
3:24875481 A T 0.074484 5.2382e-05
3:24878349 T C 0.128480 -1.8365e-05
3:24880096 A G 0.073377 1.9147e-05
3:24881433 A G 1.485532 1.1972e-05
3:24882331 C T 0.068193 -5.2745e-05
3:24883535 A T 0.057054 -3.5210e-06
3:24886249 G A 0.187173 -7.8539e-05
3:24887998 T G 0.913209 -8.8577e-05
3:24890080 T C 0.791629 2.2155e-06
3:24890819 A G 0.025135 3.1817e-05
3:24891120 A G 0.292913 -8.3914e-05
3:24896165 T G 0.242474 -3.3055e-05
3:24901440 T C 0.063201 5.0908e-05
3:24902655 T C 0.493263 -2.3619e-05
3:24913186 T C 0.056551 1.1218e-04
3:24916577 G T 1.276184 8.1726e-06
3:24919553 C A 0.195323 -5.1318e-05
3:24929031 A G 0.022045 3.4586e-05
3:24930543 A G 0.023710 1.2794e-05
3:24930957 A G 0.054292 -4.2443e-05
3:24933825 C A 0.035966 -3.2322e-05
3:24941038 C T 1.412295 -1.3375e-05
3:24943736 G A 0.064068 -1.2220e-05
3:24943826 A G 0.049102 -4.0783e-05
3:24955534 A G 0.025534 5.6712e-06
3:24957204 G T 0.944326 -3.0445e-05
3:24957304 G A 0.034028 6.3392e-05
3:24968041 C T 0.058099 -3.2610e-05
3:24975298 C T 0.341632 -4.4728e-05
3:24975595 C T 0.058693 -1.0635e-05
3:24981701 A G 0.964576 -1.3425e-04
3:24984027 G A 0.079407 7.0730e-05
3:24985043 G A 0.023016 -5.2798e-05
3:24988938 C T 0.052766 3.4779e-05
3:24989189 C T 0.034694 -5.8249e-05
3:24991305 T C 0.060640 8.1672e-06
3:24999211 C A 0.043431 -5.8464e-05
3:25000265 C T 0.903838 -5.1024e-05
3:25001225 T C 0.280121 1.1327e-05
3:25012525 G A 0.523423 -2.0616e-05
3:25013558 C T 1.379117 5.8230e-05
3:25015984 C T 0.854256 7.5622e-05
3:25017196 G A 0.042094 -1.3960e-05
3:25033312 A G 0.042357 8.0811e-06
3:25033995 G A 0.081377 7.3410e-05
3:25042097 T C 0.078625 -1.5505e-05
3:25043105 A G 0.853892 -1.5089e-05
3:25046569 T G 0.103393 8.3118e-06
3:25048410 C A 0.570136 2.1215e-05
3:25049643 A C 0.396904 1.0062e-06
3:25056196 T G 0.023113 -4.2702e-05
3:25058636 C T 0.208484 -6.5419e-05
3:25060259 A G 0.065957 2.6639e-05
3:25060867 C G 0.263315 3.6926e-05
3:25061398 T C 1.512871 -6.3035e-06
3:25064354 T C 1.045996 1.5475e-05
3:25064898 G C 0.817381 -3.7100e-05
3:25068284 G A 0.028663 -6.2234e-05
3:25069341 C T 0.522407 4.0121e-05
3:25069517 T G 1.334657 2.7633e-05
3:25070532 C T 1.752930 -1.0635e-06
3:25075530 T C 1.257288 2.0478e-05
3:25075784 T C 0.047047 -6.1466e-05
3:25081213 T C 0.356247 2.9436e-06
3:25083103 A C 0.083143 -2.0053e-05
3:25084308 G A 0.041640 -6.6625e-06
3:25086328 C A 0.779753 -4.8866e-05
3:25097736 G A 1.411535 -1.3210e-05
3:25103707 T G 0.105633 1.9808e-05
3:25109708 T C 0.034772 -4.8454e-05
3:25112171 T C 1.500303 1.8489e-05
3:25118965 T G 1.521326 8.5068e-06
3:25121292 G C 0.040416 9.6990e-06
3:25125408 T C 1.699190 -2.8530e-05
3:25135223 G A 0.036177 1.2636e-04
3:25147712 T C 0.817842 -6.1994e-05
3:25148754 C A 1.080696 6.3908e-05
3:25154513 C T 0.346822 -4.6125e-05
3:25160851 G A 0.087755 -3.3538e-05
3:25166464 G T 0.040582 -1.7909e-05
3:25174059 C T 1.057278 3.0081e-05
3:25175297 C A 0.282351 -3.6098e-05
3:25180222 G A 0.024103 -1.7680e-05
3:25190025 A G 1.910008 -4.5395e-05
3:25194851 G T 0.104650 9.2849e-06
3:25201095 T C 0.047790 3.8088e-07
3:25223036 A G 0.358633 -9.9226e-06
3:25225455 T C 0.107746 9.9308e-05
3:25230699 G A 1.910985 -3.5891e-05
3:25232155 G A 1.014353 3.7654e-05
3:25272973 G A 1.654214 1.7784e-05
3:25276394 A G 0.037414 3.7000e-05
3:25276795 G A 0.044139 3.8818e-05
3:25289063 G A 0.092101 8.0903e-05
3:25292399 G T 0.963372 -5.9780e-05
3:25293686 G A 0.035956 1.6161e-04
3:25297464 T C 0.105416 -6.3689e-05
3:25303215 T C 0.253873 -1.2191e-04
3:25310430 C T 0.044188 -4.0689e-05
3:25310693 C T 0.339343 -3.5853e-05
3:25315167 G A 0.020409 1.0738e-04
3:25316283 A G 0.930064 6.4078e-05
3:25317012 A G 0.102296 7.6987e-06
3:25320111 A G 0.079187 -2.7380e-06
3:25320733 C A 1.949938 -4.6981e-05
3:25324579 G A 0.065782 1.8917e-05
3:25325479 T G 0.255103 -3.9663e-05
3:25327035 C A 0.327892 -6.9804e-05
3:25328590 G A 0.106172 -5.2592e-06
3:25330432 T C 0.062286 5.1554e-05
3:25331376 C T 0.720064 -1.4916e-05
3:25333497 T G 0.082991 8.6585e-06
3:25335936 G A 0.109823 5.8804e-06
3:25343079 T C 0.024275 3.5347e-05
3:25343723 T G 0.057635 -2.7723e-05
3:25348949 A G 0.032987 -1.2266e-04
3:25349538 A G 0.345789 1.7708e-05
3:25357870 G A 1.100946 -5.8107e-06
3:25365584 G A 0.156812 -1.7076e-05
3:25366405 C T 0.324494 -2.2580e-05
3:25369700 T C 0.032321 3.5061e-05
3:25380677 T C 0.113984 -2.5163e-06
3:25381204 A G 1.948840 1.1029e-05
3:25381397 C G 0.067508 -1.5153e-05
3:25382068 G T 0.212912 -2.1477e-05
3:25382735 T C 0.044503 -3.2965e-05
3:25388569 A G 0.745767 4.6974e-06
3:25389410 C T 0.472818 7.4859e-05
3:25393949 A G 0.106350 -2.9806e-05
3:25404650 T G 0.062182 5.7975e-05
3:25405178 T C 0.056216 -3.4199e-05
3:25408748 A G 0.860429 1.5092e-05
3:25409774 A C 0.199961 3.1579e-06
3:25414937 C G 1.867973 2.0014e-05
3:25416886 T G 0.099034 -1.5643e-05
3:25418236 G C 0.029218 3.7723e-05
3:25421110 C T 0.060631 1.9753e-05
3:25424561 C T 1.648761 1.9630e-04
3:25425934 C G 0.073341 -4.6205e-06
3:25428328 G C 0.110709 -9.6862e-06
3:25435526 C T 0.341388 6.5242e-06
3:25449650 G T 0.260368 2.7789e-05
3:25451000 A G 1.173382 6.1032e-05
3:25453181 T G 0.758844 5.7591e-05
3:25453556 T C 1.561603 1.4595e-04
3:25454666 G A 0.162875 7.6888e-06
3:25459210 A G 0.071134 -4.8605e-06
3:25459811 T C 0.030215 3.4362e-05
3:25460773 G C 1.933891 1.3696e-05
3:25461007 A G 0.048722 4.7447e-05
3:25466098 G A 0.060705 5.8733e-05
3:25472040 C T 1.141875 -1.4414e-05
3:25473070 A G 0.072906 -8.4363e-05
3:25475117 C T 0.294257 5.8584e-05
3:25475426 A G 0.218176 4.7289e-05
3:25477828 A G 0.036570 -1.0945e-04
3:25480108 T C 0.046369 3.2917e-05
3:25480162 T G 0.425132 -1.1574e-04
3:25480644 A G 0.669839 8.0982e-06
3:25480760 C G 1.674156 -1.7299e-05
3:25482490 T C 0.046934 4.2301e-05
3:25484121 A G 0.073536 8.8336e-05
3:25489318 C T 0.551301 -3.0502e-05
3:25491968 G A 1.240961 -7.9122e-06
3:25492881 A G 0.033879 2.1781e-06
3:25493178 C T 0.543358 1.5153e-05
3:25493364 T C 0.084610 -6.3987e-05
3:25493537 A G 0.154731 2.9086e-05
3:25494554 C G 0.075753 -1.6658e-04
3:25495783 C G 0.074432 -1.5981e-04
3:25496845 G A 0.031114 -3.2035e-05
3:25499167 G T 0.132729 -7.6823e-05
3:25499525 A G 0.068430 -5.4741e-06
3:25500378 G A 0.220179 -2.1007e-05
3:25500790 G A 0.020711 2.6502e-05
3:25501185 G A 0.035603 8.8694e-05
3:25506355 A C 0.284373 9.5923e-07
3:25507245 A G 0.093990 1.1102e-05
3:25508428 T C 0.734556 -5.9044e-05
3:25508795 G A 0.058109 -2.2185e-05
3:25508826 G C 0.120099 -6.4555e-06
3:25509104 C G 0.113420 -6.1959e-05
3:25509579 G A 0.024606 -6.0648e-05
3:25510855 C G 1.535494 -2.5119e-05
3:25511720 G A 0.071244 -1.2142e-04
3:25512246 T C 0.069920 -1.3598e-04
3:25513209 C T 1.256392 3.0102e-05
3:25513628 G T 0.481608 -4.5031e-06
3:25513800 A G 0.092384 -3.0438e-05
3:25515820 T C 1.025119 7.1308e-05
3:25516116 T A 0.030156 3.1948e-05
3:25516209 T C 0.101251 -5.0851e-05
3:25516591 A G 0.293098 -6.1685e-05
3:25517208 T C 1.528830 -3.4205e-05
3:25517646 T C 0.081241 -4.1686e-05
3:25518222 G A 0.081361 -3.5399e-05
3:25518916 C G 0.080858 -3.8351e-05
3:25519654 G C 0.061702 -2.2408e-04
3:25520058 A G 1.913725 9.6967e-05
3:25523552 A C 0.602418 4.5091e-05
3:25528222 C T 0.024453 -1.4115e-05
3:25528363 A G 1.780733 -1.5344e-06
3:25529280 T C 0.355040 5.3608e-05
3:25530092 T C 0.023869 5.8359e-06
3:25531063 T G 1.126419 -9.7730e-05
3:25532268 G T 0.113056 -1.2279e-05
3:25532934 G T 0.110287 8.3479e-05
3:25537445 A G 0.038352 -1.5183e-05
3:25537614 C T 0.177874 4.2676e-05
3:25538883 G A 0.551655 7.7252e-05
3:25540663 A C 0.041675 -9.1662e-05
3:25543022 T C 0.024518 -1.5481e-05
3:25545298 G A 0.032026 -2.4330e-05
3:25545897 A G 0.029306 -6.3015e-05
3:25548909 T G 0.027780 -5.9268e-05
3:25549012 G A 0.104844 2.8457e-05
3:25549110 T G 1.792781 2.9187e-05
3:25549386 T C 0.024249 6.5235e-06
3:25549425 T C 0.074574 2.3431e-04
3:25550039 G A 0.118876 -1.4847e-04
3:25553292 C A 0.547471 8.0604e-06
3:25554242 T C 0.024281 2.2466e-06
3:25556201 C A 0.448832 1.8098e-04
3:25557055 C T 0.155751 1.0852e-04
3:25559631 C T 0.283731 7.3502e-05
3:25560167 G A 0.122579 1.0583e-04
3:25560298 G A 0.079823 2.9968e-04
3:25565151 T C 0.122602 1.4684e-04
3:25567080 A G 0.838530 7.1266e-05
3:25567528 C A 0.020490 3.4819e-05
3:25568713 T C 0.820588 7.6913e-05
3:25569355 T C 0.646151 1.1475e-04
3:25569630 T G 0.073029 -5.2767e-05
3:25574186 G A 0.367309 3.3734e-05
3:25577867 T C 0.081046 -5.1214e-05
3:25581767 T C 0.083656 1.8691e-05
3:25582568 G A 0.084740 3.9804e-05
3:25582942 C A 0.056547 9.2205e-05
3:25584358 G T 0.083990 2.3693e-05
3:25587021 A G 0.059738 -6.4112e-05
3:25592883 C T 0.299800 9.1178e-05
3:25597341 T A 0.779685 2.9386e-06
3:25598536 T G 1.005323 2.1805e-07
3:25599200 T C 0.048401 2.9754e-05
3:25601048 T C 0.037336 1.4827e-04
3:25602422 T C 0.334157 7.5477e-05
3:25604642 G A 0.486801 -2.7769e-04
3:25605886 G A 0.352589 -2.6426e-05
3:25610568 A G 0.081121 -7.6743e-05
3:25611152 G A 0.060215 -1.9822e-05
3:25612030 C G 0.059719 -1.7786e-05
3:25613569 A G 0.060076 -7.5931e-06
3:25613975 T C 0.059894 -9.1533e-06
3:25614227 C T 0.377870 8.8634e-05
3:25617841 T C 0.266856 -1.5079e-05
3:25618408 G C 0.700962 2.0912e-05
3:25618808 C A 0.076687 5.3865e-06
3:25621302 G A 0.058923 -1.1021e-04
3:25621341 A G 0.053490 -7.3478e-05
3:25622694 C T 0.047086 -3.4312e-05
3:25623740 C T 0.056427 1.0323e-05
3:25624778 T G 0.071760 1.3814e-04
3:25624804 G T 0.199413 -1.5454e-05
3:25625468 C T 0.056612 6.9480e-06
3:25625573 G A 0.094562 9.2694e-06
3:25626516 C T 0.120950 2.7529e-05
3:25626609 A G 0.047583 2.8416e-05
3:25627340 G C 0.132349 -4.1844e-04
3:25627363 C T 0.054613 -2.7055e-05
3:25627428 A G 0.109090 -2.0993e-05
3:25629310 C T 0.052799 2.4056e-04
3:25630066 A G 0.438952 -1.6328e-06
3:25633304 G A 0.053542 2.3991e-05
3:25634257 T C 0.052769 2.7770e-05
3:25638355 G A 0.038141 -6.7218e-05
3:25639828 A T 0.053558 4.2487e-05
3:25640522 C T 0.059167 1.4329e-05
3:25642157 C T 0.189967 -4.5580e-05
3:25642436 C T 0.130194 2.5935e-05
3:25646031 T C 0.188812 -4.7236e-05
3:25648590 G A 0.053003 2.7004e-05
3:25650287 C T 0.121463 9.5743e-05
3:25675637 C T 0.595326 8.1095e-06
3:25710094 A G 0.033710 -2.2161e-06
3:25721771 G A 0.331401 1.4619e-05
3:25722553 T C 0.095191 -5.0438e-05
3:25746921 T C 1.948526 -2.0009e-04
3:25748324 T C 1.685808 1.2146e-05
3:25774528 C A 0.125150 -6.4958e-05
3:25785082 C T 1.738759 1.1663e-05
3:25795561 C T 0.060910 2.7193e-05
3:25803803 C T 0.031380 -2.0634e-05
3:25819275 A G 0.046771 7.8111e-06
3:25829250 A G 0.146150 -8.6224e-05
3:25831594 C A 0.166734 -2.0546e-05
3:25842326 T C 0.050874 -1.0264e-04
3:25845435 A G 0.041419 -5.1701e-05
3:25846852 G C 0.059404 -7.0930e-05
3:25847265 A G 0.086246 6.9242e-05
3:25850148 C A 0.049787 -1.1494e-04
3:25852583 C T 0.138305 -5.3429e-05
3:25857099 A G 0.056100 5.3036e-05
3:25858240 C T 0.029673 -1.2017e-04
3:25863660 T C 1.664272 2.1561e-05
3:25872046 T C 0.061082 1.5114e-05
3:25876664 T C 1.683864 1.9385e-05
3:25877906 T C 0.139603 -6.4499e-05
3:25878889 T C 0.097571 1.5799e-04
3:25882150 T C 0.052633 2.1428e-05
3:25885177 C T 1.720453 1.1050e-05
3:25889690 C T 0.061585 -4.5304e-05
3:25889766 T G 1.978487 -1.6144e-05
3:25894625 A G 0.041955 -5.7419e-05
3:25895944 C T 0.023752 7.5440e-05
3:25898106 G T 0.139636 -2.0203e-05
3:25898413 G A 1.626326 6.1205e-06
3:25905655 T C 0.123929 4.4652e-05
3:25919088 G A 1.637141 1.8377e-05
3:25930075 T C 0.042224 -4.0614e-05
3:25930176 G A 0.311894 2.7738e-05
3:25930262 C T 0.023217 5.9851e-05
3:25931689 T C 0.050718 2.0891e-05
3:25935344 G A 0.057093 -1.8624e-05
3:25935446 G C 0.590779 1.1998e-04
3:25940874 A C 1.791113 -1.6513e-04
3:25944830 A G 1.637641 -1.7538e-05
3:25949839 A C 0.096032 -9.8339e-05
3:25951732 T C 0.030890 -1.4222e-04
3:25956904 A G 0.088317 -1.4622e-05
3:25957220 G T 0.051874 7.0075e-05
3:25962790 T C 0.067187 -1.1178e-04
3:25969569 A C 0.054899 -1.7941e-05
3:25973561 C T 0.047213 -2.5822e-04
3:25983735 A G 1.598156 -2.8819e-05
3:26014022 C T 0.228877 2.2466e-05
3:26015500 G T 0.099323 -9.7500e-06
3:26019094 C G 1.781282 -1.0593e-04
3:26022831 C T 0.028173 9.1297e-05
3:26024083 G A 0.062916 -1.0636e-05
3:26047071 T C 1.528032 -7.2903e-07
3:26047284 T C 0.049874 1.0781e-04
3:26058176 T C 0.149545 -4.3109e-05
3:26076713 T C 1.406664 -2.7750e-05
3:26087857 G A 1.528798 4.1117e-06
3:26089400 A G 0.114624 2.9939e-05
3:26107361 T C 0.051471 -2.3953e-05
3:26107994 A G 0.051254 8.7982e-05
3:26114960 T C 0.097674 -1.0266e-05
3:26123461 A G 0.052127 6.2908e-06
3:26127207 G A 0.037888 7.1817e-05
3:26142036 C T 0.030091 -1.9870e-05
3:26145301 T A 0.043548 -1.4125e-05
3:26147272 G A 1.663237 2.2204e-05
3:26154016 C A 0.023337 6.3384e-06
3:26154821 G A 1.958234 -4.7122e-05
3:26172328 G T 0.036411 3.0443e-05
3:26180070 G T 0.104750 -1.7317e-05
3:26186257 A G 0.047115 -5.5273e-06
3:26195973 A G 0.088443 -1.9301e-05
3:26222228 G T 0.043957 4.0656e-05
3:26223735 T C 0.099265 4.7091e-05
3:26224215 T G 0.313822 -2.9156e-05
3:26226661 G T 0.058719 -9.4744e-06
3:26230367 A G 0.045249 -3.6334e-06
3:26242030 A T 0.055246 -3.1477e-05
3:26244557 A G 0.051474 -2.6933e-05
3:26245648 T C 0.250572 -3.4721e-05
3:26247001 T C 0.061942 -9.7211e-05
3:26258075 G A 1.937918 -9.3796e-05
3:26263756 C A 0.037956 7.6584e-05
3:26265574 A G 0.094666 -1.0068e-04
3:26269461 G C 0.063156 -2.2923e-04
3:26269702 A G 0.023587 4.7842e-05
3:26275819 A G 0.029166 -6.4117e-05
3:26276545 A G 0.041380 -5.5505e-06
3:26277342 G A 0.080917 -4.8897e-05
3:26279033 A G 0.128519 -1.1991e-05
3:26292244 A C 0.045119 1.0376e-05
3:26298053 G T 0.024116 -4.5866e-05
3:26301024 T C 0.036473 1.8726e-05
3:26307142 G A 0.093413 5.6974e-05
3:26318147 C A 0.149834 -5.2656e-05
3:26318521 A G 0.087223 4.8672e-06
3:26322962 A G 0.290771 1.1402e-05
3:26323901 T G 0.033392 7.5512e-05
3:26353616 G A 0.060446 1.3798e-05
3:26367909 G A 0.321339 7.0180e-06
3:26368171 G A 0.068891 -1.4485e-04
3:26375238 G A 0.312790 8.4759e-08
3:26377577 C A 0.303004 1.8272e-06
3:26384182 G A 0.022259 -1.2322e-05
3:26385299 A G 0.108655 9.7331e-05
3:26396178 C A 0.163664 -1.9365e-07
3:26402868 G A 0.967250 6.2504e-05
3:26405565 C A 0.430556 5.0845e-07
3:26407977 A G 0.141502 -4.1452e-05
3:26410366 G T 0.040747 1.8506e-05
3:26414023 C A 0.291462 -2.7078e-05
3:26419124 A G 1.466966 2.2861e-05
3:26419470 A G 0.234778 6.6187e-05
3:26423193 C T 0.026865 3.2817e-05
3:26445651 T G 1.448245 7.0357e-05
3:26445973 T C 0.179107 -1.2440e-05
3:26446381 G C 0.055123 1.7677e-05
3:26456875 T G 0.037690 1.2434e-05
3:26458997 A G 0.039332 -2.0765e-05
3:26460452 G A 0.993706 4.1663e-05
3:26462034 A G 0.143534 -2.8408e-05
3:26462610 T C 0.041572 -4.9691e-05
3:26464531 T C 0.275250 3.4378e-05
3:26464863 G A 0.112322 -7.4242e-05
3:26469815 G A 0.350733 1.4904e-06
3:26480016 T G 0.032714 -1.3909e-06
3:26492521 G T 0.628176 -7.8352e-05
3:26513910 C T 0.075889 -1.5097e-05
3:26514103 G A 0.276616 -4.6217e-06
3:26514614 T C 0.351447 -1.0523e-04
3:26522075 T C 0.081696 -7.0663e-05
3:26526636 T G 0.720070 -1.4537e-04
3:26544047 A G 0.082212 -1.8030e-04
3:26544115 A G 0.328967 -5.4530e-05
3:26546679 A G 0.869138 -1.0981e-04
3:26549947 C T 0.783460 -2.1154e-05
3:26551841 T G 0.125286 -1.0530e-04
3:26557468 C G 0.807978 -7.9235e-05
3:26563332 T C 0.193937 -1.6054e-04
3:26564649 A G 0.083017 -9.8214e-06
3:26566397 C T 0.747880 -8.0555e-06
3:26566870 G A 0.568880 3.5032e-06
3:26567770 C T 0.031185 -1.5625e-05
3:26581146 T G 0.177069 -1.9858e-05
3:26582758 T C 0.046031 2.1138e-05
3:26584875 C T 0.077801 1.5776e-05
3:26622423 C T 1.160460 2.8132e-05
3:26626261 G A 0.265360 -3.7572e-05
3:26627590 T C 0.312608 8.3649e-05
3:26628117 A G 0.397679 4.0614e-05
3:26628445 T C 0.212334 -8.1151e-05
3:26639047 T G 1.415229 -3.6677e-05
3:26639145 T G 0.396066 1.4791e-05
3:26655959 C T 0.039105 4.6081e-05
3:26673459 A G 0.073987 -4.0334e-05
3:26673535 A G 1.546133 -5.5778e-05
3:26674541 T C 0.994411 -5.4570e-05
3:26674806 G A 0.022535 6.3157e-05
3:26679585 G A 0.022123 6.2349e-05
3:26681473 A C 0.448547 -4.9784e-06
3:26687574 G C 0.109612 4.8723e-05
3:26688001 C A 0.185255 3.3295e-05
3:26695333 G T 0.582259 5.5002e-05
3:26697920 C A 0.941142 -1.0465e-04
3:26702501 G A 0.077375 3.9303e-05
3:26704577 T C 1.561716 -5.5241e-06
3:26706236 T C 0.339872 1.9887e-04
3:26716169 G A 0.111135 -4.7734e-06
3:26717279 T C 0.025826 3.7327e-05
3:26727905 G A 0.089670 -5.0750e-05
3:26729632 A C 0.341956 2.2283e-04
3:26744293 A G 0.032604 6.7945e-05
3:26751129 A G 0.034376 -2.3460e-05
3:26751493 T A 0.190545 1.3362e-04
3:26761295 G A 0.048105 1.8209e-05
3:26761983 T G 0.219033 1.2823e-05
3:26763852 T C 0.039793 1.1536e-05
3:26765155 G A 0.081426 1.0730e-05
3:26765764 A G 0.085795 -4.5529e-05
3:26769331 A G 0.178737 9.1069e-05
3:26774214 C T 0.031945 1.3856e-05
3:26774378 G T 0.052386 -8.4457e-06
3:26775407 G T 0.152443 5.2740e-06
3:26780324 A G 0.449267 -2.1760e-05
3:26780935 G A 0.715766 -1.3124e-05
3:26791658 G A 0.086428 -7.9110e-07
3:26794261 T C 0.923997 1.5447e-05
3:26809690 T G 0.076071 6.2248e-05
3:26816573 G A 0.041413 -8.8408e-05
3:26833890 G A 0.055012 -2.4085e-05
3:26834210 C T 0.100034 8.5769e-07
3:26835664 C T 1.697840 1.4746e-05
3:26836274 A G 0.157857 -6.0587e-05
3:26837870 T C 0.083929 -1.0488e-04
3:26840140 C T 0.910683 -7.1238e-07
3:26840178 G A 1.745449 2.6362e-05
3:26842989 C A 0.080164 -3.7135e-05
3:26860692 A G 0.591681 -1.9133e-05
3:26877498 A C 0.753690 1.1475e-05
3:26877966 T C 1.411967 -1.0326e-05
3:26878383 T C 0.037638 -1.1700e-05
3:26878587 C A 0.797553 -1.4222e-05
3:26879345 T C 0.719846 2.4334e-07
3:26887765 T C 0.077788 -4.7849e-05
3:26887894 T C 0.081897 -3.8890e-05
3:26892154 C T 1.251887 7.7754e-06
3:26897067 G A 0.029218 -1.1468e-05
3:26898650 T G 0.191266 -2.4611e-05
3:26901271 G A 0.123546 8.0099e-05
3:26902649 T C 0.096269 1.1946e-05
3:26903024 A C 0.092916 -3.2624e-05
3:26904673 T C 0.050835 -1.9387e-05
3:26904956 A G 0.161311 1.3409e-05
3:26905529 G A 1.675665 7.7317e-06
3:26906359 A G 0.031013 2.2342e-05
3:26907399 A G 1.077502 -2.7237e-06
3:26907937 T C 0.052967 -1.7301e-05
3:26908176 C G 0.105802 -2.9650e-05
3:26913820 T C 0.316854 9.6789e-05
3:26915838 C T 0.036891 8.2982e-05
3:26917790 A G 0.954206 -4.3335e-05
3:26938175 T G 0.021828 -2.0097e-05
3:26949313 G T 1.145660 -5.6444e-05
3:26958669 T C 1.429630 -2.0287e-06
3:26958728 C T 0.059456 8.8510e-05
3:26964576 C T 0.072075 -3.8286e-05
3:26966866 A G 0.060147 4.0709e-05
3:26967776 T C 0.024664 -1.1883e-05
3:26968631 T C 1.001263 -8.4745e-05
3:26982392 T C 1.365267 7.7570e-07
3:26992792 C T 0.350359 -5.4193e-05
3:27010197 G T 0.457109 1.0252e-04
3:27016055 C T 0.171207 1.0621e-04
3:27016393 C T 0.505039 -4.0165e-05
3:27016643 C T 0.128567 -1.3637e-06
3:27020726 A G 1.613736 6.0016e-05
3:27024452 G A 0.681001 -2.4576e-05
3:27025575 C T 0.374806 -1.0249e-05
3:27026003 A G 0.603460 9.7738e-05
3:27026361 A G 0.326717 -1.1899e-05
3:27026816 T C 0.055798 -9.1487e-06
3:27031282 A G 0.032321 -2.3427e-05
3:27040533 G A 0.590496 5.6152e-06
3:27043106 T C 0.041094 -7.5325e-06
3:27055824 A G 0.494847 2.0261e-04
3:27060629 C A 0.041588 -4.3921e-05
3:27065505 A C 0.804239 -4.2336e-05
3:27069883 C T 0.103663 6.1518e-05
3:27076710 T C 0.091615 3.2198e-05
3:27077311 C T 0.078398 -6.1102e-05
3:27078669 G A 1.960853 -4.5238e-05
3:27107947 C A 0.068722 -4.4465e-05
3:27108726 C T 0.069959 -4.3048e-05
3:27116527 G A 0.020020 2.6589e-06
3:27122967 C T 0.107324 7.7750e-06
3:27129707 C A 0.049436 2.1734e-05
3:27131570 C T 0.078748 -3.9424e-05
3:27144387 G T 0.128347 -9.6738e-06
3:27165174 G A 0.935702 -3.6598e-05
3:27165396 T C 0.113916 -1.8092e-05
3:27170867 T C 1.963589 -5.5551e-05
3:27180835 G A 0.523128 -1.7559e-05
3:27183498 C T 0.045580 -7.9764e-05
3:27212931 G A 0.032785 1.7222e-04
3:27220257 C T 0.069657 -5.7774e-05
3:27233716 A G 0.024262 7.9745e-06
3:27243119 A G 0.494526 -1.4403e-05
3:27253521 C T 1.891968 -1.0288e-05
3:27258563 T G 0.164414 2.3435e-05
3:27265394 A C 0.429254 1.6819e-04
3:27272311 C T 0.042811 1.3784e-05
3:27281146 T C 0.107233 3.5584e-05
3:27284632 A G 0.058995 -6.1754e-05
3:27294655 A G 0.042815 -9.2149e-06
3:27297190 A C 0.167542 4.3715e-05
3:27313122 T G 0.482978 -3.2698e-05
3:27319266 C T 0.055798 4.5241e-07
3:27326451 G A 0.501147 -4.9351e-05
3:27332820 G A 0.484013 -3.5660e-05
3:27333462 T C 0.061854 3.5722e-05
3:27338321 C T 0.076687 5.7244e-05
3:27348094 T C 0.536091 3.0973e-04
3:27368884 C T 0.945997 -1.3631e-04
3:27369071 C A 0.027978 8.8434e-06
3:27385448 T C 0.031692 1.5194e-04
3:27385515 T C 0.047560 -9.6598e-05
3:27404374 A C 0.043457 4.3641e-04
3:27416013 T C 0.944572 4.2599e-05
3:27433163 C T 0.070342 5.8661e-05
3:27434574 C T 0.214093 4.2489e-05
3:27436597 A G 0.041643 -2.6219e-05
3:27441755 T C 0.240731 1.3574e-04
3:27445430 A G 0.736429 -4.3656e-03
3:27456543 G A 0.274094 -1.4030e-04
3:27463229 T C 0.461114 -6.9117e-05
3:27484949 A G 0.034035 3.3572e-05
3:27502070 T G 0.539006 1.6918e-04
3:27503740 T C 0.035616 -6.8660e-05
3:27511663 C T 0.069349 -7.1086e-05
3:27522408 T G 1.877486 1.6828e-05
3:27530468 A G 0.071838 2.0707e-05
3:27537909 C T 0.489826 2.2227e-04
3:27538598 G A 0.050751 1.9442e-05
3:27549506 G A 0.179834 1.9747e-04
3:27553839 A G 1.753560 -3.1410e-05
3:27565787 T C 0.071283 -6.3390e-05
3:27579916 C T 0.637946 1.4731e-04
3:27588090 T G 0.511771 4.4387e-05
3:27597579 C G 0.051990 -7.0155e-05
3:27597988 T C 0.281582 2.7053e-04
3:27599583 A G 0.031166 -6.5795e-05
3:27602032 T C 0.541012 5.3459e-05
3:27605382 T C 0.049738 1.4417e-04
3:27612399 T C 0.045989 1.1104e-04
3:27623601 G A 1.080868 1.0569e-05
3:27626559 T C 1.080177 1.3920e-05
3:27638500 G A 1.473763 2.2093e-05
3:27639277 A G 0.161483 4.2295e-07
3:27646146 G A 0.061741 2.9103e-06
3:27649948 G A 0.308064 -1.0437e-04
3:27651544 T C 1.467109 -7.4735e-05
3:27652167 C T 0.739389 -5.8350e-05
3:27658425 T C 0.022026 4.7858e-05
3:27663711 T C 1.025239 -9.8224e-05
3:27668458 G A 1.123339 -5.4594e-05
3:27679283 G T 0.239650 -9.1489e-06
3:27696165 A G 0.050082 -2.5205e-05
3:27698448 T C 0.058670 4.9134e-05
3:27703103 A C 0.398682 5.1002e-05
3:27706375 C T 0.653970 -1.7159e-06
3:27710286 T C 0.305896 1.7189e-05
3:27712444 T C 0.426450 9.1765e-05
3:27721841 C T 0.035866 2.7868e-05
3:27726951 G A 0.450488 1.0132e-05
3:27731532 A G 0.111151 -5.8004e-05
3:27740764 A C 0.075925 8.3212e-05
3:27740972 A C 0.074834 1.1607e-05
3:27743934 G A 0.034467 -8.8566e-05
3:27757018 T G 0.772982 1.6864e-05
3:27758317 T C 0.036356 -1.8303e-04
3:27763770 C G 0.021208 -6.3313e-05
3:27770456 A G 0.135429 7.6412e-05
3:27770591 T G 0.088051 -2.7810e-04
3:27781303 T C 0.041539 2.2051e-05
3:27782360 A G 0.130771 -5.3175e-06
3:27788636 C T 0.045875 -5.4550e-05
3:27788780 T C 0.719012 6.4674e-05
3:27795289 T G 0.045817 -5.6552e-05
3:27804465 C G 0.103595 -1.6615e-04
3:27806690 T C 0.265191 5.1028e-05
3:27809342 C T 0.641588 1.5314e-05
3:27817125 A G 0.241987 4.4093e-05
3:27819955 A G 0.321904 -1.2330e-05
3:27823887 A G 0.531171 1.5432e-04
3:27827398 G A 0.702764 -1.0367e-04
3:27827733 G A 0.965598 3.7498e-05
3:27828664 T C 0.028309 -7.5026e-05
3:27832603 C A 0.025632 -8.3702e-05
3:27833251 C T 0.709379 5.2517e-05
3:27834424 A G 0.164621 1.9069e-06
3:27837478 G A 0.094588 5.5832e-05
3:27837526 A C 0.130690 2.4551e-05
3:27839867 A G 0.130424 1.0169e-05
3:27840071 T C 0.072127 -5.0658e-05
3:27840692 G A 0.059761 3.0618e-05
3:27841114 C T 0.395469 -1.0383e-05
3:27842622 A G 0.992535 -2.1312e-05
3:27850434 A G 0.975063 -1.6838e-05
3:27850945 T C 0.501732 -4.3970e-05
3:27868812 G T 0.048589 5.1199e-05
3:27871281 T C 0.171155 -5.5204e-06
3:27880812 A G 0.033538 4.9475e-05
3:27886406 A G 0.907574 3.5669e-05
3:27887025 C T 0.036187 7.3419e-06
3:27887171 C A 0.184657 2.2964e-05
3:27889312 T C 1.852516 -1.1537e-04
3:27901738 A C 1.681614 -4.7074e-05
3:27909318 A T 0.065123 2.3360e-05
3:27916603 T G 0.718233 3.1596e-05
3:27928075 C T 0.313160 -1.8294e-05
3:27932724 G A 0.037141 4.6802e-05
3:27937774 A G 0.223707 -4.3116e-05
3:27939955 A G 0.153832 1.6835e-05
3:27940673 G A 0.498823 3.2058e-05
3:27941102 C T 0.257469 1.9810e-05
3:27946545 C T 0.312495 -2.8546e-05
3:27952483 A C 1.155809 -1.1323e-05
3:27953384 C T 0.054460 4.9418e-05
3:27954178 A C 0.375115 -2.0096e-05
3:27954533 G A 0.061140 -1.0272e-05
3:27958186 T A 0.023678 -9.5917e-06
3:27966223 G T 0.057281 1.1692e-04
3:27973513 T C 0.955069 -1.4904e-05
3:27974814 T C 0.203278 -1.4332e-05
3:27976288 G A 1.527954 -3.9771e-05
3:27977535 G A 0.465866 3.1835e-05
3:27978488 C T 0.729704 -4.0172e-05
3:27978568 T G 0.055152 -1.2382e-05
3:27980209 C T 0.116380 -2.4544e-05
3:27980314 A G 0.437573 -4.5430e-05
3:27993519 T C 0.051513 -1.3722e-05
3:28005778 C T 0.046823 5.1571e-05
3:28011147 A G 0.042763 -1.1452e-05
3:28011817 A G 1.049881 -2.8475e-05
3:28013475 A C 0.070832 -1.0742e-04
3:28013952 A G 0.035836 2.6000e-05
3:28017802 T C 0.027800 3.5234e-05
3:28018072 G A 0.545403 -2.5516e-06
3:28018354 T G 0.215336 -5.4802e-05
3:28018999 G A 0.329570 3.0507e-05
3:28023885 A C 0.269248 -2.0393e-04
3:28026396 G A 0.543066 -8.3898e-05
3:28029997 C A 0.047706 -2.6135e-05
3:28030529 T C 0.152820 2.6522e-05
3:28031101 C T 0.025551 6.3294e-06
3:28034274 C A 0.231899 -2.1549e-05
3:28039368 C A 0.607251 2.0589e-05
3:28040772 G C 0.048608 -4.6054e-05
3:28044301 G T 0.062880 -8.8612e-06
3:28047830 G A 1.503004 7.0889e-05
3:28049016 C A 0.038521 3.9247e-05
3:28049233 A G 0.138532 -1.5392e-04
3:28051829 T C 0.129233 -8.7694e-06
3:28052328 C T 0.703367 8.7606e-05
3:28056821 T C 0.077252 -1.1837e-05
3:28056877 A C 1.283925 4.6339e-05
3:28058846 T C 0.027673 -5.6023e-05
3:28068309 C T 0.037583 -4.8800e-05
3:28076413 C T 0.129330 -4.5962e-05
3:28077590 G A 0.123442 -4.9618e-05
3:28079085 T C 0.940846 7.6983e-05
3:28081442 G A 1.509281 6.2856e-06
3:28088168 A G 0.051666 -2.6765e-05
3:28094426 C T 0.040965 5.9808e-06
3:28095247 C T 0.616803 -3.1786e-05
3:28099273 T C 0.428920 -1.1134e-05
3:28112997 T A 0.069975 -8.0162e-05
3:28120381 T C 0.166793 -1.4619e-05
3:28126595 A G 0.489787 -9.5659e-05
3:28140839 T C 0.025362 -1.4933e-04
3:28141773 T C 0.037787 2.6228e-05
3:28143536 G C 0.037112 -5.4050e-05
3:28150719 C A 1.425070 -5.9152e-06
3:28169400 A G 1.520982 -2.3674e-05
3:28170221 A G 0.048703 2.2110e-05
3:28180249 C T 0.499057 -3.1020e-06
3:28180519 A G 0.579234 1.0662e-05
3:28185997 A G 0.059599 -1.4253e-04
3:28188527 C T 0.056366 8.7396e-06
3:28188749 G C 1.933060 1.3871e-05
3:28197450 T C 0.610075 -9.1560e-06
3:28201573 C G 0.089972 2.6099e-05
3:28206877 A G 0.979500 -1.2690e-05
3:28208463 T G 0.138574 -8.7745e-05
3:28216863 C T 0.108084 6.3601e-06
3:28252964 A G 0.044623 4.0318e-05
3:28265793 A G 0.271400 3.0564e-05
3:28272809 G A 0.468570 -1.2617e-04
3:28274759 T C 0.037411 -5.9826e-05
3:28275361 T G 0.472916 1.4032e-06
3:28294794 T C 0.084961 -9.8496e-05
3:28304171 T C 0.052085 6.9734e-06
3:28305941 C A 1.943647 4.9279e-05
3:28307354 G A 0.094283 5.4916e-06
3:28308449 A G 0.027076 -8.9879e-05
3:28318747 A G 0.238261 -3.4965e-06
3:28320202 A G 0.145299 -3.6217e-05
3:28328583 T C 0.566163 1.5714e-05
3:28338997 A G 0.036547 -6.4586e-06
3:28343334 G A 1.085048 -3.4480e-06
3:28351763 G A 0.102926 -1.2511e-05
3:28366936 C G 0.097866 -8.6312e-05
3:28370419 A G 0.504857 -3.6842e-05
3:28377006 A G 0.041773 3.7247e-06
3:28390898 T G 0.059342 1.4327e-04
3:28405162 G C 0.043272 -1.4542e-05
3:28412966 T C 1.446203 -1.6452e-05
3:28413818 A G 1.082254 -2.6299e-05
3:28421095 C T 0.041841 -1.5538e-05
3:28432956 G A 0.021747 -1.3207e-05
3:28449857 C T 0.071942 1.2447e-04
3:28478302 C A 0.555923 1.8035e-05
3:28505809 A G 0.051760 1.4408e-05
3:28531268 A G 0.087629 -8.5188e-05
3:28539616 G A 0.567322 -4.3708e-05
3:28559193 T C 0.311138 8.2602e-06
3:28561869 C T 0.060666 7.0785e-05
3:28574218 G A 0.022454 -3.5151e-05
3:28610263 C T 0.028245 -1.1440e-05
3:28616570 G A 0.143170 -1.6761e-05
3:28619593 G T 0.051419 -6.8782e-07
3:28624219 G T 1.479784 -6.5817e-05
3:28625838 A G 0.065645 -1.0459e-05
3:28629129 G A 0.576316 -2.5269e-05
3:28632509 G A 0.044941 -2.2319e-05
3:28633412 A G 0.025703 -3.7410e-05
3:28635734 C T 0.081822 3.3610e-06
3:28635895 A C 0.023931 -9.1962e-06
3:28641634 G A 0.666483 -3.2981e-05
3:28642586 C T 0.055142 7.4878e-05
3:28647903 C G 0.613996 -2.6558e-05
3:28648163 G A 0.243801 4.4656e-04
3:28648944 A G 0.136834 -4.2325e-05
3:28649011 A G 0.180857 -4.1967e-05
3:28652496 G A 0.431286 -2.6432e-05
3:28656509 A C 1.488310 -8.0686e-06
3:28657623 C T 1.008682 1.3608e-05
3:28658955 C T 0.130414 3.2925e-05
3:28679224 C T 0.055752 -1.0251e-04
3:28681920 G A 0.024570 -3.6985e-05
3:28682296 C A 0.173167 4.9688e-06
3:28683727 A G 0.050338 1.0459e-04
3:28685190 G A 0.106980 2.5153e-05
3:28705194 T G 0.084318 -1.0999e-04
3:28705764 G A 1.290832 4.4155e-05
3:28706442 C G 1.813574 -8.2262e-06
3:28707647 C T 0.090459 5.0271e-05
3:28711243 A G 0.239819 7.2065e-05
3:28712239 A G 0.770778 6.1611e-06
3:28717962 G A 1.784998 -3.5092e-05
3:28722206 T C 0.036417 -5.4377e-05
3:28733649 T C 0.939846 1.6239e-05
3:28743773 A G 0.091582 -1.2648e-06
3:28744453 T C 1.888810 -1.0930e-04
3:28747508 T C 0.249293 3.7889e-05
3:28748164 A G 0.360441 -4.6808e-05
3:28749353 T G 1.780009 4.5166e-05
3:28750901 A G 0.057255 -1.2857e-05
3:28752588 T C 0.934832 -1.7343e-05
3:28752749 T G 0.132949 -1.1736e-04
3:28757739 G A 0.045869 8.3016e-05
3:28763088 T C 0.067414 -5.7537e-06
3:28771060 A G 0.139087 1.7277e-04
3:28772553 G A 1.769175 3.2004e-05
3:28780713 G T 0.242188 -6.6768e-05
3:28790651 A G 0.042523 -6.0678e-05
3:28797358 T G 0.161986 -4.0540e-05
3:28798728 G A 0.128649 7.1618e-05
3:28799676 G A 0.279372 -2.5763e-04
3:28801945 C T 0.427634 3.8096e-05
3:28803148 G A 0.750911 -3.7860e-06
3:28817956 A C 0.440069 3.6255e-06
3:28823318 G A 0.319836 2.7288e-05
3:28823365 G A 0.129759 8.6342e-05
3:28827335 T C 0.053581 -3.2275e-06
3:28833580 A G 0.075954 3.6613e-05
3:28834102 G C 0.063020 -1.4817e-05
3:28835187 A C 0.532355 7.7146e-05
3:28835894 G A 0.070975 -8.1269e-06
3:28837429 C T 0.021734 1.2839e-05
3:28838645 G A 0.038284 -6.1844e-06
3:28844038 A G 0.460550 1.9428e-04
3:28852864 C A 0.050614 -1.2454e-05
3:28857037 C T 0.088414 -8.7622e-05
3:28860034 T C 0.084516 -2.0088e-05
3:28862496 G A 0.022126 1.8301e-05
3:28868231 A G 0.288749 -1.7854e-04
3:28871098 C T 0.021175 2.9903e-05
3:28871192 A G 0.106522 6.0195e-06
3:28874276 C T 0.064123 1.4658e-05
3:28876742 A G 0.031519 2.0032e-05
3:28879216 T G 0.663003 6.1052e-05
3:28880497 G T 0.093763 4.1682e-06
3:28882188 T C 1.063153 -1.0898e-05
3:28885804 G C 0.998763 -2.4100e-05
3:28890121 G T 1.180133 1.6706e-04
3:28892989 G A 0.107522 -2.2913e-05
3:28899137 A G 0.044256 -1.3189e-05
3:28901581 A G 0.045434 -4.5367e-05
3:28901910 A G 0.121167 -1.9486e-05
3:28923278 T C 0.177251 -1.9510e-04
3:28924115 G T 0.061705 -8.2850e-06
3:28926221 A G 0.953326 3.7329e-05
3:28928860 G T 0.975400 6.8521e-05
3:28934657 T C 0.060806 -7.7303e-05
3:28936185 A G 0.020513 -1.5549e-05
3:28943660 G A 0.051497 1.7590e-06
3:28947253 T C 0.028712 2.1239e-05
3:28950624 T G 0.074480 2.1329e-05
3:28953410 C G 0.208465 6.0602e-05
3:28959211 A G 0.788773 1.0621e-04
3:28964850 A G 0.168510 -1.6485e-04
3:28965742 C T 0.023811 1.1430e-04
3:28968149 A G 0.027050 -1.8440e-05
3:28971268 C T 0.103514 4.5561e-05
3:28972456 G T 0.069926 6.6737e-05
3:28975175 C A 0.068343 -1.7255e-04
3:28980045 C T 0.046645 -1.9202e-05
3:28984533 T C 0.440513 3.9133e-06
3:28987716 C T 0.152933 -2.1393e-04
3:28990378 A G 0.037631 8.4111e-05
3:28992331 G A 0.093244 3.4174e-05
3:28998293 G A 1.252195 -2.0953e-04
3:28999747 C T 0.198877 3.0250e-06
3:29014823 T G 1.065545 -3.6259e-05
3:29019592 G A 0.120541 -3.6305e-05
3:29020597 G A 1.194313 -1.2778e-05
3:29020602 T C 0.052987 6.1325e-05
3:29022558 T C 0.227952 -6.0866e-06
3:29024237 C T 0.429351 2.1444e-05
3:29024646 G A 1.748292 -4.3040e-06
3:29026168 C T 0.268463 4.6652e-06
3:29036305 C G 0.023308 -5.6779e-05
3:29055276 A C 0.729940 1.0159e-05
3:29061635 A C 0.083575 -5.6806e-05
3:29068994 T C 0.137490 -2.7023e-05
3:29072325 T C 1.008569 -1.9962e-05
3:29077542 A T 0.047641 3.1954e-05
3:29091210 G A 0.233282 1.2587e-04
3:29105651 G A 0.292121 7.5303e-05
3:29109955 T C 0.034395 2.6676e-06
3:29117275 T G 0.145640 -6.0909e-05
3:29125012 C G 0.021776 -2.4248e-05
3:29129385 A G 0.036450 -1.9922e-05
3:29134109 A C 1.583164 2.2772e-05
3:29140582 C T 1.861955 2.9962e-05
3:29142706 T C 0.746838 2.0328e-05
3:29143001 T C 0.687577 2.7996e-05
3:29146469 C T 0.955209 -1.0397e-05
3:29153755 A G 0.219793 -5.2889e-05
3:29163053 G T 0.092773 -2.3656e-05
3:29163590 T C 0.108804 3.6224e-05
3:29164637 T C 0.666330 4.1237e-05
3:29164749 G A 0.048644 2.2781e-06
3:29168440 T G 0.027449 9.4051e-05
3:29170975 A C 0.325000 -1.8318e-04
3:29178581 G T 1.114747 1.0854e-04
3:29179025 G T 0.288129 -5.2897e-05
3:29179666 C T 0.064727 -4.2184e-05
3:29180766 C T 0.165550 -2.4989e-05
3:29182000 T C 1.952446 -7.4853e-05
3:29184776 G A 0.067086 6.4820e-05
3:29200846 G A 0.076879 1.6300e-04
3:29203494 G A 0.626375 9.4916e-05
3:29207034 T C 0.054973 -8.3634e-06
3:29208959 T C 0.072672 -1.7604e-05
3:29214397 T C 0.822470 -8.1286e-06
3:29215091 C A 0.305416 -2.8070e-05
3:29218259 C T 0.742375 -4.9770e-06
3:29220270 T C 0.224249 -7.0447e-05
3:29220495 G A 0.303922 5.1229e-06
3:29221465 A G 1.779484 -3.7284e-05
3:29223853 A G 0.129239 -4.5528e-05
3:29225338 G A 0.514108 2.4627e-05
3:29228968 T C 1.066853 -1.0883e-05
3:29229641 A C 0.089352 1.8386e-05
3:29229732 G A 0.055204 -4.8627e-05
3:29240809 A C 0.483899 8.0521e-06
3:29242361 A G 0.040932 -2.2069e-06
3:29242739 A G 0.211724 -2.9238e-05
3:29243841 G A 1.058852 2.4151e-05
3:29255276 A G 0.137497 -6.8626e-06
3:29255364 C T 0.761862 -3.0613e-06
3:29258041 G T 0.022730 8.8376e-06
3:29258177 G A 0.810604 -3.4905e-06
3:29258867 G T 0.059874 2.1788e-05
3:29259518 G C 0.041130 -2.6548e-05
3:29262136 T C 0.212035 3.9930e-05
3:29262216 A G 0.135750 1.0089e-05
3:29267732 A G 1.825502 -9.5554e-07
3:29281460 G T 0.247196 2.1503e-05
3:29281716 T G 0.115065 3.3353e-05
3:29283794 G A 0.620831 -2.5764e-05
3:29284286 C T 0.131567 1.1361e-05
3:29287021 G A 0.063409 2.4600e-05
3:29291870 G A 0.040757 9.3017e-05
3:29296192 A G 0.445015 1.0056e-05
3:29296791 A G 0.706113 1.7396e-05
3:29298404 A G 0.035895 -1.0261e-05
3:29298902 G A 0.602249 -3.1087e-05
3:29301281 A G 0.037401 -2.4219e-05
3:29301298 T C 0.183554 3.4916e-05
3:29304713 A C 1.778062 -8.3853e-06
3:29305016 G T 0.574436 6.1628e-05
3:29305716 G A 1.116292 -9.3778e-05
3:29307067 G T 0.263230 -1.6036e-05
3:29307632 A G 0.041468 -6.1720e-06
3:29308555 A G 0.049186 -1.5374e-04
3:29310343 G A 0.128133 2.3464e-06
3:29310929 T C 0.412788 3.3543e-05
3:29313175 A G 0.186689 -1.0538e-04
3:29319042 C T 0.586170 3.7897e-05
3:29320253 G A 0.361622 1.0860e-04
3:29320833 G A 0.242425 9.3975e-06
3:29321031 A G 0.606897 -5.6296e-06
3:29322067 T C 1.633061 1.5144e-04
3:29325250 T C 0.425349 4.2868e-07
3:29326686 G C 1.379078 -2.0240e-05
3:29329020 A C 1.851825 7.6292e-05
3:29330556 C T 0.137584 1.4484e-04
3:29332630 G T 1.817943 5.4774e-05
3:29338902 C T 0.478229 7.6952e-05
3:29343465 T C 0.400075 -2.3846e-05
3:29349070 C A 0.102579 3.8795e-05
3:29352756 G A 0.559730 -2.7402e-06
3:29354883 T C 0.106873 2.4146e-04
3:29357647 A G 0.173281 -2.6620e-05
3:29364780 C T 0.262958 -6.6463e-05
3:29366965 A G 0.290274 -1.4233e-06
3:29367463 C G 0.724416 -7.5281e-06
3:29369360 C T 0.117506 3.4388e-04
3:29375497 A G 0.617303 -8.0133e-05
3:29376271 C A 0.202499 3.9239e-05
3:29387659 A C 0.087437 -1.0923e-04
3:29389202 G T 0.212642 1.9430e-05
3:29390570 C T 0.604379 -6.2966e-05
3:29392199 T C 0.053435 6.6029e-05
3:29404377 T A 0.083536 -5.2291e-05
3:29404529 A G 0.336098 -4.7888e-05
3:29407073 A G 1.382350 4.8238e-05
3:29407800 C T 0.408118 -5.6943e-05
3:29410916 G T 0.270222 1.0618e-04
3:29411273 G A 0.361074 -1.1051e-04
3:29411413 C T 0.219364 9.8487e-06
3:29413111 G A 0.049722 9.1287e-05
3:29413200 G A 0.598955 -6.7147e-05
3:29413352 G A 0.270696 -6.5208e-05
3:29413405 G T 0.251575 2.7543e-05
3:29414617 G C 1.871046 -2.3214e-04
3:29414861 A C 0.338178 -1.5469e-05
3:29419633 T G 0.021428 -5.3407e-05
3:29422762 A G 0.680819 8.6963e-05
3:29422997 C T 0.589143 -4.7099e-05
3:29423284 A C 1.859027 -5.7713e-05
3:29424794 T C 0.459388 -9.7475e-06
3:29427676 G T 0.977286 -2.0160e-05
3:29428187 T C 1.257417 -2.0685e-05
3:29428333 A G 0.064032 7.3551e-05
3:29428965 A G 0.101650 -1.8850e-05
3:29432111 A G 0.028679 1.2564e-05
3:29446983 C T 1.484708 3.4798e-07
3:29451471 C T 0.234515 -7.1312e-05
3:29457052 G A 0.036297 -2.7357e-05
3:29458158 G T 0.815748 7.7252e-05
3:29461250 A G 0.028472 -1.8851e-05
3:29461454 G A 0.496512 2.5066e-05
3:29471682 A G 0.047592 -3.6913e-05
3:29476428 A G 0.776137 9.2830e-05
3:29476620 G A 0.120904 9.7936e-05
3:29479352 C T 0.650777 2.1410e-05
3:29482326 G T 0.815615 -1.1308e-05
3:29490420 C T 1.349275 -7.3267e-05
3:29490856 G A 0.074490 3.6419e-05
3:29498599 C A 0.577423 -1.2611e-05
3:29516639 A G 0.266697 5.0057e-07
3:29518003 G A 0.051208 -2.3566e-05
3:29520349 G A 0.113997 -5.7536e-05
3:29520501 G T 1.101118 -1.0878e-04
3:29520535 A G 0.085704 -6.7602e-05
3:29543600 A G 0.118035 -1.4800e-04
3:29545682 T C 0.060644 2.4653e-05
3:29551939 T C 0.084633 -2.8100e-05
3:29562809 C T 0.801366 -1.5426e-05
3:29571564 A C 0.035093 1.9998e-05
3:29575463 T G 0.112533 4.4340e-05
3:29575660 G A 0.093049 1.1895e-05
3:29579853 C T 0.056041 -2.1526e-05
3:29582632 G T 0.112595 -8.9038e-06
3:29586445 C T 0.114786 6.2695e-05
3:29588982 T C 0.049060 7.6695e-05
3:29590794 C A 0.025648 2.4837e-05
3:29591201 G A 0.404573 7.8454e-06
3:29591658 T C 0.050381 1.4186e-04
3:29596812 A G 1.061455 -6.9779e-06
3:29604960 T G 0.079057 -1.2061e-04
3:29609335 G A 0.112157 -1.0902e-05
3:29635478 G A 0.213421 -4.0793e-05
3:29637957 T C 0.057667 -2.9490e-05
3:29640134 G T 0.449134 2.7837e-05
3:29641319 A G 0.170496 2.6872e-04
3:29645035 T C 0.063863 -9.6295e-05
3:29654204 A C 0.033801 1.7046e-05
3:29658428 A G 0.119421 -4.5098e-05
3:29666340 G T 0.054506 -6.5153e-05
3:29667872 C T 0.053996 3.9244e-05
3:29668600 G C 0.024288 5.5232e-05
3:29677966 T G 0.516815 7.4881e-05
3:29683618 T G 0.101274 5.4424e-05
3:29700225 A G 0.299015 4.0919e-06
3:29702869 G A 0.063980 -5.6944e-07
3:29708198 T C 0.060235 5.9387e-05
3:29725977 T G 0.092919 7.6755e-05
3:29727298 G T 0.365686 6.2441e-05
3:29727696 C T 1.927204 -5.8967e-05
3:29732963 T C 1.053688 6.6448e-05
3:29741384 A G 0.070183 1.7890e-09
3:29746737 G A 0.058609 4.0290e-05
3:29749465 A G 0.127565 3.2216e-05
3:29760653 G C 0.090362 5.7451e-05
3:29762928 A G 0.056109 -2.5015e-05
3:29763395 G A 0.274776 3.7045e-05
3:29774064 G A 0.721667 3.9146e-05
3:29774793 C T 0.084123 1.9512e-06
3:29778159 T C 1.007115 6.3809e-05
3:29779089 G A 0.036125 -9.6299e-06
3:29782808 G A 0.115922 -6.3485e-05
3:29787606 T C 0.290664 -2.5614e-05
3:29795977 T C 0.089963 -3.6376e-05
3:29804509 C T 0.857528 8.2074e-05
3:29808247 G C 0.445346 3.0690e-05
3:29809870 C T 0.138301 -1.4860e-05
3:29810486 C T 0.082254 2.2358e-05
3:29811334 T G 0.357231 4.0454e-05
3:29811532 A G 1.919746 -9.6615e-06
3:29815295 T C 0.076136 -3.2632e-05
3:29816685 A G 0.424343 -7.2370e-05
3:29817081 A G 1.079683 -1.5174e-05
3:29822132 C T 0.068784 2.3970e-04
3:29831283 A T 0.574586 -5.4812e-05
3:29831996 G T 0.165371 -2.1558e-05
3:29841844 G A 0.572567 -4.8145e-05
3:29843576 G T 0.937555 -3.8215e-05
3:29853403 A G 0.818024 -7.1426e-06
3:29867910 C T 1.136065 -6.3610e-05
3:29869650 A G 0.050267 2.2215e-06
3:29869893 C T 0.959840 -2.8606e-05
3:29879422 T C 0.033412 -5.2689e-05
3:29879955 A G 0.294656 1.0851e-05
3:29883837 C A 0.142803 6.0884e-05
3:29886761 A G 1.051977 3.0419e-05
3:29891253 G T 0.111073 4.4056e-05
3:29891801 C T 0.805644 2.1579e-06
3:29898708 A G 0.150233 4.5431e-05
3:29898955 C T 0.216174 1.6116e-04
3:29907220 A G 0.143414 -3.1987e-06
3:29907310 A G 0.193213 5.9436e-05
3:29908532 C G 0.138331 1.0690e-04
3:29918606 G A 0.277681 8.3988e-05
3:29919864 G A 0.058966 1.3811e-07
3:29922461 T C 0.094007 2.2569e-04
3:29928668 T C 0.163213 3.0406e-05
3:29931832 T G 0.523365 6.5964e-05
3:29932963 G C 0.144436 2.8951e-04
3:29934033 A G 0.041150 -1.6553e-05
3:29935924 G T 0.047505 -3.3005e-05
3:29936507 G C 1.809903 7.4880e-05
3:29942993 C T 0.139584 -1.1434e-04
3:29947132 C T 0.100430 3.7770e-05
3:29952112 T G 0.058647 5.7559e-04
3:29954690 G A 0.181184 -1.8565e-05
3:29963007 A G 0.669706 7.7697e-05
3:29964567 A C 1.791055 -9.2418e-06
3:29968403 G A 1.358594 4.4427e-06
3:29968707 T C 0.396063 -1.7112e-05
3:29974110 C T 0.055317 -6.6314e-05
3:29977739 C T 1.838608 -6.6933e-05
3:29988112 G A 1.601425 -3.6516e-05
3:29988484 C T 0.048469 1.1919e-04
3:29988575 G A 0.060786 -5.8195e-05
3:29993977 G T 0.067573 -7.9468e-05
3:29994472 T C 0.026755 -1.1274e-04
3:29998336 T C 0.367601 -3.8770e-06
3:30004183 G T 0.437394 -2.0061e-05
3:30015766 G A 0.047982 1.1340e-04
3:30020751 A T 0.025619 -6.7510e-06
3:30024496 G A 0.379873 -6.1053e-05
3:30029457 G C 0.044123 -4.0979e-05
3:30031055 T C 0.337727 -4.3249e-05
3:30031919 A G 0.038228 3.0137e-05
3:30032530 G A 0.092952 -2.6378e-06
3:30032626 G C 0.048920 -2.1994e-04
3:30033032 A G 0.050280 4.2537e-05
3:30042389 G A 0.034155 1.1181e-05
3:30043482 T G 1.655532 -1.0801e-05
3:30049871 T G 0.044960 6.7705e-05
3:30055362 T C 0.060296 -6.6923e-05
3:30057161 G T 0.197179 9.8720e-05
3:30059761 A C 0.111599 -6.2239e-05
3:30064457 A C 0.317834 -4.4439e-05
3:30069645 T C 1.091498 -8.1011e-06
3:30071334 T C 0.037768 3.8407e-05
3:30075598 C T 0.098431 8.0782e-05
3:30086319 T C 0.505244 -1.2095e-05
3:30088848 A G 0.060799 -5.7315e-05
3:30100854 C T 0.691936 2.3011e-05
3:30108616 T C 0.469287 -1.7984e-05
3:30111258 G A 0.026846 1.5935e-05
3:30113494 T C 0.035976 6.9339e-05
3:30114498 G A 0.119223 -1.5132e-04
3:30117400 A G 1.387825 -2.6664e-05
3:30118293 C G 0.058956 -2.0337e-05
3:30124641 C T 0.465285 -1.6498e-05
3:30124665 G A 0.434447 -2.1259e-05
3:30131803 C T 0.065165 2.8942e-05
3:30138316 C T 0.020253 -1.0447e-04
3:30142543 A C 0.039001 -1.2712e-05
3:30149009 A G 0.515172 3.6080e-05
3:30156811 C A 0.679816 6.6194e-05
3:30160082 C A 0.090248 1.2591e-05
3:30161722 T C 1.413077 3.6566e-05
3:30163689 G A 0.564644 -1.5834e-05
3:30164452 C A 1.533297 1.3401e-05
3:30170154 G C 0.108447 1.5841e-04
3:30174447 G A 0.020409 -1.4245e-05
3:30174978 A G 0.133787 -1.1942e-04
3:30176020 T C 0.295026 -7.3238e-05
3:30177040 G T 0.191379 -2.9205e-05
3:30179099 T C 0.140593 4.3201e-06
3:30193458 T C 0.163940 -3.9572e-05
3:30197661 T C 0.030127 -6.6509e-05
3:30197892 T G 0.409890 -2.9226e-05
3:30199721 C T 0.333959 2.9229e-05
3:30200658 G A 1.192661 1.3932e-05
3:30203272 C G 0.068041 -3.7094e-05
3:30203332 A C 0.112293 -3.1828e-05
3:30204398 A G 0.052662 -3.4001e-05
3:30205492 T G 0.030513 -1.0872e-05
3:30207139 T C 0.294201 4.5412e-05
3:30211106 C T 0.948123 4.2361e-05
3:30212323 T C 0.498583 2.0639e-04
3:30214595 A G 0.069362 6.9222e-05
3:30216669 C A 0.132991 1.3050e-05
3:30218021 A C 0.058099 -6.4516e-05
3:30221580 G A 0.163365 1.4417e-05
3:30223355 G A 0.226615 3.1778e-05
3:30226351 C T 0.039141 -1.3651e-05
3:30228083 A G 1.144079 6.1686e-04
3:30228163 C G 0.555984 -8.1559e-05
3:30234374 C T 0.033136 9.5985e-07
3:30238641 G A 0.025612 8.8843e-05
3:30241505 A G 0.058699 7.7177e-05
3:30243568 T C 0.922887 2.8763e-04
3:30251789 G A 0.457450 6.2162e-05
3:30259173 A C 0.198504 1.1740e-05
3:30261201 T C 0.049115 3.9392e-05
3:30261698 A G 0.049261 3.7665e-05
3:30267069 A C 1.276684 2.5363e-04
3:30267512 C T 0.072160 1.1950e-05
3:30267757 G A 1.339859 1.4887e-05
3:30268158 T C 0.068265 2.5237e-06
3:30268517 A G 0.080917 -1.3757e-04
3:30268632 T C 0.432789 6.9958e-07
3:30268817 G A 0.526471 -6.1885e-05
3:30272520 A C 0.795290 7.3044e-05
3:30272656 A G 0.059832 1.0374e-05
3:30273529 A G 0.502679 1.9866e-04
3:30273860 A G 0.066132 -6.4151e-05
3:30278181 C T 0.098746 5.7618e-05
3:30278290 A G 0.192256 2.7673e-06
3:30283362 T C 0.146348 -6.9195e-05
3:30287710 G C 0.107428 -2.3051e-05
3:30293504 T C 0.103462 -1.2400e-04
3:30298480 G A 0.043740 1.1410e-05
3:30300995 T C 0.211412 -7.8606e-05
3:30301746 A G 1.306117 -1.4876e-05
3:30309919 C T 0.307684 -2.9476e-05
3:30327000 C T 0.581483 1.0682e-04
3:30327788 A G 0.092760 -1.0422e-04
3:30329210 T C 0.204797 -4.3126e-05
3:30334388 A G 0.041078 -1.3001e-04
3:30343405 A G 0.173128 3.8086e-05
3:30344018 A G 0.285951 4.4735e-05
3:30346968 G A 0.379652 -1.8426e-04
3:30353373 C T 0.038845 2.5970e-05
3:30358258 A G 1.359318 -1.9110e-05
3:30366119 T G 0.071660 4.4084e-06
3:30374293 T C 0.113842 -1.3691e-04
3:30404539 C T 0.048401 9.5820e-06
3:30412370 G A 0.041838 3.9773e-05
3:30416336 G A 0.175975 -9.9648e-06
3:30416768 A G 0.076343 -1.9398e-04
3:30432472 A G 0.062059 -9.3559e-05
3:30433754 A G 0.593479 1.1240e-05
3:30438344 G A 1.733887 2.2699e-05
3:30442007 C T 0.328723 -2.4806e-06
3:30448990 G A 0.049267 -9.0838e-05
3:30451023 C T 0.063984 -1.0033e-04
3:30461041 T C 0.590370 8.6899e-06
3:30475853 A G 0.254967 -6.8274e-05
3:30476306 A G 0.200201 -4.3484e-05
3:30476636 C G 0.586105 -4.7397e-05
3:30478897 G A 0.632860 2.1681e-05
3:30482802 T G 0.104796 4.9627e-05
3:30482828 A G 0.079745 2.7532e-05
3:30484593 A G 0.103763 -3.9838e-05
3:30486881 A G 0.043159 1.0319e-04
3:30493351 T C 0.748195 -1.8420e-05
3:30500840 T G 0.025080 5.3071e-05
3:30503895 A G 0.048709 4.9969e-05
3:30509034 G A 0.031799 1.2302e-05
3:30510038 G C 0.221023 1.1630e-05
3:30512600 T C 0.909369 7.2870e-05
3:30514360 C T 0.688466 7.2149e-05
3:30515102 A C 0.040582 -6.5276e-06
3:30519793 C T 0.034437 7.4551e-05
3:30522730 A C 0.125082 -1.1209e-05
3:30524347 G A 0.183859 2.2577e-05
3:30527314 A G 0.144391 6.4142e-06
3:30530203 G A 0.029387 -5.0437e-07
3:30535423 G A 1.259712 -5.3035e-05
3:30538644 C T 0.039017 9.3500e-06
3:30541225 G A 0.721274 1.8662e-04
3:30545947 T C 0.035444 9.2021e-05
3:30546843 A G 0.070994 9.9103e-06
3:30547672 G A 0.052124 2.7682e-05
3:30547738 G T 0.223830 6.8233e-05
3:30548589 T C 0.127629 1.7563e-04
3:30550515 T C 0.066087 -4.0705e-05
3:30552365 C T 0.078817 3.8781e-05
3:30552484 C T 0.034850 7.5240e-05
3:30556471 G A 0.144890 5.8044e-05
3:30558413 A G 0.186514 7.1214e-05
3:30559496 C T 0.629358 4.5890e-05
3:30559862 G A 0.070245 5.8822e-05
3:30560484 G C 0.130804 9.1229e-05
3:30561621 A G 0.259475 4.0048e-05
3:30563111 T C 0.153563 5.7454e-05
3:30567666 T C 1.474357 -5.3041e-06
3:30572492 T G 0.100998 -3.3562e-05
3:30573905 G A 1.210659 -1.0679e-05
3:30575578 C T 0.047343 1.0171e-05
3:30583266 C T 0.059650 -6.6583e-05
3:30586611 C T 0.176523 2.3469e-05
3:30590736 T C 0.284685 -1.4845e-06
3:30594168 C T 1.396683 -1.9556e-05
3:30594447 T G 0.046174 -9.8737e-05
3:30597118 T C 0.059413 -6.7881e-05
3:30597411 A G 0.109444 -1.4249e-05
3:30599097 T C 0.031864 -2.7944e-05
3:30603419 A G 0.025245 1.5787e-05
3:30607637 A G 1.603281 3.4124e-05
3:30619738 T C 1.527591 5.4301e-05
3:30624661 A G 0.095613 -1.5034e-05
3:30628250 A G 0.133770 -3.2512e-05
3:30641445 C T 0.035476 -1.8906e-05
3:30647096 T G 0.042370 1.6394e-05
3:30647406 G T 0.059209 3.1133e-05
3:30654362 A C 0.044989 6.0833e-05
3:30656168 A G 0.856801 3.6814e-05
3:30663914 G A 0.085373 -4.9908e-05
3:30665228 A G 0.481024 -1.3848e-05
3:30667425 C T 0.745858 -6.2642e-06
3:30669251 T C 0.023178 4.4621e-05
3:30671584 C G 0.056674 1.0161e-05
3:30677116 A G 1.188598 6.7395e-05
3:30677269 G A 0.617423 5.0322e-05
3:30677449 G A 0.056100 -2.5624e-05
3:30683890 G A 0.039238 -1.3592e-05
3:30684907 T C 0.573479 3.6452e-06
3:30688024 A G 0.036375 -1.2630e-05
3:30690911 G A 0.589562 6.8310e-06
3:30695152 A G 0.178802 7.0876e-06
3:30696563 C T 1.459371 -4.8954e-06
3:30697330 G C 1.722628 4.9941e-05
3:30698392 C T 0.263367 7.8567e-05
3:30706854 G A 0.069579 -1.1817e-05
3:30707762 G T 0.087554 -7.4368e-06
3:30710243 G A 0.400458 -2.6542e-05
3:30713842 T C 0.023165 2.4052e-05
3:30716602 A G 0.610597 1.0513e-05
3:30718532 G A 0.128619 -2.7572e-06
3:30718942 A G 1.137445 -8.0006e-06
3:30720664 A G 0.063386 5.5231e-06
3:30721201 G A 1.637303 -1.7838e-05
3:30722507 G A 0.715150 2.4255e-07
3:30723470 G A 1.107577 -5.4285e-06
3:30727188 A G 0.042763 2.7331e-05
3:30727776 A G 0.226589 -1.0211e-05
3:30729510 G A 0.052124 -2.6338e-05
3:30729636 A G 0.725604 7.5847e-05
3:30730689 C T 0.100709 5.2185e-05
3:30735937 A G 0.669793 -3.9262e-05
3:30741506 A G 0.039722 1.8924e-04
3:30741790 A G 1.276054 -7.9476e-05
3:30755011 T C 0.082027 -3.9115e-05
3:30758991 A G 0.711628 -4.5367e-06
3:30759321 A G 0.051231 2.7208e-05
3:30761239 A G 0.061851 -4.6577e-05
3:30769819 T C 0.047735 1.0881e-05
3:30770742 G A 0.020468 3.0647e-05
3:30771084 T C 0.073227 -1.7761e-05
3:30788707 C T 0.190565 1.5785e-05
3:30788979 C T 0.601756 -2.1827e-06
3:30797444 C T 0.775118 9.2493e-06
3:30803040 G A 0.872179 6.1794e-06
3:30807726 T C 0.023743 -3.2477e-05
3:30813840 A G 0.139421 5.5075e-05
3:30814425 C T 0.113199 -1.0159e-03
3:30814963 A G 0.466178 4.1390e-05
3:30815497 T C 0.020169 -1.5310e-05
3:30818371 T C 0.052085 7.0824e-06
3:30818551 C G 0.034353 1.5316e-04
3:30822750 T C 0.054954 -4.5517e-05
3:30822859 C T 0.048728 3.2141e-04
3:30824085 C T 0.117422 2.0599e-05
3:30834209 A C 0.078271 -5.3712e-05
3:30834565 T C 1.586605 2.3395e-04
3:30836973 A C 0.041526 1.7078e-04
3:30838095 T C 0.051724 -3.6291e-05
3:30842229 C T 1.071462 1.5400e-05
3:30848989 T C 0.677674 -4.6125e-04
3:30858939 C T 0.280943 -1.8902e-05
3:30865270 A G 0.704146 -1.7577e-04
3:30865492 T C 0.033678 4.3361e-06
3:30872652 A G 0.317340 -1.7793e-05
3:30887626 G A 0.685161 -1.9289e-06
3:30896646 C T 0.154835 -2.2735e-05
3:30906417 G A 0.638621 -1.9846e-05
3:30913645 A C 0.352505 -1.1275e-04
3:30914340 A G 0.311936 5.3756e-05
3:30916969 G T 0.244425 2.8791e-05
3:30930282 T G 0.046437 -3.1315e-05
3:30945794 T C 0.080589 7.8668e-06
3:30953718 T C 0.073893 2.5359e-05
3:30958755 G T 0.061848 2.3408e-05
3:30958766 C T 1.190243 4.7916e-05
3:30970646 A G 0.540599 -1.8865e-05
3:30988060 T G 0.046320 3.1759e-05
3:30994009 G C 0.071984 -3.3740e-06
3:30994496 T G 0.079226 -6.9204e-06
3:30996395 C G 0.203505 8.4781e-06
3:31007285 C T 0.073815 -1.0980e-04
3:31008073 A G 0.348792 6.4228e-06
3:31016859 A C 0.033587 1.6513e-05
3:31023022 G T 0.336166 -2.6022e-06
3:31024532 T C 0.057570 1.7094e-05
3:31037818 T G 0.050514 9.3687e-05
3:31037946 C A 0.615034 -3.4457e-05
3:31038751 C A 0.079748 8.1169e-06
3:31052762 G C 0.106961 4.5289e-05
3:31059981 T C 0.933439 -5.5355e-05
3:31060916 T C 0.121099 3.9152e-05
3:31061561 T C 0.068356 -4.5511e-05
3:31065422 A G 0.077888 -1.3723e-05
3:31066725 A C 1.303679 4.6401e-05
3:31067452 T C 0.946555 3.3576e-06
3:31070487 G A 0.464256 -2.0312e-06
3:31072353 A G 0.024402 2.5065e-04
3:31076846 A G 0.387072 -8.4004e-07
3:31118095 T C 0.439215 1.2920e-06
3:31119944 C T 1.566708 -5.7567e-05
3:31134534 C A 0.035982 9.3040e-06
3:31140806 G A 0.061134 2.8835e-06
3:31144837 C T 0.021798 4.4613e-05
3:31146877 T C 0.083984 1.2500e-05
3:31147436 A G 0.026394 5.2288e-05
3:31163906 C A 0.429338 5.6690e-06
3:31166551 C T 0.348967 -2.3273e-05
3:31172627 A G 0.411104 -1.2416e-05
3:31179339 A C 0.386647 5.9939e-06
3:31192684 T C 0.076434 -2.3392e-05
3:31202693 T G 0.376257 -1.5391e-05
3:31214572 T C 0.339113 -2.4970e-05
3:31220084 G A 0.420549 -4.7983e-06
3:31223738 T C 0.072507 -2.9751e-05
3:31227473 G A 0.054584 2.8716e-05
3:31231474 C T 0.061552 1.1926e-05
3:31237037 A G 0.252847 -3.6407e-05
3:31237386 C T 0.058398 6.8463e-05
3:31246674 G T 0.062958 4.3265e-05
3:31250362 G A 0.483403 1.2347e-05
3:31255102 A G 0.075068 1.8585e-05
3:31268529 G A 0.199176 6.0493e-05
3:31268938 A G 0.086944 1.9048e-05
3:31271281 G A 0.023736 -4.9499e-05
3:31273033 C G 0.391701 -4.7441e-05
3:31273355 A G 1.647002 -1.2752e-05
3:31273870 T C 0.059605 -4.3300e-06
3:31273982 C T 0.247226 3.1998e-05
3:31279302 T C 0.548535 9.2821e-06
3:31284672 A C 0.028423 -4.6490e-04
3:31289334 A G 0.367413 1.7125e-05
3:31290653 A G 0.031380 1.0922e-05
3:31297232 A G 0.191386 3.1330e-05
3:31301947 G A 0.320382 -1.8263e-04
3:31316585 C A 0.070865 -7.0689e-04
3:31318455 A G 0.040014 -2.0331e-05
3:31328238 C A 0.126863 4.3859e-05
3:31337470 G A 0.261436 -4.8635e-05
3:31339505 G A 0.195456 -1.6447e-05
3:31361275 C G 0.158062 -1.9806e-06
3:31361797 C T 0.058615 -7.9096e-05
3:31364830 C A 0.131820 -1.2485e-03
3:31382003 C T 0.080056 -2.7846e-04
3:31383686 A G 0.147766 -1.4255e-05
3:31391217 C T 0.036940 6.6878e-05
3:31394943 C T 0.298340 6.2479e-05
3:31404944 C A 0.302533 -3.2305e-05
3:31408243 C T 0.024616 4.0872e-06
3:31413476 C G 0.452068 2.8108e-05
3:31415155 A G 0.073088 5.9313e-05
3:31432806 T C 0.043081 3.0256e-05
3:31433893 A G 0.314802 6.6790e-06
3:31435736 A G 0.058547 7.1912e-07
3:31440791 T C 0.159798 -1.1175e-04
3:31451063 G A 0.213798 -1.0698e-04
3:31454444 G A 0.559538 -6.1525e-05
3:31456161 T C 0.243866 -2.0623e-04
3:31463842 A G 0.259047 7.6772e-05
3:31464750 G T 1.950798 -2.5986e-05
3:31465555 T G 1.949951 -1.3946e-06
3:31469097 G A 0.484416 3.4286e-05
3:31469206 T C 0.046888 -5.0623e-05
3:31471101 G A 0.661731 2.0753e-05
3:31486859 T C 0.176835 -1.6990e-05
3:31489276 C T 0.128512 -3.2042e-05
3:31491059 A G 0.100122 -3.6960e-05
3:31493975 G A 0.279135 -6.8567e-05
3:31495674 T C 0.055288 -1.8614e-05
3:31498576 A G 0.085295 -2.5996e-05
3:31503397 A C 0.447024 -6.8496e-06
3:31509222 C T 0.273231 -2.2466e-05
3:31509996 G T 0.021315 -2.4974e-05
3:31516033 T C 0.373070 -4.5495e-05
3:31517850 G A 0.451760 -4.1198e-05
3:31522473 G A 0.173963 -3.0789e-05
3:31523241 G A 0.935004 -1.7631e-05
3:31527132 A G 0.045626 -7.2076e-06
3:31528514 C T 0.075720 -2.2688e-05
3:31531848 C G 0.030351 2.4345e-05
3:31533664 G A 0.058112 -1.0891e-04
3:31535966 T C 0.220873 7.2587e-06
3:31544378 A C 0.395664 4.9979e-05
3:31551179 C G 0.124757 -3.6659e-05
3:31558256 A G 0.369175 -5.7615e-05
3:31564031 A G 0.722511 3.5199e-05
3:31575056 G A 0.350807 2.4278e-05
3:31576172 A G 0.119648 2.5211e-05
3:31604720 T C 1.435752 -4.4199e-05
3:31615996 T C 0.244262 -1.1682e-04
3:31642178 A G 0.034723 3.4855e-06
3:31645775 A G 0.179448 -5.2782e-06
3:31654226 A G 0.046190 3.8304e-06
3:31667308 G A 0.041575 -7.7110e-05
3:31671353 C T 0.125533 2.4250e-05
3:31681748 A C 0.041588 4.3140e-05
3:31687232 G A 0.355329 3.3800e-05
3:31688850 C T 0.051990 5.8483e-06
3:31688859 G A 0.062069 3.0465e-05
3:31690112 A G 0.044898 -5.3743e-05
3:31698150 C T 0.130875 -1.7193e-05
3:31699018 C T 0.020994 -3.0569e-05
3:31699790 G A 0.042045 -1.1456e-05
3:31703128 A G 0.054490 -3.8819e-05
3:31706288 C G 0.105253 2.8140e-06
3:31710438 C G 0.194609 8.1219e-05
3:31710915 G A 0.024444 -6.0152e-06
3:31712770 A G 0.147075 -9.8876e-07
3:31714093 A G 0.102683 6.7314e-05
3:31715188 G A 0.086483 3.0585e-05
3:31716325 G A 0.688891 1.6837e-05
3:31720982 G A 0.098531 1.2929e-05
3:31724089 C T 0.094549 -1.1185e-06
3:31724102 G T 0.063269 -4.9043e-05
3:31724368 A C 0.644834 6.5663e-05
3:31725829 T C 0.081877 3.7317e-05
3:31726052 A G 0.026135 -1.5501e-06
3:31726603 G A 1.010724 3.3731e-05
3:31726966 A G 0.048160 6.2882e-05
3:31732704 C G 1.822448 4.2061e-05
3:31738141 A C 1.422243 1.1487e-04
3:31742584 T C 0.078226 -5.9095e-05
3:31742717 A G 0.027423 -1.9863e-06
3:31745113 T C 0.082348 -9.0463e-06
3:31750520 A G 1.164183 2.7454e-05
3:31753352 C T 0.230039 6.1761e-05
3:31761080 A G 0.673435 1.6205e-05
3:31763735 T C 0.038128 -6.5132e-06
3:31767574 C T 0.039595 -1.0160e-05
3:31776467 G A 0.090157 -2.2124e-05
3:31777948 T C 0.850280 2.7931e-05
3:31783326 G A 0.758143 -5.5903e-05
3:31783747 A G 0.067395 1.4861e-06
3:31787238 T C 0.150067 -1.7397e-05
3:31795570 T C 0.896350 8.0621e-06
3:31795924 C G 0.041942 -8.6028e-05
3:31796456 C T 0.082656 -4.2893e-05
3:31800443 T C 0.075006 -3.2030e-05
3:31805778 T C 0.073260 6.8796e-05
3:31806188 T C 1.516393 -3.7224e-06
3:31806469 G C 0.050630 -1.3612e-04
3:31807370 A C 1.415924 -1.7336e-05
3:31814511 T C 0.034463 6.0231e-05
3:31817949 C A 0.103913 -3.8632e-05
3:31827116 T C 0.026011 3.9535e-06
3:31829913 T C 0.085925 2.4071e-05
3:31837019 A G 0.033895 4.0100e-05
3:31839097 T C 1.412941 -1.2195e-05
3:31840741 C A 0.052549 -7.4151e-05
3:31845973 C A 0.298541 -9.6400e-06
3:31847360 C T 1.174070 3.4912e-05
3:31848096 T C 0.367546 2.9081e-05
3:31850158 A G 1.641500 5.6973e-05
3:31851074 C G 0.044097 -6.4808e-05
3:31851186 C T 0.197468 7.1039e-05
3:31852083 T C 0.162456 -1.5273e-05
3:31857109 C T 0.034243 -1.5288e-06
3:31859962 T C 1.401762 8.6523e-05
3:31862952 C T 0.099028 -5.4284e-06
3:31863199 C T 0.562132 2.7979e-05
3:31865835 C T 0.097671 -1.8098e-05
3:31865895 G T 0.043993 4.2541e-05
3:31866161 T C 0.227946 1.9853e-05
3:31868302 C T 0.038173 4.5048e-05
3:31870806 G A 0.096970 -7.6174e-06
3:31873214 C T 0.987699 4.3080e-05
3:31873545 G A 1.517587 6.6608e-05
3:31875254 C T 0.526594 1.6876e-05
3:31883057 A C 0.054175 8.2448e-06
3:31883903 A G 0.022379 3.8924e-05
3:31886938 A C 0.885363 5.5671e-05
3:31886977 G A 0.078184 -2.5318e-05
3:31892036 A G 0.476269 8.3101e-06
3:31897871 G A 1.541161 4.4097e-06
3:31901848 T C 1.552755 1.4739e-05
3:31903205 G A 0.020542 3.5149e-05
3:31907785 A G 0.060725 1.3111e-05
3:31907934 C G 0.614194 6.4712e-05
3:31910592 C T 0.297064 1.3309e-05
3:31919601 C T 0.260640 1.9654e-04
3:31919778 T C 0.039306 5.5822e-07
3:31920353 A G 0.230491 -4.9957e-05
3:31921624 G A 1.365004 3.8971e-05
3:31924502 C A 0.053467 1.0945e-05
3:31928640 C T 0.501797 -4.2965e-05
3:31929486 A C 0.110323 -4.3983e-05
3:31932067 G A 0.193285 1.1294e-04
3:31933619 A G 0.233516 4.5637e-04
3:31934716 G A 0.050621 2.4857e-05
3:31935947 G T 0.022289 1.0674e-04
3:31936992 A G 0.222094 1.4709e-04
3:31939633 C T 0.126104 2.3820e-05
3:31945442 A G 0.520064 -9.5218e-06
3:31946431 A G 0.500654 -2.2061e-04
3:31948667 C T 0.096172 -1.2957e-04
3:31949466 A G 0.027063 -2.4027e-05
3:31950590 T C 1.241309 -7.1768e-05
3:31952472 C T 0.053798 2.6720e-05
3:31954652 A C 0.437381 -1.9251e-04
3:31955806 G A 0.742313 9.9756e-05
3:31956743 C T 0.388815 -1.2940e-04
3:31958368 A G 0.427654 3.3249e-05
3:31958412 A G 0.219283 4.4019e-05
3:31958621 C T 0.038589 -4.3059e-05
3:31958757 C T 1.974660 -2.4661e-05
3:31966097 T C 0.993960 1.1256e-05
3:31980606 G T 0.943407 2.2557e-05
3:31982262 G T 0.571282 3.3680e-05
3:31988078 C A 0.077612 -3.3328e-05
3:31988719 T C 0.034272 2.8179e-05
3:31988925 A G 0.035739 5.1495e-05
3:31997206 C A 0.215810 3.4166e-05
3:32005016 A G 0.358480 5.4549e-05
3:32006087 A G 1.931135 2.4218e-05
3:32008446 C T 0.054613 3.9903e-05
3:32018744 A G 0.502920 -4.4680e-06
3:32019627 A G 0.030056 -2.4477e-06
3:32019825 C T 0.056681 5.6607e-05
3:32020530 C T 0.133420 -7.2992e-05
3:32030998 T C 0.037115 5.7175e-05
3:32031622 C T 0.346221 1.9325e-05
3:32032397 T G 0.344777 1.5976e-05
3:32041957 T C 0.803165 -6.5770e-06
3:32049091 G A 0.491657 -2.4143e-05
3:32058559 A T 0.157831 8.9325e-06
3:32063722 C T 1.949681 -4.1929e-05
3:32068951 T C 1.595138 2.5535e-05
3:32069634 C T 0.074883 5.1254e-05
3:32074195 G C 1.122284 1.6373e-05
3:32087303 G A 0.037122 2.6108e-05
3:32090813 T C 1.529489 1.4040e-07
3:32117988 T C 1.099382 7.2455e-06
3:32120106 C T 1.583495 2.8152e-06
3:32122731 C T 0.180344 -9.9102e-06
3:32125360 A G 0.049981 2.7870e-05
3:32126277 T C 0.063435 -6.1391e-05
3:32130343 A G 1.098372 -3.4833e-05
3:32131361 A G 0.023119 4.6797e-06
3:32132763 T C 0.623752 2.9257e-05
3:32142121 T C 0.049806 1.9699e-05
3:32160240 G A 0.598588 5.0681e-05
3:32162287 G A 0.126516 -4.9769e-05
3:32164988 A G 0.582525 6.0858e-05
3:32165994 T G 0.033434 4.8145e-05
3:32171657 G A 0.031581 3.4459e-05
3:32184153 T C 0.189562 1.9042e-05
3:32187872 G C 0.037096 -1.9052e-06
3:32187943 T G 0.691774 3.8913e-05
3:32189248 T C 0.734670 2.5362e-05
3:32197331 T G 0.841844 -1.1926e-05
3:32202700 A G 0.606654 -2.0258e-06
3:32205129 A G 0.233246 -7.9714e-06
3:32207808 G C 0.104367 3.4805e-05
3:32214212 C A 0.809059 -1.0660e-05
3:32217447 A C 0.241202 -5.2012e-05
3:32223296 A G 0.086366 1.4590e-04
3:32226009 G C 0.776290 -1.5349e-05
3:32228417 T C 0.146354 -3.9937e-05
3:32230576 C T 0.688310 7.4897e-06
3:32235481 T C 0.702663 2.7489e-05
3:32235688 C A 0.413953 2.2437e-04
3:32235747 T C 1.834571 9.2738e-05
3:32236000 A C 0.099833 4.5459e-04
3:32236058 G A 1.746396 -2.6469e-06
3:32238274 G A 0.059978 -6.7845e-05
3:32238546 T C 1.180331 3.1004e-05
3:32240119 A G 0.953914 4.1254e-05
3:32241789 T C 1.912981 -9.0558e-05
3:32245557 C T 0.174388 -1.0489e-05
3:32247403 T C 0.083130 -1.5785e-06
3:32248368 T C 0.076116 1.1108e-04
3:32259442 T C 0.051416 2.8757e-05
3:32261862 A G 0.239897 -8.5388e-06
3:32261881 C A 0.730966 -4.3519e-05
3:32263420 T G 0.029806 -1.3295e-05
3:32264089 A G 0.730327 -1.5537e-05
3:32267319 T C 0.030400 -6.5531e-05
3:32271231 T C 1.752375 1.5050e-05
3:32274656 T C 0.204826 -9.2564e-06
3:32275125 T C 1.829355 -1.3492e-05
3:32276051 G A 1.660537 -2.3506e-05
3:32277203 A C 0.169175 1.7146e-05
3:32282044 C T 1.190928 -2.4853e-05
3:32286833 C T 1.118113 -3.5284e-05
3:32304103 A C 0.949756 -1.0692e-06
3:32310409 G A 0.251189 9.0878e-06
3:32314226 G C 0.388224 3.1233e-05
3:32317620 T C 0.087879 -8.6332e-06
3:32320408 T G 1.123017 1.2127e-05
3:32322281 A G 0.173644 -4.4869e-05
3:32324900 A G 0.579351 5.7285e-05
3:32325979 G A 0.150054 1.6420e-05
3:32329497 T C 0.535419 -9.2055e-06
3:32330686 T C 0.698229 2.3280e-05
3:32331129 T C 0.444980 -6.1518e-05
3:32341248 G A 0.034730 7.4476e-06
3:32343855 G A 0.547941 1.0251e-05
3:32344306 G A 0.350074 -8.5851e-05
3:32346116 G A 0.188393 -6.0558e-06
3:32346546 T C 0.196151 -5.9193e-05
3:32347824 G A 0.671209 2.4230e-05
3:32348309 A G 0.070452 -5.2581e-05
3:32353377 T G 0.121131 -8.2749e-06
3:32354387 A G 0.870842 -4.3749e-05
3:32355261 A G 0.156040 1.9072e-05
3:32356398 T G 0.070546 7.8194e-06
3:32356459 A G 1.577247 -7.5891e-05
3:32358090 G A 0.502822 -6.2084e-05
3:32358621 A G 0.082611 -2.1052e-05
3:32360978 T C 0.267781 -1.6025e-05
3:32361733 A G 0.039997 -1.3030e-05
3:32362386 A G 1.731576 1.2419e-05
3:32362998 C T 0.932793 9.5083e-05
3:32363579 C T 1.736533 9.1034e-06
3:32365788 T C 0.182970 -1.1422e-05
3:32365848 T G 0.032182 5.3302e-06
3:32366225 G T 0.185696 5.5066e-05
3:32367662 A G 0.049228 -7.1316e-05
3:32370901 T C 0.109515 -1.5794e-04
3:32373386 A G 0.036421 4.5902e-05
3:32373836 T G 0.106918 2.1366e-05
3:32378093 A G 1.334277 -5.5366e-05
3:32380636 G T 0.074847 -2.4720e-05
3:32382748 C T 0.659709 2.0895e-05
3:32384600 G A 0.218524 4.4022e-06
3:32387700 G T 0.031705 -6.8581e-05
3:32388704 G A 0.495344 -4.5746e-06
3:32390949 C T 0.212480 -2.1095e-06
3:32398175 A G 0.051098 -6.2778e-05
3:32398779 C T 0.550785 4.6618e-05
3:32401144 A C 1.062176 2.7896e-05
3:32403495 A G 0.857265 -1.6848e-05
3:32406350 A C 1.152401 2.3419e-05
3:32407482 A G 0.136559 5.9759e-06
3:32408220 G A 1.138915 3.6103e-06
3:32408888 T C 0.662523 8.9061e-05
3:32411118 A G 0.030312 -1.2053e-07
3:32420850 A G 1.128434 1.4943e-05
3:32422285 G A 0.227498 7.2716e-05
3:32425247 A C 0.174453 -3.2560e-04
3:32425430 A T 0.025213 -5.6409e-05
3:32425613 A C 0.171902 1.9063e-05
3:32429888 A G 0.068794 -2.2849e-06
3:32434234 A G 0.111751 4.5180e-05
3:32438119 A G 1.512287 6.2608e-05
3:32444620 T C 0.222204 1.7746e-04
3:32447669 T G 0.654636 8.8748e-05
3:32447876 T C 0.457989 3.0953e-06
3:32451927 G A 0.056424 -3.9064e-05
3:32455659 G A 0.165741 1.6076e-04
3:32456215 A G 0.055801 -4.7447e-06
3:32458185 G T 0.860595 -1.3566e-05
3:32458540 G A 0.037398 5.4175e-05
3:32465749 G A 0.101066 3.0709e-05
3:32465787 T C 0.027618 3.9734e-05
3:32465917 T C 0.030432 1.2366e-05
3:32467114 A G 0.128610 -2.1530e-05
3:32472505 A G 0.038722 8.4437e-07
3:32472734 A G 0.187325 2.9032e-06
3:32473512 T C 0.135809 1.8736e-06
3:32477824 A G 1.604515 1.4083e-04
3:32488534 G A 0.067012 5.6197e-05
3:32491443 T C 0.023431 6.6958e-05
3:32494837 G T 0.027732 -5.1454e-06
3:32496095 G C 0.021925 -6.3518e-05
3:32497342 T C 0.253600 3.4141e-05
3:32497574 T G 0.384810 3.8964e-05
3:32499817 C A 0.167254 -2.9574e-07
3:32502187 C T 0.596774 -3.1929e-05
3:32510652 G T 0.068148 6.3516e-05
3:32510973 T A 0.762229 -4.4659e-05
3:32519531 C T 0.048683 3.7985e-05
3:32523287 C A 0.135880 1.0180e-04
3:32530133 C T 0.161775 -9.6570e-05
3:32532831 G C 0.054801 4.0463e-06
3:32533010 T C 0.178442 6.1402e-05
3:32533246 C T 0.054071 8.8815e-05
3:32538332 G A 0.206057 6.6492e-05
3:32542931 T C 0.049423 -2.0103e-06
3:32544147 C T 0.027576 -1.3198e-04
3:32544941 T C 1.116016 5.0169e-05
3:32558174 C A 0.236343 -7.5017e-05
3:32572589 A G 0.183560 -2.2234e-05
3:32578505 C T 0.163057 5.0871e-05
3:32584378 G C 0.099576 1.9129e-04
3:32586521 T C 0.026482 -3.7202e-05
3:32587603 C T 1.978231 -4.3542e-05
3:32592888 A G 1.087174 5.3578e-05
3:32593477 C A 0.318545 4.8108e-06
3:32596733 A G 0.134887 -4.0022e-05
3:32599757 C T 0.030465 8.2157e-05
3:32601229 C T 0.537399 8.4779e-06
3:32615419 G C 0.104666 -6.3914e-05
3:32615669 G T 1.049991 2.4206e-05
3:32616936 C T 0.065850 -4.8974e-06
3:32617495 C A 0.020481 -4.4599e-05
3:32618047 C T 0.065405 1.3603e-04
3:32618266 A G 0.034048 -5.7117e-07
3:32621048 A C 1.557260 -1.9457e-05
3:32621236 G A 0.081994 3.5719e-05
3:32622226 A G 0.065746 -1.1146e-05
3:32633585 T G 0.159152 -3.1171e-06
3:32634161 A G 0.324514 -2.3357e-05
3:32634512 T C 0.399075 -4.1168e-06
3:32634575 G A 0.050235 7.9248e-06
3:32637244 T C 0.029825 -4.3549e-05
3:32638346 C T 0.034220 4.1145e-05
3:32641108 A G 0.035564 4.4045e-05
3:32645845 G T 0.086746 4.1535e-05
3:32650546 T C 0.049400 -1.3429e-05
3:32652647 G A 0.476239 -1.7560e-06
3:32667416 T C 0.061027 -4.4951e-05
3:32668654 T C 0.045577 -2.3823e-06
3:32673266 C T 0.029926 -4.1671e-05
3:32677351 C T 0.286324 2.4870e-04
3:32677975 A G 0.511621 -2.1202e-05
3:32678276 A G 0.044603 -7.6581e-06
3:32679464 T G 0.465483 -2.5389e-05
3:32686161 C T 0.052565 5.5647e-05
3:32696896 A G 0.031974 3.7794e-05
3:32699422 C T 0.668174 1.3952e-05
3:32717303 A G 0.325000 1.6268e-05
3:32722050 A G 0.201542 5.6128e-05
3:32725575 T C 0.039910 -1.1352e-04
3:32728787 C T 0.043379 5.2168e-05
3:32740766 G A 1.098268 -3.9401e-05
3:32742093 T C 0.023525 6.0696e-05
3:32763696 T C 0.075814 8.5973e-05
3:32765663 G A 0.219640 6.6309e-06
3:32765705 G A 0.032412 4.4193e-05
3:32768867 A G 0.039472 -9.1324e-05
3:32769189 T A 0.039936 -1.0123e-04
3:32770275 C T 0.049663 -3.5513e-06
3:32776861 C T 0.132021 3.0898e-05
3:32777275 T C 0.047401 1.6807e-04
3:32785171 G A 0.114857 -4.4881e-05
3:32785398 T C 0.029062 -6.7417e-05
3:32785528 G A 0.101667 -6.4840e-05
3:32787771 G A 0.124767 -6.8305e-05
3:32794806 A C 0.043944 -2.3476e-05
3:32797874 T G 0.069573 1.3686e-04
3:32799706 G A 0.029653 4.7060e-05
3:32802690 T C 0.222934 8.6385e-06
3:32811269 T C 0.042721 4.5422e-05
3:32812170 A C 0.031695 3.9890e-05
3:32835761 C T 0.259560 -3.0288e-05
3:32838065 A G 0.039504 7.3371e-05
3:32839607 T C 1.220156 1.5229e-05
3:32841643 T A 0.041017 -1.0301e-04
3:32842101 G T 0.265694 -1.1606e-05
3:32842247 G A 0.070796 -6.2455e-05
3:32844155 A G 1.709025 3.0375e-05
3:32855042 G T 0.025885 5.7669e-06
3:32861517 G T 0.027748 5.3292e-05
3:32861628 G A 0.463581 -2.5851e-05
3:32864690 T G 0.042529 4.4171e-05
3:32869274 T G 0.391606 2.1184e-06
3:32871036 G A 0.985693 4.6122e-05
3:32876408 T C 0.042149 -2.0723e-05
3:32877425 C T 0.029166 3.3676e-05
3:32880115 C T 0.026037 1.7047e-05
3:32883596 A G 1.161324 -1.7025e-05
3:32886446 A G 0.883757 -5.7287e-05
3:32889440 G A 0.402759 -1.1482e-05
3:32890119 G A 0.070998 -5.4089e-05
3:32891423 G A 0.925286 9.4130e-05
3:32897040 G A 0.090242 1.7639e-05
3:32898011 G A 0.195053 6.2524e-07
3:32898939 T C 0.026622 1.0146e-05
3:32900743 T C 0.028621 2.9011e-05
3:32904207 A G 0.602808 -3.2385e-05
3:32906151 T C 0.023707 4.6036e-05
3:32906878 T C 0.121735 -2.5593e-05
3:32908632 T C 1.046073 2.3086e-05
3:32924804 A G 0.072224 9.9090e-05
3:32927400 A G 0.190470 3.4136e-05
3:32928319 G T 0.025278 5.0017e-05
3:32935155 G C 0.222194 -1.6918e-05
3:32937008 A C 0.663438 6.9906e-05
3:32937596 T C 1.112112 -3.8961e-05
3:32939573 C G 0.659086 5.8350e-05
3:32941852 T G 1.323868 -9.2996e-05
3:32942856 A G 0.030406 -9.3398e-05
3:32974923 A G 0.850140 1.4012e-05
3:32992203 G T 0.852578 2.7754e-05
3:32994810 G A 0.043691 -3.3997e-05
3:33000181 C A 0.170421 1.3488e-05
3:33012481 A C 0.055415 2.9990e-05
3:33015469 T G 1.125896 -2.4244e-05
3:33020035 T G 1.657408 -4.2313e-06
3:33021953 C T 0.177400 -2.5858e-05
3:33027154 T C 0.089550 1.0598e-04
3:33028828 C G 0.552158 -1.7730e-05
3:33038183 G A 0.584888 1.1770e-05
3:33047587 A C 0.186705 -1.7511e-05
3:33048818 A G 0.122066 -2.3970e-05
3:33049587 T A 0.317301 2.6667e-05
3:33057576 A G 0.260838 2.3552e-05
3:33057595 C T 0.318590 3.5702e-05
3:33059101 A G 0.471682 2.5162e-05
3:33059981 A G 0.029559 6.2374e-06
3:33061057 G T 0.033000 -9.3942e-05
3:33063703 G A 0.025872 -1.6052e-04
3:33063772 G A 0.754738 -6.6643e-06
3:33065339 A G 0.448277 4.1174e-05
3:33067974 C T 0.059118 5.2972e-05
3:33073873 T C 0.095659 -6.4043e-05
3:33081696 T C 0.150986 -1.0295e-04
3:33087348 T C 0.306500 2.8832e-05
3:33088129 T C 0.378159 -5.7430e-05
3:33090649 T C 0.072659 -5.0154e-05
3:33101840 G A 0.032630 -4.0844e-05
3:33107645 T C 1.803616 3.3457e-05
3:33109088 T C 1.218887 4.8434e-05
3:33110383 A G 0.041283 2.3330e-06
3:33123832 C A 0.191574 -2.3286e-05
3:33125248 C T 0.917155 5.1477e-06
3:33130780 G C 0.148772 -1.7639e-05
3:33135592 C T 0.088960 7.5957e-05
3:33136196 A G 0.309823 1.6263e-04
3:33137104 A C 0.116578 -1.4781e-05
3:33138549 A G 1.226631 2.9421e-05
3:33139917 G T 0.247563 1.8921e-05
3:33146230 T G 0.075279 -2.6377e-06
3:33146535 A G 1.485113 5.1634e-05
3:33147847 A T 0.047894 -4.2830e-05
3:33156335 G A 0.168977 -4.0599e-06
3:33161269 T A 0.040130 -2.1153e-05
3:33163891 A G 1.417410 3.1604e-05
3:33164651 A G 0.122793 -4.3173e-05
3:33174156 G T 0.850939 3.8508e-05
3:33179324 T C 0.096516 1.9172e-05
3:33182052 C A 0.324858 -7.1978e-05
3:33186087 G A 0.332206 -1.9426e-05
3:33188563 C A 0.066970 -1.1204e-04
3:33189706 T C 0.161090 -8.1656e-06
3:33189782 C T 0.072770 1.9851e-05
3:33192480 T C 0.492812 4.1644e-07
3:33194990 A C 0.798991 -1.6580e-05
3:33195284 A G 0.309817 -2.8067e-05
3:33195309 G A 0.311102 -2.8427e-05
3:33196241 C T 0.127165 5.9804e-06
3:33197877 T C 0.045976 -1.6778e-04
3:33201336 T C 0.324377 -3.6372e-05
3:33201571 C A 0.201347 3.1296e-05
3:33202644 C T 0.407030 1.5737e-05
3:33204539 C T 1.695863 4.3636e-05
3:33206420 T C 1.288314 2.4333e-05
3:33211952 T C 0.767374 2.2521e-05
3:33212485 A G 0.748175 -1.0736e-05
3:33213754 G T 0.117759 -2.5897e-05
3:33214676 A G 1.507171 1.3802e-05
3:33225991 G A 0.558630 9.6273e-06
3:33227365 A C 0.100644 1.2163e-06
3:33228447 C T 1.374670 7.9746e-05
3:33232353 A C 0.414333 -3.1438e-05
3:33244524 T C 0.724218 4.7014e-05
3:33245126 C T 0.213989 7.8803e-05
3:33245641 G A 0.042896 -1.3516e-06
3:33255592 G A 1.689469 3.4922e-05
3:33260403 A C 0.114351 -3.7817e-05
3:33260422 T C 0.175822 6.7350e-06
3:33260875 G A 0.123403 -2.2180e-04
3:33261435 A G 0.169526 1.5068e-06
3:33265322 A G 1.573323 4.5991e-06
3:33271452 A G 0.280878 -1.8912e-05
3:33271693 C A 0.894348 -1.8511e-05
3:33281293 A G 0.360460 -6.7333e-05
3:33287654 T G 0.642237 -2.2511e-04
3:33292035 C A 0.242464 -1.5064e-05
3:33315714 C T 0.028472 -6.4945e-05
3:33358010 C T 0.187153 3.0193e-05
3:33363901 T C 0.045999 1.9327e-05
3:33369067 A C 0.048793 -2.3026e-05
3:33378856 C A 0.023246 -2.8006e-06
3:33397777 G T 0.041146 -1.0452e-04
3:33399863 G C 0.036226 1.0159e-05
3:33414923 A G 0.571596 -3.0644e-05
3:33416935 C T 0.093458 -5.5901e-05
3:33429282 C T 0.747627 1.3987e-06
3:33431826 T C 0.061656 -5.6579e-05
3:33442975 C T 1.628124 4.9035e-05
3:33457493 A C 0.233438 5.6176e-06
3:33458266 C T 0.573719 -3.3099e-05
3:33467112 A G 0.024502 -1.3809e-05
3:33485003 A G 0.035648 2.1269e-05
3:33509761 A C 0.202993 2.8862e-05
3:33509926 G A 0.324527 -5.6766e-05
3:33529515 T C 0.301939 2.5961e-05
3:33534586 A C 0.078586 1.2468e-05
3:33535411 C T 0.189549 4.5774e-05
3:33543614 T C 0.023425 -1.8450e-05
3:33558359 A C 0.881566 -3.6770e-06
3:33560319 C T 0.037430 6.9068e-05
3:33562114 G A 0.808293 -2.1880e-05
3:33565826 T G 0.140152 2.4767e-05
3:33578731 T C 0.088233 1.9181e-06
3:33588534 C T 0.112297 6.0523e-06
3:33597658 T C 0.030643 -3.8935e-05
3:33600989 T G 0.027897 -2.7167e-05
3:33648689 G A 0.191175 3.4979e-05
3:33653803 C T 0.886749 -1.3155e-05
3:33701413 C T 0.628219 -4.9877e-05
3:33725866 T C 0.022922 -4.4331e-05
3:33728610 G A 0.188429 7.1326e-06
3:33771700 T C 0.295954 1.3168e-05
3:33784636 A G 0.060472 -8.1192e-05
3:33787533 A C 0.075798 4.7757e-06
3:33794769 A G 0.300953 3.3797e-05
3:33796628 T C 0.126899 5.9475e-05
3:33800449 A G 0.515656 5.8853e-05
3:33806014 A G 0.126386 1.2979e-05
3:33817462 T C 0.020364 -3.0044e-05
3:33821575 C T 0.064029 4.9954e-05
3:33824031 T C 0.093812 -9.2623e-06
3:33824747 G T 0.168779 -4.1423e-05
3:33829410 T C 0.289524 6.0214e-05
3:33832674 C T 0.478294 7.8014e-05
3:33836604 G A 0.191428 3.5836e-05
3:33837222 A G 0.045317 -4.0234e-05
3:33838545 C T 0.106399 1.1707e-04
3:33838866 A G 0.204057 -5.3981e-05
3:33844292 A G 0.511118 1.7160e-05
3:33848994 T G 0.040160 -7.5588e-06
3:33851494 A G 0.074964 -3.8804e-05
3:33874255 T C 0.042325 2.2197e-05
3:33877626 A G 0.513004 9.3647e-06
3:33879770 A G 0.885539 3.8840e-06
3:33905566 T C 0.303296 2.4631e-05
3:33914289 C T 0.184589 3.1852e-05
3:33925087 C T 0.038816 -1.9561e-05
3:33925361 G C 0.793797 6.7656e-06
3:33931033 C A 0.636060 2.6473e-05
3:33939035 C T 0.204190 3.9307e-05
3:33946644 G A 0.631111 7.5860e-06
3:33952612 G A 0.758467 6.1770e-06
3:33952918 T C 0.138564 2.3051e-05
3:33955468 G A 0.387893 1.7173e-05
3:33963524 C T 0.177104 2.7040e-05
3:33964172 A G 0.248368 -5.1854e-05
3:33965853 C T 0.673954 -9.8829e-06
3:33968578 G T 0.047145 1.7539e-05
3:33969179 C G 0.054295 9.8200e-06
3:33970279 C G 1.067947 -4.2851e-05
3:33973827 A G 0.853717 -9.1645e-06
3:33977289 A G 0.257200 8.1781e-05
3:33978040 G T 0.108350 7.7692e-05
3:33979273 C A 1.353268 -2.0575e-04
3:33980657 T C 0.283036 -8.8502e-06
3:33981440 A C 1.764203 -1.3583e-04
3:33986817 T C 0.077262 -4.2309e-07
3:33988918 T C 0.028108 -3.9981e-05
3:33989988 G A 1.525747 2.2674e-05
3:33990858 G C 0.107129 4.2159e-05
3:33993340 A G 0.033869 3.4626e-04
3:33998802 T C 0.151755 3.5267e-05
3:33999009 G C 0.134355 -9.7867e-06
3:34003608 G A 0.065996 -1.4294e-05
3:34018667 T C 0.569516 5.6138e-05
3:34021411 C T 0.040588 -1.3467e-05
3:34021606 A C 0.605988 -3.8066e-05
3:34046449 T C 1.647888 5.5982e-05
3:34046871 T C 1.573544 6.2819e-05
3:34057630 A C 0.032107 1.1353e-05
3:34061967 A G 0.122034 6.5182e-05
3:34062331 G T 0.681082 -9.4654e-06
3:34068743 A G 0.098801 -2.2259e-06
3:34073848 T G 0.125637 5.4053e-05
3:34074424 C A 0.604190 3.8066e-06
3:34075107 T G 0.037219 8.4784e-05
3:34095731 A G 0.091079 5.4084e-05
3:34105211 A G 1.510294 1.4578e-05
3:34109649 A G 0.521355 -2.3059e-05
3:34115997 C T 0.094682 5.8129e-05
3:34135180 A G 1.849134 3.6339e-05
3:34149896 A G 0.067035 -3.7669e-06
3:34152635 A G 1.421497 3.8102e-05
3:34153246 T C 0.024067 -1.2434e-04
3:34161292 G T 0.035645 4.2416e-05
3:34165785 T C 0.726610 8.4110e-05
3:34170547 G A 0.162005 -1.7133e-05
3:34187923 G T 0.151382 1.1348e-05
3:34196475 G A 0.246239 -5.7384e-06
3:34197156 G A 0.492751 1.9211e-05
3:34201975 G A 1.842578 8.4359e-06
3:34204000 A G 1.591055 -2.5913e-05
3:34212166 C T 1.437128 -1.5854e-05
3:34217154 T G 0.208368 9.8983e-05
3:34217396 C T 0.410812 2.3862e-05
3:34222189 T C 1.075457 -1.3618e-05
3:34235644 C T 0.042756 3.1916e-05
3:34236462 A G 0.068583 1.5591e-05
3:34249107 A G 0.437875 6.1638e-05
3:34253007 G A 0.903393 -3.8360e-05
3:34260428 A G 0.078836 -1.0537e-04
3:34261067 C T 0.544452 3.1915e-04
3:34263946 G A 1.759133 3.1405e-05
3:34280098 A G 0.023723 3.7104e-06
3:34299733 A C 0.086532 5.8486e-05
3:34320436 T C 0.324410 3.5401e-05
3:34334464 A G 0.053925 -3.4696e-05
3:34337411 C T 0.028676 -1.8824e-06
3:34338138 T C 0.074334 5.6235e-05
3:34339065 G C 0.029092 2.2538e-05
3:34339608 T G 0.329359 -2.5261e-04
3:34343604 T C 0.040111 -5.5270e-05
3:34353152 A G 0.039722 -2.1678e-05
3:34359251 A G 0.079722 1.2352e-04
3:34359575 A G 0.069420 -8.7444e-05
3:34368123 G A 0.094516 3.6614e-05
3:34382516 A G 0.024139 -2.1910e-05
3:34398738 T C 0.137140 1.4775e-05
3:34404814 G T 0.179685 3.1728e-05
3:34405898 A G 0.969613 -1.5274e-05
3:34418996 A G 1.949642 -2.2494e-05
3:34421643 A C 0.795680 -5.6857e-05
3:34424896 G T 0.105474 -2.1662e-05
3:34433878 T C 0.045875 3.6394e-05
3:34439138 T C 0.073471 -2.2747e-05
3:34451940 G A 0.174456 -7.5380e-06
3:34454299 G T 0.543978 4.9582e-05
3:34462869 T C 0.167572 5.7166e-05
3:34465976 G A 0.029293 1.2308e-04
3:34467077 C T 0.105646 6.9614e-05
3:34494643 C T 0.024324 -4.1244e-06
3:34529253 C T 0.027660 3.4071e-05
3:34537191 T G 0.107892 3.5007e-05
3:34544929 A G 0.491702 3.0370e-05
3:34552431 G A 0.153099 -1.6002e-06
3:34566947 A C 0.328759 -3.5933e-05
3:34568881 C A 0.058401 -6.1232e-05
3:34577643 G A 0.238598 -2.0354e-05
3:34579186 C T 0.023181 4.9296e-05
3:34579543 T C 0.124536 3.8842e-05
3:34589121 A G 1.248790 -7.1191e-06
3:34591033 C T 0.091816 4.1545e-05
3:34593849 G A 0.267379 -4.2115e-06
3:34595722 C A 0.092760 5.1543e-05
3:34597770 G T 0.071926 1.6226e-05
3:34607634 A G 0.056249 5.6135e-05
3:34622033 C T 1.684211 1.5395e-04
3:34632694 T C 0.024032 4.0522e-05
3:34641472 A G 0.190542 -7.6035e-05
3:34651428 C T 0.447482 -2.2242e-05
3:34653019 A C 0.233061 2.2076e-05
3:34707493 T C 1.255045 2.0659e-05
3:34711310 G A 0.616157 -2.0878e-06
3:34711925 T C 1.871835 4.9520e-05
3:34721960 C T 1.267129 1.9100e-05
3:34723614 T C 0.098661 1.6055e-05
3:34729987 C T 0.088590 -3.0361e-05
3:34731403 G A 0.550113 7.6103e-06
3:34739842 C A 0.050504 -1.8106e-05
3:34747411 G C 0.063571 3.1423e-05
3:34748290 A C 0.300865 -3.2524e-05
3:34748428 T C 1.898421 1.6852e-05
3:34752211 C G 0.052137 -5.1498e-05
3:34759485 G A 1.832841 -2.4268e-06
3:34767102 G A 0.051267 3.0286e-05
3:34781543 A G 0.022350 -1.9472e-05
3:34783175 C A 0.687054 7.7520e-06
3:34786139 T C 0.111352 4.2056e-05
3:34787105 G T 0.398608 5.4182e-05
3:34799404 C T 0.057317 1.4260e-05
3:34812395 G T 0.085259 1.7501e-05
3:34815850 C G 1.440283 -3.1472e-05
3:34816835 T G 0.550369 -6.4073e-05
3:34819713 A G 0.034639 -4.3350e-05
3:34826306 C T 0.111323 -2.9049e-06
3:34828912 A G 1.178296 -4.3400e-05
3:34833030 C T 0.132161 1.6113e-05
3:34838691 A G 1.956741 -4.1705e-06
3:34838952 A G 1.448787 -4.6551e-05
3:34840189 G A 0.250173 -1.9621e-04
3:34845834 C G 0.065730 -3.2768e-05
3:34850512 A G 0.054227 -4.8399e-05
3:34869360 A C 0.025852 -4.2456e-05
3:34876537 G T 0.213444 9.3452e-06
3:34878716 T C 0.961272 -2.4722e-06
3:34879269 A G 0.056927 8.6889e-07
3:34881515 T G 0.167932 7.8405e-06
3:34890885 C T 0.303935 -5.0876e-06
3:34911744 A G 0.032311 -2.2735e-05
3:34917709 A G 0.273221 1.1176e-04
3:34925535 T C 0.141356 -3.6552e-05
3:34941476 A G 0.283419 -9.7667e-05
3:34944467 G C 1.886886 6.1078e-05
3:34945235 C G 0.040471 3.0355e-06
3:34953831 A G 0.039848 1.8759e-05
3:34962669 C T 0.246732 1.2752e-05
3:34965073 T C 0.190659 4.5844e-05
3:34978548 A G 0.064156 6.2597e-05
3:34987900 T C 1.258647 -1.2668e-04
3:35011349 C T 0.029413 -1.5607e-05
3:35027139 T C 0.106681 -1.0760e-04
3:35033621 T G 0.030893 -4.6186e-05
3:35038181 T C 1.088469 -1.8731e-05
3:35046366 T C 0.181006 -3.0480e-05
3:35050343 C A 1.727035 -3.4129e-04
3:35061376 C T 0.092621 -6.0450e-05
3:35067249 T G 1.702303 -3.4327e-04
3:35085550 G A 0.030218 -5.2195e-05
3:35099320 A G 0.185329 -4.3135e-05
3:35123488 G A 0.028167 -1.5876e-05
3:35125681 T G 0.056002 8.6288e-05
3:35142511 T G 0.441559 -1.3344e-05
3:35162638 A C 0.165770 -5.3957e-05
3:35163461 A C 0.090878 -3.8598e-06
3:35167155 A C 1.108178 -4.1352e-05
3:35172160 C G 0.083805 -5.6838e-05
3:35179219 C T 0.059527 3.2394e-04
3:35185257 G A 0.028615 -3.7109e-05
3:35186721 C T 0.093984 -9.7043e-05
3:35188947 T C 0.060157 2.8805e-05
3:35189188 G A 0.227141 -1.5750e-04
3:35196770 C T 1.378533 2.1324e-05
3:35225352 G T 0.170954 1.8436e-06
3:35226014 C T 0.026768 1.7384e-05
3:35226071 T C 0.211931 2.6080e-05
3:35233324 G T 0.063831 2.6104e-05
3:35233959 A G 0.267846 2.8604e-05
3:35235316 C G 0.036911 -2.3159e-05
3:35237877 G A 1.137701 -1.8262e-05
3:35239017 C T 0.072192 2.8452e-06
3:35241203 T C 0.137256 5.6794e-05
3:35245356 G A 0.253311 -2.7232e-05
3:35250224 T C 0.546325 -1.1516e-05
3:35251189 G T 0.044467 2.9570e-05
3:35253501 T C 1.690212 -1.9612e-06
3:35261285 C T 0.126390 6.6655e-06
3:35266858 G T 0.070498 -4.0830e-05
3:35273926 G T 0.210659 5.8667e-06
3:35276142 C T 0.081043 -1.0891e-04
3:35278091 G A 1.002074 -1.0580e-06
3:35278145 G A 0.272228 1.2411e-05
3:35282665 G A 0.053406 9.3127e-06
3:35282759 C T 0.833045 -1.4489e-05
3:35310204 T C 0.399156 -1.1186e-05
3:35314489 C T 0.034814 -1.6725e-05
3:35318739 A G 0.103971 -1.2088e-05
3:35343517 C T 0.038225 -7.0598e-06
3:35361625 T C 0.392064 2.3811e-05
3:35376212 C T 0.040909 2.1558e-05
3:35385975 A G 0.065808 -9.5860e-06
3:35387092 A G 0.165335 8.6270e-05
3:35388082 T G 0.026982 1.6284e-05
3:35390673 T C 0.203145 6.3707e-06
3:35409412 C T 0.090751 -3.4205e-05
3:35425095 T C 0.639829 1.6623e-05
3:35425447 C T 0.140535 -5.1696e-05
3:35425543 A G 0.161294 1.4989e-05
3:35439320 G A 0.038959 4.6940e-05
3:35442422 A G 0.135812 -5.4104e-05
3:35443653 T C 0.353333 1.3843e-05
3:35456796 C G 0.029669 1.0048e-04
3:35466111 C T 0.028381 3.9717e-04
3:35467015 T G 0.049923 -4.8140e-06
3:35468227 T C 0.159564 3.5382e-05
3:35469967 G A 0.060543 9.8306e-05
3:35470792 C T 0.229936 6.1156e-05
3:35525732 A G 1.530745 4.8456e-05
3:35527480 G A 0.045918 -2.8885e-04
3:35532707 A C 0.025908 1.7710e-04
3:35533578 T C 0.760788 -1.3257e-06
3:35542257 C T 1.383424 4.1302e-05
3:35543504 T C 0.049001 2.8832e-05
3:35546018 A G 0.370081 1.2631e-04
3:35551768 T C 0.081884 -7.4690e-05
3:35552430 A C 0.765050 -1.6581e-06
3:35554051 T C 0.284146 1.1673e-04
3:35564199 G A 0.036343 -2.0945e-05
3:35565042 A C 0.123959 7.1179e-05
3:35570598 C T 0.047323 1.0411e-04
3:35580785 C G 1.444464 8.2791e-05
3:35599459 G T 1.428011 6.4609e-05
3:35603692 T C 0.155033 -1.3205e-05
3:35621169 A G 0.045619 -4.8278e-06
3:35632629 G A 0.026836 5.3483e-05
3:35644070 G C 0.111742 1.6189e-05
3:35663703 G A 0.052399 -8.4481e-05
3:35667761 G A 0.733514 3.6286e-04
3:35676532 G A 0.464917 -5.7266e-05
3:35681405 A G 0.047089 1.0503e-05
3:35685730 A G 0.050812 1.1287e-05
3:35694744 A G 0.093961 -1.5306e-04
3:35695010 T C 0.142102 4.1401e-05
3:35695589 T C 0.045548 3.3191e-05
3:35703225 G A 1.459216 1.7001e-05
3:35707409 A G 0.697587 -7.9048e-05
3:35719078 C T 0.936935 -3.0599e-05
3:35719302 A G 0.043246 1.2069e-05
3:35720079 C T 0.063020 2.1211e-05
3:35722965 T C 0.236115 2.7623e-05
3:35735596 T C 0.796082 -2.9204e-04
3:35739524 C T 0.087976 -6.4859e-05
3:35739882 C T 0.121972 -9.7917e-06
3:35744204 A G 0.021000 -3.1045e-05
3:35761038 T C 0.072620 3.4437e-05
3:35761070 G C 0.334306 5.3073e-05
3:35777466 T C 0.057255 2.7315e-05
3:35784357 A G 0.390737 3.1360e-05
3:35790395 A G 0.032324 2.8062e-05
3:35800119 C A 0.084578 1.5681e-04
3:35803936 G A 0.035246 1.0869e-04
3:35812622 A G 0.060274 -5.5525e-05
3:35814147 G A 0.021081 -4.4261e-05
3:35821408 C A 0.925260 1.1882e-04
3:35829046 T G 0.327373 3.3886e-05
3:35835152 C T 0.054905 6.2889e-07
3:35849395 T C 0.880332 7.6553e-05
3:35851182 T C 0.063484 -1.8228e-04
3:35872390 A G 0.114786 2.0134e-05
3:35872393 T C 0.028105 -3.5612e-05
3:35874989 A G 0.065496 2.1860e-05
3:35877527 A G 0.035041 -2.5624e-05
3:35881597 T C 0.554884 3.6577e-05
3:35882113 G A 0.309739 5.9650e-06
3:35901584 A G 0.062672 2.1934e-05
3:35906037 T G 0.034710 -3.3254e-05
3:35907085 C T 0.125069 5.9362e-05
3:35908441 G A 0.050601 -9.4869e-05
3:35926289 A C 0.094331 -1.6154e-05
3:35936937 C A 1.312293 -2.6136e-05
3:35937369 G T 0.105192 -1.6033e-05
3:35945504 C T 0.044697 -9.7705e-05
3:35950281 T G 0.169266 2.0941e-04
3:35967606 A G 0.032613 3.5160e-05
3:35968758 G A 0.035859 -6.5979e-05
3:35971441 C A 0.040793 8.7733e-05
3:35977514 C A 0.381863 3.5068e-05
3:35978117 C T 0.038076 1.7750e-05
3:35980407 T C 0.203593 1.3797e-06
3:35981900 G T 1.618231 -3.2079e-05
3:35982130 T C 0.098152 4.4370e-05
3:35986142 G T 0.549204 -3.3912e-07
3:35986373 C T 0.036716 5.6676e-07
3:35988035 C A 0.194151 -3.0419e-06
3:35988262 T G 1.809955 2.9716e-05
3:35992042 C A 0.336416 -4.5990e-05
3:35997656 G A 1.253535 3.9386e-05
3:35998343 A G 0.024275 5.6452e-05
3:35999951 C T 0.064853 -3.7427e-05
3:36003776 A G 0.468472 4.4151e-05
3:36007314 G A 0.217420 -5.6293e-05
3:36008561 C T 0.197316 5.0147e-05
3:36010625 G A 0.375491 -1.2580e-05
3:36011219 G C 0.138931 -1.2198e-04
3:36013756 T C 0.940113 -6.2842e-05
3:36027567 T C 0.028576 -9.7574e-07
3:36029320 T C 1.235223 1.4937e-05
3:36029389 C A 0.108230 3.2008e-05
3:36030643 A G 0.124799 -2.2917e-04
3:36034966 C G 0.671854 -5.9960e-05
3:36040184 C T 0.134897 -5.1814e-07
3:36047297 T C 0.068518 8.0172e-05
3:36053875 G C 0.027832 3.1080e-05
3:36056702 C T 0.035982 3.9332e-05
3:36061807 G A 0.059261 9.8774e-05
3:36065007 T C 1.576332 1.2983e-06
3:36067898 G T 0.136906 -5.3685e-05
3:36073351 A G 0.640182 -3.5667e-05
3:36074379 G T 0.084243 -6.3503e-05
3:36074443 T C 0.345689 1.6988e-06
3:36079105 T C 0.032000 -4.3296e-05
3:36097206 C T 0.187410 -2.8171e-05
3:36108670 A G 0.062468 6.5103e-05
3:36109184 G A 0.176520 -3.8088e-05
3:36111180 T C 0.030955 -6.3015e-05
3:36122123 T C 0.041377 -7.3442e-05
3:36136335 T C 0.167640 6.6220e-06
3:36142512 C T 0.264607 4.5481e-05
3:36145069 T C 1.496769 -3.7352e-07
3:36152536 T C 0.738172 -2.1237e-05
3:36152537 G A 0.905026 -1.6774e-05
3:36173063 T G 0.167617 -1.1594e-06
3:36179782 C T 0.594797 2.4299e-05
3:36189317 T C 0.070780 -6.2986e-05
3:36189891 A G 0.034496 -2.9917e-05
3:36208911 C G 0.064516 -7.8088e-05
3:36213692 A G 0.549821 2.3937e-05
3:36214751 G T 0.618501 1.5436e-05
3:36224290 A C 0.027965 4.7332e-05
3:36236678 G A 0.064194 2.0746e-05
3:36244334 T C 0.493543 4.1690e-05
3:36253650 G A 0.140408 -3.7005e-05
3:36254709 G A 1.778929 2.6249e-05
3:36271870 T C 0.320385 -1.2245e-05
3:36288495 T C 0.049874 -5.4927e-06
3:36301545 G A 0.259160 8.1782e-06
3:36301708 C T 0.055743 8.2365e-05
3:36309729 A G 0.132414 7.6338e-05
3:36318427 G A 0.039595 1.9946e-05
3:36326852 A C 0.317967 -1.0295e-06
3:36330550 C T 1.797894 -3.3585e-05
3:36339005 A C 0.108564 -5.4458e-05
3:36344479 A G 0.529168 2.8903e-05
3:36345489 A G 0.020081 -2.2012e-05
3:36345769 G T 1.202269 -1.4643e-05
3:36345965 T G 0.024431 -7.8715e-06
3:36349436 C A 0.035203 2.5980e-05
3:36350049 T C 0.047294 -7.0094e-05
3:36359819 C A 0.155932 5.9949e-06
3:36361555 A G 1.148195 1.9465e-05
3:36377877 T C 0.043762 2.4061e-05
3:36378607 C A 0.156208 -2.7215e-06
3:36382354 C T 0.156358 -4.6126e-05
3:36383514 T C 0.633055 -1.3793e-05
3:36389289 A G 0.148451 -1.1518e-04
3:36395655 A G 0.089920 -6.2868e-06
3:36395934 T C 0.063558 1.2251e-05
3:36404561 A G 0.127298 -3.7600e-06
3:36405852 T C 0.161518 -2.4776e-05
3:36414422 G T 1.897976 -9.3010e-06
3:36419502 T C 0.491355 -6.4683e-05
3:36422403 G T 0.130616 -4.9544e-06
3:36425018 A G 0.027881 -5.2428e-05
3:36435194 C T 0.045116 -2.8870e-05
3:36440897 C T 0.156890 2.9935e-05
3:36442842 G A 0.438342 -1.5405e-04
3:36453013 A G 0.052711 5.1310e-05
3:36454028 C T 0.067817 -4.1060e-05
3:36460611 T G 0.090563 -4.2821e-05
3:36471902 G T 0.105938 -8.7886e-06
3:36474423 T C 0.059157 -3.5288e-06
3:36475036 C T 1.921313 -2.8808e-04
3:36475542 A C 0.146458 3.6523e-06
3:36475679 A C 0.078599 -1.3064e-05
3:36476653 T C 0.033529 -3.9582e-06
3:36484375 T G 1.782918 -5.3069e-04
3:36485336 A G 0.036044 4.1541e-05
3:36486308 A C 0.043246 2.3371e-05
3:36488495 C T 1.279729 -1.7139e-05
3:36490020 A G 0.707035 -4.8915e-06
3:36490875 A G 1.672549 -1.2689e-05
3:36494027 T C 0.035070 -1.3602e-05
3:36497762 A G 0.265412 -2.9711e-05
3:36512332 A G 0.055129 -5.1301e-05
3:36519353 A G 0.082027 2.4379e-05
3:36520457 C T 0.158182 -6.4174e-06
3:36521185 C T 0.239345 6.6664e-06
3:36523062 C A 0.142518 -4.5542e-05
3:36524405 T C 0.172882 5.8534e-06
3:36529281 G A 1.777565 -5.7396e-05
3:36531529 A G 0.048586 3.2724e-05
3:36534066 C T 0.047930 3.9319e-05
3:36539719 C A 0.034596 -4.0459e-05
3:36547133 G A 0.328730 -3.4739e-05
3:36555054 C T 0.095938 6.6152e-05
3:36561141 T C 1.365761 3.4643e-05
3:36565049 A T 0.039173 7.0978e-05
3:36565707 T C 0.031555 -2.1935e-05
3:36589040 G A 0.104133 9.4338e-05
3:36590098 G T 1.743293 -3.6662e-06
3:36592416 C T 0.062822 1.0472e-06
3:36595264 C T 0.269479 -3.2798e-05
3:36597122 A G 0.196248 -2.8653e-05
3:36597699 C T 0.049157 -1.8085e-05
3:36599266 A G 0.049391 -8.7867e-05
3:36613237 C T 0.040303 2.6743e-05
3:36636154 C T 0.304818 -6.0944e-05
3:36636183 C T 1.032818 9.8407e-05
3:36643951 T C 0.927295 2.8068e-05
3:36649406 C T 0.052549 -5.9983e-05
3:36668563 G A 0.039504 -4.1056e-05
3:36671404 C A 0.073081 -1.0930e-04
3:36672279 T C 1.236352 -2.3564e-05
3:36672332 T C 0.147971 -2.9579e-05
3:36679261 C T 0.020023 -9.0366e-06
3:36679558 T C 0.683007 -3.5428e-05
3:36680258 T C 0.094808 -3.2308e-05
3:36683612 T C 1.494562 2.0075e-05
3:36684391 A G 1.053247 -1.9370e-05
3:36690903 A G 0.122956 4.3630e-05
3:36696707 A G 0.033772 -1.5489e-05
3:36701018 G A 0.088401 -5.8300e-06
3:36702058 A C 0.246349 2.9416e-05
3:36703410 C T 0.453334 -4.2669e-05
3:36704567 G T 0.147945 -2.6983e-06
3:36720524 T C 0.040439 3.4279e-06
3:36730260 T C 0.023230 3.6305e-05
3:36730373 G T 0.597627 9.3020e-06
3:36732970 T C 0.076071 1.8497e-05
3:36735419 G T 0.435872 4.3022e-06
3:36740273 G A 1.225577 3.5855e-05
3:36746013 T C 0.064123 2.4144e-05
3:36751494 C T 0.159457 -7.8251e-05
3:36754398 C T 0.082354 5.1605e-05
3:36755703 G A 1.533848 2.4740e-06
3:36756867 A C 0.027732 6.1729e-05
3:36774645 T C 0.358906 -7.5484e-06
3:36776283 C T 0.040341 2.7783e-05
3:36776413 G A 1.954874 -5.0129e-05
3:36779707 A G 0.880426 -6.5013e-05
3:36780080 T C 0.022305 -1.6470e-05
3:36783694 C G 0.024687 -5.6090e-06
3:36786503 A G 0.045973 3.8502e-06
3:36789676 C T 0.894880 -4.4373e-05
3:36793613 C G 0.388971 2.6885e-05
3:36793646 T C 0.124007 4.1009e-05
3:36793707 A G 0.141051 -4.0939e-05
3:36795896 T C 1.617699 1.8678e-05
3:36796838 T C 0.367211 3.3570e-05
3:36800257 T C 1.301193 -2.6651e-05
3:36800754 T C 0.517798 -2.6432e-05
3:36801406 A G 0.097084 -7.6891e-05
3:36804653 C G 0.064130 1.2307e-04
3:36806368 T G 0.043006 6.8708e-07
3:36807684 C T 0.375271 2.0366e-05
3:36809226 G A 0.081280 -2.0641e-05
3:36812510 C A 0.411987 -2.6015e-05
3:36812952 C T 1.374219 3.7622e-05
3:36816503 T C 0.085986 -3.2961e-05
3:36817025 C T 0.297558 1.3654e-05
3:36818471 A G 0.022788 1.1125e-05
3:36820155 A T 0.040507 2.6863e-05
3:36821482 C T 0.032870 -9.6165e-06
3:36823138 T C 0.773151 -3.2800e-06
3:36828139 A G 0.607728 1.4614e-05
3:36830730 T C 0.071059 -6.6663e-05
3:36832949 T C 0.327954 7.9068e-05
3:36833883 G C 0.250975 6.0737e-07
3:36834668 C T 0.052877 3.0847e-06
3:36835575 C T 0.055924 5.6151e-05
3:36836668 G T 0.047985 -1.1514e-05
3:36842256 C T 0.034045 3.1727e-05
3:36848743 T C 1.430198 -1.2672e-05
3:36852754 G A 0.060816 -2.1106e-05
3:36856030 C T 0.996556 -5.3617e-05
3:36856328 A G 0.760944 2.8951e-05
3:36860543 A G 0.518421 4.3345e-05
3:36862980 T C 0.715370 -2.7568e-05
3:36863059 A G 0.071390 1.0279e-04
3:36865483 C A 0.052646 5.8979e-05
3:36878086 G A 0.715364 -3.4798e-05
3:36884011 G A 0.031250 5.8961e-05
3:36890331 G T 0.091011 -5.6091e-06
3:36890387 T G 0.191266 -2.5873e-05
3:36893000 G A 0.326850 2.0152e-05
3:36894048 T C 0.713978 -3.4292e-05
3:36898036 A G 0.151570 -1.5258e-05
3:36898381 A G 0.094442 6.1047e-05
3:36898973 A G 0.063273 4.6097e-05
3:36898991 C T 0.023746 1.9378e-05
3:36899890 G A 0.073708 2.8216e-05
3:36911079 A G 0.512319 1.0144e-05
3:36916018 T C 0.035684 5.8337e-05
3:36931397 T C 0.079670 -3.9086e-05
3:36937106 A G 0.509356 1.5792e-05
3:36937458 C T 0.020776 1.5194e-05
3:36940741 T G 0.463656 -8.5265e-06
3:36951898 G A 0.842282 -3.3261e-05
3:36953043 A G 0.226060 4.7303e-05
3:36955409 C A 0.047268 -5.1156e-05
3:36960704 G A 0.031857 -4.8458e-05
3:36968309 T C 0.182862 -2.1391e-05
3:36968347 C T 0.894967 1.0860e-05
3:36978709 T C 0.105432 -1.8276e-05
3:36981102 G C 0.058083 1.9617e-05
3:36981357 C G 0.064052 3.7726e-05
3:36994234 G A 0.083075 -3.7466e-05
3:36998129 C T 0.215722 -5.6068e-06
3:36998587 C T 0.072867 3.7355e-05
3:37008235 T C 0.054233 -6.6236e-05
3:37030304 C T 0.074746 -5.7212e-07
3:37033462 G T 0.104990 -2.2683e-05
3:37034946 A G 0.414489 9.7640e-07
3:37042757 C T 0.068459 9.6352e-06
3:37053039 A G 0.044993 -1.3405e-05
3:37068557 A G 0.081442 8.8502e-06
3:37074668 G A 0.158928 2.4185e-05
3:37081069 G A 0.060634 -2.2790e-05
3:37083505 T C 0.097084 -8.5937e-05
3:37091325 A G 0.915409 4.4969e-05
3:37107190 G A 0.030302 -1.2423e-05
3:37123488 C A 0.045129 -1.4966e-05
3:37136711 G T 1.631315 4.6773e-05
3:37148102 C T 0.029734 4.4974e-05
3:37149447 T C 0.154118 -2.2783e-05
3:37151157 C T 0.067671 -4.9189e-05
3:37164563 T C 0.031091 3.2723e-05
3:37195393 A G 0.073935 4.7420e-05
3:37199453 A G 1.068482 2.5685e-05
3:37209777 C T 0.045785 5.3117e-05
3:37217044 A G 0.036203 -5.5603e-06
3:37220951 T C 0.045781 4.4415e-05
3:37221538 G A 0.040030 3.8246e-06
3:37224099 A G 0.261202 3.7735e-05
3:37232283 T C 0.043253 5.6991e-07
3:37234589 T C 0.980457 2.1435e-05
3:37239047 C T 0.082578 8.3824e-06
3:37243404 A G 0.024103 5.5976e-05
3:37244116 C T 0.216355 -8.7575e-05
3:37244366 C T 0.055259 -7.0101e-05
3:37244687 G T 0.157279 2.4424e-05
3:37250185 T C 0.038819 1.0732e-05
3:37284131 C T 0.044107 8.6388e-06
3:37285915 G A 0.078427 5.2857e-05
3:37298476 C A 0.060530 -1.1351e-05
3:37305571 G A 0.180814 -3.7072e-07
3:37317499 A G 0.057271 9.4560e-05
3:37330878 C T 0.124952 2.7051e-05
3:37332296 A G 0.199013 3.4803e-05
3:37333551 C A 0.048505 -2.0969e-05
3:37333709 A G 0.220776 -4.8724e-05
3:37347514 T G 0.039329 1.7970e-05
3:37349187 A G 0.415398 2.1875e-05
3:37363353 T G 0.066415 -7.9999e-05
3:37368755 A T 0.804327 1.6844e-05
3:37368758 C T 0.066522 -7.0713e-05
3:37391251 A G 0.026028 -9.9240e-05
3:37406719 G T 0.051247 -4.1380e-06
3:37423135 T C 0.912342 -1.4371e-06
3:37423168 A G 0.027991 -2.8907e-05
3:37427243 A G 0.054198 9.6619e-05
3:37438439 T C 0.076785 3.9298e-06
3:37458758 C A 0.082364 2.3832e-05
3:37476427 T C 0.174972 4.8972e-06
3:37477492 G A 0.274354 -6.9100e-05
3:37485747 T C 0.764044 1.5311e-06
3:37487442 T G 0.169902 8.5458e-06
3:37492915 C T 0.049861 -5.1578e-05
3:37498934 G T 0.154475 -3.1175e-05
3:37508551 C T 1.696493 4.5042e-05
3:37510547 G A 0.196358 -2.4108e-05
3:37512646 C T 1.320239 4.4826e-05
3:37515827 G A 0.304708 -9.5984e-06
3:37518545 A T 0.379925 -2.1638e-05
3:37518910 C A 0.284724 7.6319e-05
3:37520454 C G 0.098479 -1.4201e-05
3:37521411 A G 0.087278 1.5485e-06
3:37524184 A G 0.479446 -7.9811e-06
3:37525708 C T 1.003947 -3.1173e-05
3:37527543 T C 0.080767 -1.5681e-05
3:37529845 C T 1.289343 3.9692e-06
3:37531270 G C 0.456372 -2.1504e-05
3:37531856 T C 0.111540 -2.2729e-05
3:37536056 T C 0.120557 4.4597e-05
3:37537087 A G 1.195346 -7.5990e-05
3:37549983 A G 0.124929 4.2673e-05
3:37550956 A G 0.077638 3.1445e-05
3:37568530 T C 0.326695 -1.3029e-04
3:37570399 T G 1.198718 -5.4437e-05
3:37571865 G A 0.256505 8.8002e-06
3:37573193 A G 0.125971 4.2353e-05
3:37574024 A G 0.937876 -7.9358e-05
3:37574951 A G 1.192755 -6.8517e-05
3:37577916 A G 0.103874 -7.3845e-05
3:37584049 A G 0.036745 -6.8680e-05
3:37593585 G A 0.116506 -2.0173e-05
3:37593767 C T 0.202652 2.3624e-05
3:37598871 T C 0.089190 -9.6332e-06
3:37600002 C T 1.973430 1.1611e-06
3:37600470 G A 0.834642 -8.8931e-05
3:37603459 T G 0.107730 -8.3553e-06
3:37604012 G T 0.241656 -4.6247e-05
3:37605636 T C 0.036560 -3.7427e-05
3:37606579 T C 0.035596 1.6215e-05
3:37607725 A G 0.395904 -1.5482e-05
3:37611558 T C 0.075827 -1.2581e-05
3:37613821 G A 0.199104 2.3836e-06
3:37627112 C T 1.295623 -1.7952e-05
3:37628030 G A 0.082997 -6.2737e-05
3:37636477 T G 0.024466 -3.4370e-05
3:37641034 A G 0.030422 -7.9559e-05
3:37643800 C A 0.084136 5.3802e-05
3:37650359 T C 1.175874 -1.3390e-05
3:37651591 A G 0.131537 -6.2066e-05
3:37651829 C G 0.148224 4.8333e-05
3:37652245 G A 0.343715 3.0638e-06
3:37662867 G T 0.693247 -1.5233e-05
3:37664599 G A 0.376663 4.6896e-05
3:37665385 C A 0.427261 7.4917e-06
3:37667553 T C 1.551755 -2.4241e-05
3:37668977 C G 0.120758 -1.5305e-05
3:37672802 G C 0.062276 -1.6105e-05
3:37672879 A G 0.283146 9.8238e-06
3:37686330 T A 0.026515 4.0679e-06
3:37693145 A G 1.021834 1.9108e-06
3:37695260 G A 0.085415 -3.4889e-05
3:37703568 C G 0.111732 -1.9183e-05
3:37708946 G A 0.022957 1.2959e-05
3:37721795 A G 0.522949 -1.1523e-05
3:37725580 C A 0.211954 -2.8595e-05
3:37729440 C G 0.024197 -2.7972e-05
3:37750624 C T 0.984700 7.7555e-06
3:37754915 C G 0.035531 -5.2775e-05
3:37760669 G T 0.068076 9.7559e-05
3:37763950 A G 0.073834 7.6217e-05
3:37777923 G T 0.036018 -7.8612e-06
3:37778181 A G 0.055236 -8.4865e-05
3:37781357 T C 0.037063 -8.5682e-05
3:37783896 T C 0.085873 3.0523e-05
3:37784730 T G 0.465003 8.9328e-06
3:37787171 G T 0.053759 -1.4016e-05
3:37805862 C T 0.656028 1.6946e-05
3:37809477 G A 0.362219 2.6813e-05
3:37811992 T C 1.017657 3.9923e-05
3:37825543 G A 0.038592 -1.6428e-05
3:37826845 T C 0.767237 1.1633e-04
3:37832386 C T 0.275490 -2.3754e-05
3:37832611 G A 0.054240 2.7773e-05
3:37833847 G C 0.768130 2.9414e-05
3:37834317 T C 0.054915 9.4287e-06
3:37836879 T G 0.264646 4.0258e-05
3:37838991 G A 0.109742 9.1000e-06
3:37844860 C A 0.028692 -4.3957e-05
3:37845788 G A 0.136984 -1.4505e-04
3:37848593 C T 0.116902 6.5878e-06
3:37855114 T C 0.133904 3.6415e-05
3:37859515 T C 0.074500 4.4006e-05
3:37863134 A G 0.585813 7.7134e-06
3:37864351 A G 0.047635 -8.0468e-05
3:37866662 A C 0.070553 -2.9639e-05
3:37866755 C T 0.390944 -2.9891e-06
3:37869380 C T 0.101391 -5.7475e-05
3:37887360 A G 0.322021 5.6872e-04
3:37896272 T C 0.107129 -3.9164e-05
3:37914922 A G 0.445424 1.7075e-04
3:37926759 G T 0.117678 6.0217e-05
3:37934761 G A 0.082465 3.2142e-05
3:37943460 A C 0.104270 -2.4426e-05
3:37944747 A G 0.028855 3.1181e-05
3:37946408 G A 0.034093 1.6204e-05
3:37948573 C T 0.127772 3.8623e-05
3:37955086 A C 0.047037 -4.1951e-05
3:37960045 G A 0.408686 1.0297e-04
3:37963418 T C 0.046635 -3.5105e-05
3:37976700 A G 1.505480 -1.7736e-06
3:37978135 T C 0.046262 4.4116e-05
3:37991522 A G 0.037579 -1.0641e-05
3:37992036 G A 0.135341 9.7616e-05
3:37996268 A G 0.270443 2.6909e-04
3:37996477 G T 0.336325 1.9329e-04
3:37997525 C T 0.077301 7.5856e-06
3:37999745 A G 0.150411 1.3579e-04
3:38000885 A G 0.507697 -8.9040e-06
3:38005183 A G 0.339817 1.6444e-05
3:38009101 T C 0.054331 4.8938e-06
3:38009978 A G 0.051624 -1.6526e-05
3:38033071 T G 0.314319 1.5601e-05
3:38033516 T C 0.095893 -1.6401e-05
3:38037756 A G 0.065824 -4.2044e-06
3:38044909 G A 0.044519 2.3631e-05
3:38045202 A G 0.129145 3.4220e-05
3:38047954 C G 0.364362 2.1851e-05
3:38051211 A G 0.060144 1.5769e-04
3:38052725 T C 0.030426 -3.8267e-05
3:38052804 T C 0.097152 -2.6257e-05
3:38055906 G A 0.029497 4.2483e-05
3:38056069 G A 0.068758 5.8381e-05
3:38059946 T C 0.068430 -3.2284e-05
3:38062324 C G 0.199218 -1.7795e-05
3:38063508 A G 1.332479 -8.7547e-05
3:38072684 C T 0.025041 9.2693e-06
3:38073168 A G 1.340041 -4.7735e-05
3:38075011 A C 0.035382 -4.1799e-05
3:38080952 G T 0.700566 3.8987e-05
3:38081438 T C 0.486899 9.0355e-06
3:38082063 C T 1.874214 6.9365e-05
3:38086463 A G 0.212415 -7.4326e-05
3:38087024 T C 0.418553 6.6955e-05
3:38088681 C A 0.621883 -3.7339e-06
3:38097027 C T 0.616472 3.5689e-06
3:38103776 A G 0.033837 -2.6037e-05
3:38104303 T C 0.048482 1.3806e-05
3:38111270 G A 0.113971 8.3226e-05
3:38116540 A G 0.064678 -2.3537e-05
3:38126429 C T 0.732725 3.5154e-05
3:38134438 G A 1.838112 2.9438e-05
3:38136401 G A 0.031422 -3.6292e-05
3:38136977 G C 0.036025 -1.3396e-05
3:38139089 A G 0.026531 8.0020e-06
3:38139282 T C 0.020799 4.4586e-05
3:38144397 T C 0.124516 -9.0300e-06
3:38152644 G A 0.069634 -3.7174e-05
3:38156325 A G 0.571908 -1.5311e-05
3:38158122 A G 0.036090 -1.4683e-04
3:38158982 A G 0.087512 -2.5222e-06
3:38159546 A G 0.107739 -4.3609e-05
3:38163450 T C 0.043253 -1.4666e-04
3:38163900 T C 0.021990 -2.2355e-05
3:38167095 G A 0.085428 9.4033e-06
3:38168125 C A 0.087694 6.7910e-06
3:38170810 G C 0.286733 4.6407e-05
3:38184021 G A 0.302326 4.1349e-05
3:38184370 G A 0.231961 1.7749e-05
3:38187994 C T 1.849615 7.1553e-06
3:38197837 T C 0.049929 1.5759e-05
3:38210682 A G 0.048219 -3.9756e-06
3:38212733 A G 0.030293 -3.4297e-05
3:38218929 A G 0.021484 -6.5591e-06
3:38225781 T C 0.398354 -8.0730e-05
3:38230399 T C 0.031088 2.1936e-05
3:38234729 C T 0.072215 -3.7470e-05
3:38254588 C T 0.067908 -2.3806e-05
3:38261807 C T 1.651669 -2.1735e-05
3:38269637 A C 0.048800 2.0532e-05
3:38271881 T C 0.204456 -3.4572e-05
3:38274503 A G 0.079807 -3.6660e-06
3:38282561 T C 0.027930 -2.2395e-05
3:38305220 A G 0.073877 6.8499e-05
3:38306724 C G 0.039416 7.9469e-05
3:38307510 C T 0.070121 3.1135e-06
3:38346779 C T 1.872880 8.1208e-06
3:38347851 G A 0.092640 3.1213e-05
3:38348686 G T 1.189880 -1.7452e-04
3:38350543 G A 1.753618 3.0573e-06
3:38351570 A G 1.769675 -2.0471e-05
3:38353505 T C 0.390487 2.3410e-05
3:38355225 A G 0.333469 -2.1690e-05
3:38355715 G A 0.649628 -1.4654e-07
3:38355917 T C 0.100729 1.9884e-05
3:38357817 T C 0.197751 -6.8368e-05
3:38357961 G C 0.559792 3.4718e-05
3:38362395 C A 0.210098 -2.6036e-05
3:38363393 T C 1.163161 1.9898e-05
3:38363837 C A 0.835223 -1.6503e-05
3:38364987 C T 1.178870 1.9731e-05
3:38366234 A G 0.084617 -1.9780e-08
3:38367984 G A 0.836414 -2.2426e-05
3:38369183 C T 0.028796 -6.3175e-05
3:38369584 A C 0.024840 1.2806e-04
3:38375557 A G 1.824859 1.8419e-05
3:38382348 A C 1.128357 3.0644e-05
3:38386516 A G 0.492786 1.6792e-06
3:38386544 A G 0.058596 6.8094e-05
3:38390056 C G 0.031902 -1.7039e-05
3:38395562 C T 0.718830 -5.9907e-06
3:38401298 A C 1.891232 9.0351e-06
3:38404472 A C 0.712790 2.2879e-06
3:38416364 C T 0.073890 -1.9742e-05
3:38419582 C T 0.863808 2.2386e-05
3:38420396 C T 0.362314 -1.4224e-06
3:38424185 A G 0.898106 -1.3522e-05
3:38424479 T C 0.029247 9.6370e-06
3:38425451 T C 0.109005 -6.6742e-05
3:38437924 C T 0.123459 1.7181e-05
3:38438099 G A 0.159422 6.9369e-05
3:38441625 A C 0.026420 -3.8875e-05
3:38442490 A G 1.118259 -1.1571e-05
3:38442730 A G 0.115338 -7.7551e-05
3:38457783 C T 0.119440 -1.0498e-04
3:38460062 G C 1.212363 6.4634e-06
3:38523039 C A 0.099606 1.3341e-04
3:38524742 T C 1.133176 -3.8628e-06
3:38530996 C A 0.025528 2.0522e-05
3:38532964 A C 0.037758 6.7649e-06
3:38535035 A G 0.026651 -3.9437e-05
3:38537080 G A 0.098350 -3.2961e-05
3:38559215 G A 0.499083 2.7186e-05
3:38561079 A G 0.094831 9.0557e-05
3:38565576 T G 0.026534 2.7124e-05
3:38567586 A C 0.040634 2.9518e-06
3:38571289 T C 0.154147 -2.6175e-05
3:38578248 T A 0.051598 -7.1400e-06
3:38582068 G A 0.049384 -1.2302e-04
3:38582571 G A 0.185440 2.6556e-05
3:38584845 G A 0.096298 -9.4112e-05
3:38589163 A G 0.489115 -4.8764e-05
3:38591059 A G 0.164771 1.1056e-05
3:38593393 C T 0.649261 -9.2916e-05
3:38600456 C A 0.473604 -7.1799e-05
3:38605732 C G 1.475168 -3.9126e-05
3:38607078 G T 1.792350 -8.8823e-05
3:38607598 T C 0.090670 -7.9470e-05
3:38624253 C T 1.397549 -7.3304e-05
3:38630182 A G 1.734501 6.1407e-06
3:38631145 T C 0.027469 1.9458e-04
3:38633923 C G 0.298155 -5.6039e-05
3:38645420 C T 0.465068 3.7788e-05
3:38649044 T C 0.203285 1.9454e-06
3:38654971 A G 1.670916 -3.5280e-05
3:38657899 T A 0.402369 5.8945e-05
3:38658234 T G 0.856190 -2.1809e-05
3:38659795 T C 1.415735 -1.6956e-05
3:38659952 T C 0.665227 4.2486e-05
3:38664451 T C 0.419030 6.8588e-05
3:38665687 T C 0.095964 -3.5616e-05
3:38665923 G C 1.221295 6.4182e-06
3:38671212 G A 0.279277 -1.0522e-04
3:38671560 G A 0.372304 -1.6183e-06
3:38671768 T G 0.071390 3.6144e-05
3:38671944 A G 0.036917 -2.1290e-05
3:38673407 G A 0.500667 -1.4290e-05
3:38674712 C T 1.605206 -1.0840e-06
3:38680973 T C 0.288239 -8.9339e-05
3:38681394 G A 0.287385 3.6936e-05
3:38684290 T C 0.343797 1.9264e-05
3:38686887 T C 0.130197 -7.8567e-05
3:38688617 A G 0.087269 7.4739e-05
3:38689231 T A 0.045041 3.2698e-04
3:38695708 G A 0.516000 4.1247e-05
3:38714476 G A 0.408721 8.8152e-05
3:38719603 A G 0.036034 -3.2262e-05
3:38719935 T C 1.369620 7.3181e-05
3:38721545 G A 0.054129 -1.4182e-05
3:38722809 A G 0.161989 -2.1207e-06
3:38724137 C T 0.042016 3.1487e-04
3:38726193 C T 0.042007 3.2686e-05
3:38726685 C A 0.657658 2.6624e-06
3:38729240 G C 0.154579 -1.1979e-05
3:38736905 A G 1.817024 -4.5340e-05
3:38738717 A G 0.920593 -1.7094e-05
3:38739622 T C 0.025281 -2.9469e-05
3:38740297 A G 0.274552 -1.0852e-05
3:38741549 C T 0.397494 -1.6234e-05
3:38741842 T C 0.139353 3.6584e-05
3:38746042 T G 0.078619 -2.3542e-05
3:38746243 T C 0.222993 4.7115e-05
3:38746543 T C 0.042581 7.4011e-06
3:38747522 G A 0.216313 -4.0163e-05
3:38747810 C G 0.275762 -3.5067e-06
3:38757521 G T 0.137071 -2.2213e-05
3:38764998 G A 0.499304 2.6029e-06
3:38766675 G A 1.199844 2.8188e-05
3:38766760 T G 0.066353 4.4435e-05
3:38767315 C T 1.186595 3.1146e-05
3:38768300 C T 0.501381 2.0877e-05
3:38774832 T C 1.187585 2.5554e-05
3:38780971 A G 0.523225 4.5500e-06
3:38783365 A G 0.161389 1.2908e-05
3:38789950 A G 0.149993 3.5944e-05
3:38793940 G A 0.057216 5.4535e-05
3:38796533 A G 0.048274 9.1793e-05
3:38805069 C T 0.029150 -2.5181e-05
3:38813482 A G 1.943134 5.2525e-05
3:38815430 T G 0.504705 -4.1046e-05
3:38825270 A C 0.285999 9.9710e-05
3:38837738 A G 0.685009 2.8443e-05
3:38840657 A G 0.251309 -9.0944e-05
3:38845547 C A 0.085711 -8.5576e-06
3:38845769 G A 0.242328 -3.5809e-05
3:38847382 G A 0.053402 -1.4619e-04
3:38850712 T G 0.049118 -1.4273e-05
3:38857065 G A 0.291910 2.4312e-05
3:38863137 C A 0.988637 9.3790e-07
3:38864387 C T 1.123598 -1.5139e-05
3:38873828 A G 0.027728 -3.0429e-05
3:38878412 A G 0.045690 -1.0704e-05
3:38886804 G A 0.984807 2.5772e-06
3:38888735 A G 0.024492 -4.7333e-05
3:38904657 A C 0.105442 2.4152e-05
3:38920130 A G 0.038326 3.2884e-05
3:38920984 C T 0.024428 -4.7362e-05
3:38923033 C A 0.238667 1.3384e-05
3:38926930 G C 0.097236 -8.3055e-05
3:38936134 T C 0.503066 -2.9521e-05
3:38941195 G A 0.297577 8.8690e-06
3:38942371 C A 0.104987 -1.6512e-05
3:38943638 G A 0.028602 -5.4060e-06
3:38947936 A G 0.161690 -2.9956e-06
3:38949471 T C 0.055788 4.3528e-05
3:38964899 G T 1.753690 1.3619e-05
3:38991598 T G 0.119083 1.9373e-05
3:39029998 A G 0.038582 3.3137e-05
3:39032251 C G 0.024944 -4.4440e-05
3:39034233 T C 0.161700 3.1368e-06
3:39052333 T G 0.055609 3.1413e-05
3:39054508 C T 0.110271 1.3014e-05
3:39105579 A G 0.027644 4.0259e-05
3:39110246 T C 0.216109 -3.3220e-06
3:39125389 C A 0.245600 2.5195e-05
3:39128056 G A 0.052500 -9.1494e-05
3:39138082 T C 0.524968 1.1876e-05
3:39139776 A G 0.024807 -3.9899e-05
3:39140352 A C 0.021883 1.0639e-04
3:39152345 A G 0.533894 4.1629e-06
3:39168493 A G 0.025070 -4.2911e-05
3:39168743 A G 0.043006 2.4473e-05
3:39170370 T C 0.102608 2.6305e-05
3:39176660 T C 0.023061 -3.5354e-05
3:39178437 T G 0.127136 -6.3586e-05
3:39178808 A G 0.049368 2.3576e-05
3:39180100 A G 0.025077 -1.2174e-05
3:39180263 A G 1.361038 -3.7022e-06
3:39180635 G A 0.185277 -7.2917e-05
3:39181797 G A 0.082095 -3.2941e-05
3:39184959 T C 1.524994 -2.5453e-05
3:39185077 A G 1.337143 5.1712e-06
3:39190942 T C 0.226083 3.4248e-05
3:39191335 C T 1.563910 2.5736e-05
3:39196552 G A 1.525805 -5.6707e-06
3:39205487 C T 0.126743 -1.5627e-05
3:39206917 G A 0.391710 -4.5400e-07
3:39208384 T C 0.025742 -6.3500e-05
3:39212164 T C 0.057703 -5.3640e-05
3:39221593 C G 0.123011 -1.5958e-05
3:39225585 T C 0.023438 -4.1001e-06
3:39226114 A G 0.382752 -8.8458e-06
3:39226127 T C 0.453795 6.4999e-06
3:39227664 A G 0.405274 2.4714e-05
3:39228043 G T 0.415946 2.8076e-05
3:39228676 G T 0.090173 -3.4924e-05
3:39229044 T C 0.024314 -2.8688e-05
3:39229196 T G 0.024895 1.7299e-05
3:39230439 A G 0.126123 -1.0130e-04
3:39230610 A G 0.024226 -4.7983e-05
3:39240559 C T 1.732608 -2.3213e-05
3:39245104 C A 0.131216 -4.8823e-05
3:39247285 G A 0.224359 -1.0015e-05
3:39250894 G T 0.027793 3.8662e-05
3:39252669 G A 1.755131 -5.5091e-05
3:39260374 T C 0.023937 -5.1732e-05
3:39260853 C T 0.023934 -4.6868e-05
3:39261375 C T 0.262607 -2.0010e-05
3:39275010 A G 0.040627 2.9576e-05
3:39279152 A G 1.878888 -4.7807e-05
3:39286825 A G 0.110297 -5.9420e-05
3:39289697 C T 0.348993 -1.0403e-04
3:39291291 G A 1.099012 3.7003e-05
3:39292555 T C 0.178221 -3.4520e-05
3:39307162 A G 0.346598 2.1373e-04
3:39307256 T C 0.565582 3.9233e-05
3:39307962 A C 0.025771 3.1436e-05
3:39309215 T C 1.035937 -2.2147e-05
3:39313391 G T 0.044765 -5.4566e-05
3:39315901 T C 0.202402 7.0575e-05
3:39318001 G A 0.899008 -2.2007e-05
3:39320055 A G 1.737568 1.0085e-05
3:39321867 T C 0.498758 -4.6948e-05
3:39322466 C T 1.419770 -1.1218e-04
3:39323163 C A 0.767546 -5.8612e-05
3:39323542 A G 0.073899 -3.3397e-05
3:39323843 C T 0.473500 -5.5533e-06
3:39329534 G A 0.142476 -1.8635e-05
3:39329750 T G 0.564771 -2.8738e-05
3:39336039 A G 0.060134 8.6372e-05
3:39336379 C T 0.120229 -4.4016e-05
3:39337941 A G 0.259112 3.4946e-05
3:39366765 A G 0.033188 -5.0864e-05
3:39368493 G A 1.965553 2.5250e-05
3:39369259 G A 1.960012 2.9470e-05
3:39373902 G C 0.618280 1.4189e-04
3:39376230 A G 0.060429 -3.3692e-06
3:39417428 G T 0.220604 -4.4430e-05
3:39422061 G A 1.567961 1.4402e-06
3:39422884 C A 0.053873 1.8455e-06
3:39423007 A C 0.071553 -4.2029e-05
3:39427092 T C 0.074058 4.1975e-06
3:39427121 G A 0.074636 8.4703e-05
3:39431961 G C 0.022668 -1.1584e-04
3:39434398 A G 0.068336 -9.7994e-05
3:39447643 C A 0.318704 1.5008e-05
3:39447674 T C 0.644856 -1.4339e-05
3:39448204 T C 0.684812 4.0218e-06
3:39448581 G T 1.013187 -3.5976e-06
3:39470221 T C 0.046778 3.9597e-05
3:39479881 G T 0.972904 1.3820e-04
3:39483153 A G 0.058579 -1.6679e-05
3:39486873 C A 0.030724 -1.8364e-05
3:39495901 A G 0.070124 -3.8972e-05
3:39500076 C T 0.035411 -4.6848e-05
3:39507945 G A 0.622146 3.1471e-05
3:39511633 T C 0.025115 -1.0183e-05
3:39516597 T C 0.068372 -1.5396e-05
3:39521170 T C 0.048774 -1.0897e-05
3:39523003 C T 1.462698 1.0778e-04
3:39526954 C T 0.380561 -2.8569e-06
3:39531356 A C 0.046609 4.1328e-05
3:39531861 G A 0.302355 1.0457e-05
3:39536147 T C 0.874289 2.0772e-05
3:39544637 C T 0.112861 1.0342e-05
3:39553788 T C 1.954206 1.7341e-05
3:39555580 G A 0.363138 3.5181e-05
3:39563365 A G 1.576864 -2.9413e-05
3:39581703 T C 0.289057 8.4243e-05
3:39582567 T C 0.362596 2.8899e-05
3:39587537 C T 0.792801 -1.2878e-04
3:39589963 G A 1.564268 -2.0590e-05
3:39608891 T C 0.038439 5.5371e-05
3:39609012 T C 1.539973 -4.9688e-05
3:39609531 T C 1.697704 -2.3185e-05
3:39612312 T C 0.181944 -2.0734e-06
3:39613596 T C 0.020516 1.9041e-05
3:39634593 A G 1.714098 -1.2958e-05
3:39635189 T G 0.062344 -4.3853e-05
3:39641794 G T 1.747464 -1.4799e-06
3:39654502 G T 1.600458 3.5502e-06
3:39654579 A G 1.565446 2.2202e-07
3:39666632 C T 0.038102 6.0809e-05
3:39670723 T C 0.022399 -4.5311e-05
3:39671835 A G 0.025794 -4.4964e-05
3:39678753 A C 1.870355 1.2602e-06
3:39682754 T C 0.031565 4.3709e-05
3:39694244 T C 0.026336 -6.5454e-06
3:39694769 T C 0.252036 -6.1642e-07
3:39705882 T G 0.105419 -1.7467e-05
3:39712693 C T 1.492420 7.0270e-06
3:39714714 A C 0.051150 -1.4001e-05
3:39724375 A G 0.058982 -3.5536e-05
3:39724688 G A 0.066424 1.2321e-04
3:39724746 A G 0.127302 -5.7394e-06
3:39749919 G A 0.171619 5.0987e-05
3:39750760 A G 0.200224 1.4240e-05
3:39750777 C T 0.028533 2.0621e-05
3:39772303 T G 0.080005 -3.4652e-05
3:39787381 G T 0.472708 1.7751e-04
3:39792858 G A 0.032905 1.3329e-05
3:39797434 C T 0.102248 -8.5783e-05
3:39798648 G A 0.362213 3.1348e-04
3:39803131 T C 0.073266 1.7118e-05
3:39810229 G C 0.088508 2.7511e-05
3:39810356 A C 0.706600 1.6320e-07
3:39811908 C A 1.345991 -1.5315e-05
3:39812041 C A 0.196043 -6.9856e-05
3:39817494 G A 0.193388 -7.9173e-05
3:39823459 C T 0.056655 -9.5882e-05
3:39823968 T C 0.053503 -4.3021e-05
3:39824999 A G 0.203512 -5.6167e-05
3:39826206 A C 0.712121 -9.3273e-06
3:39838748 T C 0.058131 -1.9001e-05
3:39844749 T C 0.058391 3.3979e-05
3:39862039 G C 0.037709 4.8893e-06
3:39885886 G A 0.121745 -2.8809e-05
3:39886184 T C 0.033740 -7.1870e-05
3:39888479 T C 0.402603 -6.2236e-05
3:39888501 C T 1.180646 -1.8092e-04
3:39891262 C T 0.050024 -8.5211e-06
3:39920001 T C 0.689466 -2.5363e-04
3:39920979 A G 0.285704 -2.2480e-05
3:39932652 T C 0.039397 -1.7372e-05
3:39952585 T C 0.804275 -1.1457e-04
3:39952941 C T 0.059891 -4.7490e-06
3:39953907 G A 0.318999 -5.7252e-05
3:39961333 C T 0.664847 -1.4476e-04
3:39973626 C A 0.048621 -6.7826e-05
3:39975762 G T 0.112530 -8.1503e-07
3:39976093 G A 0.841822 -1.6290e-04
3:39985393 C T 0.207176 -8.0116e-05
3:39992223 G A 0.102582 9.0442e-05
3:39996168 T C 0.249907 -7.4622e-05
3:40001863 A C 0.073789 -3.6153e-05
3:40003898 C T 0.594576 -1.4780e-05
3:40020380 T C 0.106405 1.4038e-05
3:40022106 T C 0.026979 -9.9536e-06
3:40023799 A G 0.058862 5.3323e-05
3:40058742 G A 0.767159 -1.5689e-06
3:40063791 A G 0.040991 1.2701e-05
3:40064382 G T 1.204281 -2.9632e-06
3:40066129 G A 0.026930 5.0569e-05
3:40066322 G A 0.042016 7.8481e-05
3:40070724 T C 0.076986 1.0784e-05
3:40078421 C A 0.110927 6.9129e-06
3:40083929 A G 0.769230 2.2770e-05
3:40087239 A C 0.082273 -9.4995e-05
3:40096618 A G 0.560710 -4.7112e-05
3:40097824 C T 0.029926 -2.0152e-06
3:40098299 T G 0.092358 8.0429e-06
3:40113009 G A 0.322430 2.0395e-05
3:40136511 C A 0.147026 7.5129e-06
3:40142694 T C 0.082712 -3.2774e-05
3:40144260 C T 0.060754 -7.2376e-06
3:40158835 A G 0.093731 3.3765e-06
3:40159756 A G 1.131414 3.0976e-05
3:40161004 A G 0.152034 -5.5021e-05
3:40169254 T C 0.022464 -6.0124e-05
3:40171822 G T 0.105039 -6.3609e-06
3:40172668 C T 0.047206 1.6489e-04
3:40174858 G A 0.548665 -1.2489e-05
3:40183934 C T 0.034064 1.7420e-05
3:40186395 T C 0.102264 1.5535e-05
3:40204178 C T 1.026703 8.6067e-05
3:40205637 T C 0.054749 4.6474e-05
3:40205678 A G 1.010776 4.7438e-05
3:40206623 A G 0.032425 1.6728e-05
3:40210125 C G 1.628089 3.9954e-05
3:40213843 G A 0.124864 2.0843e-05
3:40214049 C T 0.990178 -2.6815e-05
3:40217716 G A 0.325234 2.5630e-06
3:40219669 A G 0.042516 2.1595e-06
3:40219723 A C 0.025002 -4.3192e-05
3:40220322 T G 0.052877 -1.6704e-05
3:40222247 C G 0.040669 8.1901e-05
3:40223428 C T 0.162242 -2.6707e-05
3:40225254 T C 0.030166 9.5129e-06
3:40226627 A G 0.126344 7.3559e-06
3:40226852 A G 0.139876 -1.0160e-05
3:40231383 T C 0.139989 -1.0544e-05
3:40233314 C T 0.788429 7.9683e-06
3:40235351 A G 1.816050 -2.9309e-05
3:40239483 G A 0.047453 -2.8609e-05
3:40241223 T C 0.026719 -2.5312e-05
3:40242849 G A 0.115620 -2.1778e-05
3:40265340 A G 0.092764 7.4842e-06
3:40266357 T C 0.052221 -8.2566e-06
3:40273397 G A 0.134608 3.0825e-06
3:40273943 A C 0.042052 5.9983e-05
3:40276782 G C 0.166621 -2.1267e-05
3:40292238 A G 1.122732 9.2478e-06
3:40292900 A C 0.023288 1.6022e-04
3:40297537 T C 0.097356 5.4723e-06
3:40304197 G T 0.126578 -1.8604e-05
3:40310203 C T 0.045528 -3.2857e-05
3:40329288 C T 0.740512 -1.0556e-05
3:40345863 A G 0.028556 1.6529e-05
3:40348373 A C 0.086454 8.8885e-06
3:40351925 G T 0.080676 1.1371e-05
3:40357298 T G 0.635252 -1.4181e-05
3:40362122 C T 1.215804 -6.5084e-06
3:40373018 C A 0.040987 1.0764e-05
3:40375842 C A 0.072397 -1.5603e-05
3:40395140 A G 0.039751 -3.0125e-05
3:40399593 C T 0.626583 -1.3737e-05
3:40406579 C T 0.057622 6.0934e-05
3:40421179 G A 0.088765 3.1863e-05
3:40430835 A G 0.059384 2.2513e-05
3:40431298 T C 0.071458 -2.2214e-05
3:40438120 T C 0.154306 4.6035e-05
3:40444976 G T 0.147425 4.4231e-05
3:40451353 C G 0.186696 -9.7952e-06
3:40455816 G A 0.026787 2.7087e-05
3:40457038 C T 0.619822 -1.8596e-05
3:40468053 T C 0.039670 -3.2060e-05
3:40468896 T C 0.602911 -1.3133e-05
3:40491651 A G 0.041429 -1.3125e-06
3:40495151 A G 0.099684 2.8810e-06
3:40499906 G A 0.081488 4.0487e-05
3:40500051 A G 0.094088 -5.8876e-05
3:40503298 G A 0.043733 1.8975e-05
3:40509257 G A 0.077090 -2.6600e-06
3:40512463 G A 1.373102 1.8935e-05
3:40515520 G T 0.165929 1.6052e-05
3:40519429 C T 1.966828 4.4460e-05
3:40531123 A G 0.590850 -2.6525e-05
3:40556596 A G 0.741365 -5.3996e-05
3:40558150 C G 0.055642 -1.7604e-05
3:40572301 G A 0.056200 -5.3334e-05
3:40582176 G A 0.141489 3.3617e-05
3:40590533 T C 0.051046 -1.1551e-04
3:40595426 T G 0.765569 -1.3930e-05
3:40599401 A G 0.027514 6.2868e-05
3:40619639 G A 0.051828 -3.1264e-05
3:40621646 G A 0.031945 6.1653e-05
3:40624317 T C 0.025768 9.3247e-05
3:40628126 C T 1.974212 3.1153e-05
3:40642095 A G 0.059569 -6.3277e-05
3:40646359 T C 0.721164 -9.4778e-06
3:40652766 T C 0.055739 3.9928e-05
3:40655920 T C 0.049611 -6.5048e-06
3:40660283 C T 0.221958 4.3635e-05
3:40661789 T C 0.038355 5.3393e-05
3:40665410 T C 0.047946 6.9932e-06
3:40682191 A C 0.023597 5.6805e-06
3:40685806 G T 0.075344 -1.0838e-05
3:40689647 G A 0.034262 1.5658e-05
3:40693259 A G 0.110651 -5.2543e-05
3:40694818 C T 0.026177 1.8102e-05
3:40696811 G A 0.101803 -6.2140e-05
3:40699805 A G 0.028653 -7.5130e-06
3:40703599 T C 0.075058 -1.3898e-05
3:40703681 G A 0.041458 1.8990e-05
3:40704175 A G 0.061601 -3.1410e-05
3:40704996 T C 0.040864 4.1226e-05
3:40706907 T C 0.081303 -4.2484e-05
3:40737309 C A 0.111670 -2.0792e-05
3:40739192 T C 0.026839 1.4542e-04
3:40745091 C T 0.068385 -2.3650e-07
3:40747887 C T 0.034194 6.5421e-06
3:40750393 C T 0.087486 2.5010e-05
3:40755906 T C 0.090754 2.1667e-05
3:40774593 G A 0.041250 -4.1506e-05
3:40787531 T C 0.063474 -2.0970e-05
3:40788446 A G 1.796904 -9.4866e-07
3:40791251 T A 0.053107 2.4255e-05
3:40796745 A G 1.828777 4.6780e-07
3:40807526 C T 0.100144 1.2285e-05
3:40821365 A G 0.106035 2.3217e-05
3:40822938 T C 0.032552 2.8206e-05
3:40827349 T C 0.062938 -9.6179e-06
3:40855584 G A 0.089667 4.5230e-05
3:40869995 T C 1.956776 -4.2097e-05
3:40872149 T C 0.270352 -5.2347e-06
3:40880250 A G 0.092024 -5.1571e-05
3:40880934 C T 0.085831 -8.3051e-06
3:40885879 C T 0.553089 2.7791e-05
3:40890154 T C 0.069164 -9.2201e-06
3:40890487 T C 0.021377 -4.0300e-05
3:40891205 A G 0.108486 3.1689e-05
3:40893697 G A 0.119395 3.5835e-05
3:40899164 G A 0.407316 8.6463e-06
3:40899921 G A 0.782707 3.5974e-05
3:40900283 C G 0.085857 2.4381e-05
3:40900521 G A 0.187923 -1.0704e-05
3:40901256 T C 0.099622 1.3294e-05
3:40911930 G T 0.651624 1.1366e-04
3:40913377 T C 0.180155 -6.9031e-05
3:40915239 G A 0.292225 3.3096e-05
3:40918851 G A 0.259258 7.1688e-05
3:40923903 T C 1.892903 8.9054e-06
3:40936831 T C 0.239559 3.5430e-05
3:40937139 T C 0.104250 8.8048e-05
3:40965082 T G 0.307373 4.1251e-05
3:40978695 T C 0.084159 9.9813e-06
3:40983978 G A 0.090777 -8.2726e-06
3:41010253 A G 0.361178 2.7600e-05
3:41013437 A G 0.215722 8.7001e-05
3:41017070 G A 0.037583 -5.1910e-06
3:41019810 T C 0.995099 4.9122e-05
3:41021567 G A 0.340778 -4.5535e-06
3:41024458 A G 0.020831 1.1799e-05
3:41025167 T C 0.874993 -3.0987e-05
3:41026337 T C 0.104861 -9.2878e-06
3:41029087 A G 0.714225 3.9620e-05
3:41031039 C A 0.138327 -1.6724e-04
3:41032309 G A 0.348253 -3.2717e-05
3:41032412 T C 0.030026 7.3826e-05
3:41033735 G A 0.047326 -1.0827e-04
3:41037617 C T 1.121557 3.9824e-05
3:41040026 C A 0.053704 -1.1218e-04
3:41042643 C T 0.502946 -1.1075e-04
3:41043616 A G 0.041507 1.6563e-05
3:41050585 G T 0.026080 4.9063e-05
3:41053204 A G 0.089300 -7.7203e-05
3:41054310 C T 0.030267 1.1553e-05
3:41055043 C T 0.068365 -2.9924e-05
3:41057019 C T 0.966828 -2.4274e-05
3:41059754 G T 0.500917 4.8973e-05
3:41063002 C T 0.429611 -1.8588e-04
3:41065494 G C 0.506655 -1.5444e-04
3:41066221 A G 1.531076 1.1878e-05
3:41067696 T C 1.696178 -2.6781e-05
3:41068091 A G 0.064717 5.2220e-05
3:41068497 T C 0.991668 3.9136e-05
3:41073336 C T 0.403960 -1.5651e-04
3:41077526 A G 0.047726 1.6005e-05
3:41081038 G A 0.066590 -3.5928e-05
3:41082316 T C 1.337425 4.5859e-05
3:41082420 C T 0.363125 -1.7363e-04
3:41085086 A G 0.048780 3.9384e-05
3:41086469 T C 1.364625 4.5615e-05
3:41100099 T C 0.423467 -3.0705e-06
3:41100272 A C 0.036638 -7.8128e-05
3:41121974 T C 0.222795 -2.3153e-04
3:41123735 T C 1.112777 6.1822e-05
3:41137672 G A 1.122349 4.3715e-05
3:41139132 G T 0.033973 -1.6281e-05
3:41139829 T C 0.034506 -7.5849e-05
3:41142209 G A 0.051069 4.0668e-05
3:41142787 G A 0.068651 -6.9346e-05
3:41147314 T C 0.068833 -3.9843e-05
3:41157024 T C 0.252672 2.3261e-05
3:41163561 T C 0.041922 1.7674e-05
3:41166611 G T 0.022954 -4.4012e-05
3:41174541 A G 0.039027 -3.3296e-05
3:41176090 G A 0.112076 -1.9322e-05
3:41190724 T C 0.085954 3.3280e-06
3:41191022 A G 0.865778 6.2401e-06
3:41197284 A G 1.960908 -1.6881e-06
3:41200214 T C 0.086009 1.1351e-04
3:41202592 C T 0.032347 3.2385e-05
3:41204013 A C 0.031247 -3.1551e-05
3:41208030 A G 0.123429 1.2143e-04
3:41209869 G A 1.959181 2.7418e-06
3:41212192 C G 0.044136 -5.8502e-05
3:41212753 C T 1.003246 2.9102e-05
3:41213248 C T 0.048699 1.9746e-05
3:41230323 G A 0.504156 -1.0948e-04
3:41241910 C T 0.039403 -1.7819e-05
3:41241993 G A 0.089505 1.7509e-06
3:41242677 T C 0.047596 4.4923e-05
3:41244376 G T 0.048819 -6.7428e-05
3:41245804 C T 0.077979 8.2893e-05
3:41250129 T G 0.073318 -1.1403e-05
3:41254646 T G 0.950340 5.1753e-05
3:41261979 G A 0.971794 -4.4219e-05
3:41267752 T C 0.082890 1.0224e-04
3:41268354 G T 0.086882 1.9692e-05
3:41273109 G A 0.028942 -5.5265e-05
3:41284474 C T 0.054000 2.7343e-05
3:41292736 T C 0.124624 -3.8021e-05
3:41298643 A G 1.041958 1.7937e-05
3:41303087 G A 0.133628 -1.2424e-05
3:41312055 A G 0.686970 2.3317e-04
3:41315827 G A 0.048092 -1.0527e-05
3:41316336 T C 0.251939 -1.8323e-05
3:41317804 A G 0.036667 -6.8763e-05
3:41337390 C T 0.073312 2.5728e-05
3:41341789 C T 0.245778 -3.2520e-06
3:41357345 C T 0.042282 3.5142e-05
3:41364241 A G 0.911855 6.8472e-05
3:41366215 G A 0.075535 1.3664e-05
3:41369067 T C 0.128275 -1.4746e-05
3:41371745 G A 0.507580 1.2539e-05
3:41387640 A C 0.038978 -2.7633e-05
3:41391602 T C 0.050510 -2.1966e-05
3:41396881 G A 0.040046 -1.9719e-05
3:41400528 G A 0.249024 -2.8587e-05
3:41403499 A G 0.047021 -2.3407e-05
3:41405365 T G 0.616219 5.6428e-05
3:41408258 T C 0.126841 5.2891e-05
3:41411618 T G 0.421987 7.7297e-05
3:41414459 C A 0.038582 -1.5711e-05
3:41424509 T C 0.081631 9.8598e-05
3:41425360 A T 0.023136 7.1527e-05
3:41436573 C A 0.098729 -1.4501e-05
3:41438288 T C 0.962654 2.8301e-05
3:41448489 C T 0.387682 1.6237e-05
3:41457532 C T 0.027371 -2.0403e-05
3:41465230 A G 0.062429 6.9869e-07
3:41480028 G C 0.038021 1.6788e-05
3:41481933 A G 0.114260 -1.0820e-04
3:41483702 T C 0.943618 7.3727e-05
3:41489374 A G 0.038975 -2.1236e-05
3:41489387 C T 0.140252 2.4056e-05
3:41490294 T C 0.311164 3.0212e-05
3:41497242 T C 0.050471 -3.7957e-05
3:41504279 A C 0.236599 5.1558e-05
3:41507593 C T 0.063831 2.2063e-05
3:41525551 C T 1.031292 -6.4487e-05
3:41532364 C A 0.846437 6.6670e-05
3:41541163 A G 1.869751 2.4282e-05
3:41547801 G C 0.170230 5.8018e-05
3:41562508 A C 0.037362 -1.8005e-05
3:41567009 C A 0.362125 2.2600e-04
3:41570561 A G 0.099891 5.6151e-06
3:41571944 C T 0.049660 -3.3697e-05
3:41573406 G C 0.291469 -5.6947e-05
3:41588643 C T 0.027404 -5.0982e-05
3:41589758 C T 1.016511 -3.6862e-05
3:41606692 A G 0.242331 1.3205e-04
3:41611228 G T 1.382252 3.4730e-05
3:41618128 T C 0.024135 3.5374e-07
3:41619962 T C 0.495964 -3.2491e-05
3:41620902 T C 0.029566 4.4072e-05
3:41621776 T C 0.070793 -2.7794e-05
3:41624264 C T 0.071666 -1.0352e-05
3:41626733 A G 0.045837 1.0750e-04
3:41627316 T C 0.051117 -4.4204e-05
3:41641593 A G 0.020802 9.7899e-06
3:41654510 A G 0.142355 5.9439e-05
3:41669730 C T 0.087135 5.2695e-06
3:41676362 G A 0.464558 1.3368e-05
3:41676550 G A 0.166170 5.4078e-05
3:41679152 C T 0.564277 2.7679e-05
3:41680807 G A 0.039407 1.1483e-05
3:41682760 C T 0.035437 -7.9246e-06
3:41692917 C T 0.116204 -2.0146e-06
3:41702239 T C 0.033013 9.3559e-05
3:41710701 A G 0.047268 -2.1069e-05
3:41716317 A G 1.034012 -1.1076e-05
3:41725319 C T 0.457722 6.8925e-05
3:41729382 G A 0.048394 -1.1977e-05
3:41753366 G A 0.068161 1.1153e-04
3:41756986 T A 0.321021 3.5380e-05
3:41759288 C T 0.053941 2.2225e-05
3:41759877 G T 0.092494 -5.0367e-05
3:41761945 T C 0.041111 1.1218e-05
3:41770925 C T 0.035444 -2.1256e-05
3:41775915 T C 1.910898 -5.3185e-05
3:41792121 T C 0.114948 6.7744e-06
3:41805083 T C 0.178760 5.9267e-05
3:41810220 G A 0.310132 -7.7441e-05
3:41810364 T C 0.325757 3.6240e-05
3:41821951 T C 0.050913 6.7884e-05
3:41824016 A G 0.043263 5.9216e-06
3:41827165 T C 0.067122 -1.1825e-05
3:41829397 G A 0.935890 -2.5932e-05
3:41829874 A G 0.068245 -2.4185e-04
3:41831905 A G 0.066716 1.2847e-04
3:41833236 C T 0.053646 1.0074e-04
3:41840280 A G 0.039907 1.6373e-05
3:41841716 C A 1.672656 -3.1392e-05
3:41859973 T C 0.967536 3.9315e-05
3:41860563 T C 0.080495 3.0053e-05
3:41877414 C T 0.316399 3.0107e-05
3:41877991 T C 0.043392 -1.7399e-06
3:41894661 T C 0.099203 -9.4700e-06
3:41901647 T G 0.065061 -3.0020e-06
3:41911537 G A 0.089638 -9.4678e-06
3:41920515 C G 0.029621 2.2773e-05
3:41924398 T C 0.092540 -3.8100e-05
3:41926314 G T 1.967422 -3.0343e-05
3:41944620 T C 0.029621 1.8819e-05
3:41948665 C T 0.449478 -3.4388e-05
3:41959734 C T 0.094357 3.9146e-05
3:41960489 C T 0.081004 8.4137e-05
3:41961168 C T 0.773226 1.4419e-05
3:41977464 C A 0.287551 2.5781e-05
3:41987097 G T 0.054694 1.2210e-05
3:41989044 T C 0.029566 1.2616e-05
3:41989573 C G 0.086314 5.1967e-05
3:41996136 C T 1.680206 -3.5974e-05
3:42011228 T C 0.039965 1.3238e-05
3:42021371 A G 0.057696 1.1481e-04
3:42040040 G A 0.029543 2.1915e-05
3:42040966 T C 0.479576 3.8691e-05
3:42049067 C T 0.100281 -8.2575e-05
3:42056184 T G 0.038946 6.0511e-05
3:42058045 T C 0.252760 1.5451e-05
3:42073330 G A 0.063695 6.3741e-05
3:42074217 A G 0.135205 -3.3638e-05
3:42077060 T C 0.037508 4.4000e-05
3:42078207 C A 0.137276 5.1920e-05
3:42079111 G T 0.538824 1.0686e-05
3:42089907 A G 0.768808 7.6477e-06
3:42091094 T C 0.098327 -9.2544e-05
3:42093422 C T 0.201331 -3.8535e-05
3:42101718 A G 0.339188 6.0005e-06
3:42104479 C T 0.278697 -3.4393e-05
3:42109229 A G 0.052935 1.6227e-04
3:42115488 A G 1.162810 1.6497e-05
3:42124365 T C 1.182505 2.3458e-05
3:42130891 C T 0.114056 1.2169e-06
3:42131036 T C 0.039579 4.7018e-05
3:42138137 T C 0.059439 -1.3275e-05
3:42140384 A G 0.109246 -5.3991e-06
3:42141470 C T 1.356903 -9.7627e-06
3:42142956 T C 0.273497 -5.8032e-07
3:42154859 T C 0.051754 1.3153e-04
3:42178898 T C 1.024554 -2.6039e-05
3:42179679 C T 0.144861 9.3007e-06
3:42181396 T C 1.170029 -1.8868e-05
3:42183784 A G 0.102663 4.9389e-05
3:42185135 T C 0.091777 -4.6078e-05
3:42185562 A G 1.404641 -2.0343e-05
3:42205341 T C 0.058083 2.0461e-05
3:42212734 G A 0.405726 -6.6143e-05
3:42219920 C T 1.474000 -1.1248e-04
3:42220877 T C 1.070371 -1.6422e-05
3:42223167 A G 0.137357 -1.4154e-04
3:42225951 T G 1.221980 -6.1309e-05
3:42232783 G A 0.514228 3.9031e-05
3:42241661 C A 0.326652 -5.3261e-06
3:42244471 T C 0.033639 -4.2599e-06
3:42246948 G A 0.068670 -7.5381e-05
3:42253090 A G 0.079329 -1.6640e-05
3:42257075 G T 0.675600 1.1741e-05
3:42262066 T C 0.029517 5.7420e-05
3:42262818 T C 0.074062 -1.6860e-04
3:42265166 C T 0.149645 -4.6394e-05
3:42271017 A C 0.310667 -1.1603e-04
3:42271627 A G 0.136205 4.4641e-05
3:42279085 A G 0.447450 -4.5499e-05
3:42287783 C T 0.497915 -2.5285e-05
3:42289534 A G 0.262348 -3.3508e-05
3:42290088 A C 0.553092 -3.0934e-05
3:42293262 G A 1.918921 8.1583e-06
3:42298834 C G 0.101031 9.6700e-05
3:42299870 T C 0.720167 -4.1311e-05
3:42301137 C T 0.052870 -2.4301e-05
3:42303074 T G 1.771921 7.1430e-05
3:42306583 A G 0.032217 3.4851e-05
3:42314587 G A 0.257103 3.2589e-05
3:42314655 G A 1.772476 9.7754e-05
3:42315756 A G 0.835126 5.7460e-05
3:42320310 T C 0.103150 1.0040e-04
3:42333227 G T 0.057307 -4.5223e-05
3:42333304 C T 0.051435 -6.6584e-07
3:42334157 A G 0.862578 -1.1379e-05
3:42338971 T G 0.028108 2.6260e-05
3:42341486 G A 0.079709 -1.6346e-04
3:42361700 C T 0.069631 -7.2359e-05
3:42362674 A G 0.333108 -1.4587e-05
3:42363369 T C 0.735844 -1.0414e-05
3:42367047 G T 0.032191 6.7175e-06
3:42367187 G C 0.152268 -3.7241e-05
3:42367600 A C 0.063912 6.9812e-06
3:42367649 T G 1.267836 2.5624e-05
3:42368432 A G 0.178825 -1.4734e-05
3:42376873 C T 0.067028 1.3123e-05
3:42377644 C A 0.036524 1.1224e-05
3:42377856 C G 1.057632 3.7235e-06
3:42383216 G A 0.375040 4.1343e-05
3:42391648 C T 0.023756 1.0119e-04
3:42394907 T C 1.473646 -2.7441e-05
3:42400801 C A 0.060196 2.5592e-05
3:42407761 T C 0.177854 -6.0425e-06
3:42409000 G A 0.680735 -5.3450e-05
3:42410575 C T 1.520466 1.2534e-05
3:42413481 G A 0.037109 1.7067e-05
3:42415470 G A 0.121131 6.7686e-05
3:42416786 A C 1.720333 4.5989e-05
3:42416865 T C 0.050442 -1.0369e-05
3:42417576 T C 0.943430 -8.7532e-06
3:42417982 T C 1.472656 -2.8099e-05
3:42418113 G A 0.975151 -1.7931e-05
3:42423438 C T 1.309453 -2.8844e-05
3:42427957 A G 1.611834 -5.0846e-05
3:42431116 T C 0.060319 1.5738e-05
3:42434367 C T 0.086681 -4.3264e-05
3:42448471 A G 0.210756 -9.2967e-05
3:42450174 A G 0.029368 7.9108e-05
3:42451412 T C 0.529840 1.7800e-05
3:42453557 G A 0.025112 3.2719e-05
3:42456599 C T 0.035070 -2.4144e-05
3:42458242 T C 0.069806 2.6575e-05
3:42466864 G T 0.049030 6.3613e-05
3:42474043 G T 1.970934 -8.3415e-05
3:42475356 C T 0.124079 -3.9860e-06
3:42476376 T C 1.227595 -3.4353e-05
3:42478929 A C 0.119856 6.5047e-06
3:42484130 A G 0.487314 -3.3429e-05
3:42484827 T C 0.148221 -2.2786e-05
3:42485593 C G 0.609250 3.3914e-05
3:42487662 G A 0.095363 -6.7486e-05
3:42488962 G T 0.541956 5.5973e-05
3:42490034 C G 0.077973 -9.5020e-05
3:42490163 T C 0.020039 1.4313e-05
3:42493079 T C 0.150486 4.1378e-05
3:42494375 A G 0.356098 1.2391e-05
3:42501338 T C 0.454856 -1.5816e-05
3:42515965 A G 0.116133 1.7504e-05
3:42528409 G A 0.461143 -4.4041e-05
3:42529082 T C 0.393314 -2.6245e-06
3:42531939 A G 1.250176 3.1533e-06
3:42533783 A G 0.129135 1.2802e-05
3:42538627 C G 0.076525 6.4916e-05
3:42545400 T C 0.055558 -7.2864e-06
3:42546860 G A 1.589649 -7.6448e-05
3:42549321 T C 0.240624 -3.2763e-05
3:42551640 A G 0.856223 2.1357e-05
3:42557064 A G 0.069602 9.9065e-05
3:42562152 T C 0.071390 3.5010e-06
3:42568929 C T 0.327318 -1.3148e-05
3:42571729 C T 0.915383 -6.2465e-06
3:42574808 C T 0.106074 3.2201e-05
3:42578441 T C 0.027836 4.3634e-05
3:42578509 A G 1.025882 -9.9432e-08
3:42578862 T C 0.921060 1.6385e-05
3:42583722 A G 0.100476 -1.9868e-05
3:42595401 T G 0.393278 -2.0796e-05
3:42599171 T C 0.029001 -4.7776e-05
3:42600811 G T 0.225615 -4.7368e-05
3:42610297 C T 0.270520 4.7941e-05
3:42611294 T C 0.050543 -1.8312e-04
3:42649150 C T 0.035940 9.0246e-05
3:42651209 T C 0.224950 -4.3400e-05
3:42652716 A G 0.035353 1.9792e-05
3:42653656 A G 0.677882 -3.9234e-05
3:42660567 A G 0.070040 -4.5419e-05
3:42679486 G A 0.030864 5.9260e-06
3:42679777 G T 0.262464 -3.9823e-05
3:42680000 T C 0.036408 1.6006e-05
3:42698052 A G 0.025041 1.1955e-05
3:42711519 T C 0.093835 -6.1148e-07
3:42711638 C T 0.030789 5.0590e-05
3:42711655 G A 1.333689 -7.0118e-05
3:42721031 T C 0.041987 -8.0510e-06
3:42723370 A G 0.037586 3.4645e-05
3:42728144 G A 1.289950 -4.2399e-05
3:42732236 C T 0.050030 5.6108e-05
3:42733468 C T 1.506042 -2.2121e-05
3:42735150 C T 1.166316 1.2747e-05
3:42735963 A G 0.062292 4.6134e-05
3:42738039 T C 1.171441 1.1295e-05
3:42738470 A C 0.080771 1.5063e-04
3:42738533 T G 0.027381 -5.2442e-05
3:42750324 A G 0.550308 -2.6896e-05
3:42772038 T A 0.372181 -4.4545e-05
3:42776601 C T 1.485227 -2.5655e-05
3:42787469 G A 0.928490 -7.1972e-05
3:42789082 A G 0.084185 5.1185e-06
3:42799674 C T 0.027634 8.8153e-06
3:42799765 A G 0.558204 -1.7476e-05
3:42800197 T C 0.205515 -8.6573e-07
3:42803828 T G 0.504932 2.0182e-05
3:42820972 T C 0.102913 5.5964e-05
3:42828546 A G 1.071014 1.4739e-05
3:42834937 A C 0.547003 -1.1472e-05
3:42841248 T C 0.408760 -3.9913e-05
3:42845531 A G 0.032941 2.3783e-05
3:42858545 T C 0.213405 2.6751e-05
3:42861456 G A 0.041591 2.2386e-05
3:42862278 C G 0.619530 6.3013e-06
3:42865953 G T 0.587403 -1.9661e-05
3:42875351 A G 0.034395 2.4194e-05
3:42879893 C T 0.031821 1.3480e-05
3:42881032 C T 0.121138 2.0970e-05
3:42882960 C T 0.036619 3.2763e-06
3:42885478 C T 0.054970 -1.0304e-05
3:42886689 T C 0.038190 -1.4266e-05
3:42895982 T G 0.645574 -2.5007e-05
3:42906116 C T 0.121307 3.6632e-06
3:42906216 T C 0.051085 4.6035e-05
3:42908775 C A 0.771356 -1.9302e-05
3:42910612 A G 0.081988 7.5416e-05
3:42916105 T C 0.020555 9.1446e-05
3:42923776 T G 0.682991 -6.7014e-05
3:42943202 A G 0.063156 -2.3251e-05
3:42943216 C T 0.029543 1.4527e-05
3:42943632 A G 0.060647 2.1161e-05
3:42955330 A C 1.955244 6.4569e-05
3:42963974 A G 0.034110 6.8902e-06
3:42991455 G A 0.066291 -3.4816e-05
3:43019084 A G 0.091962 -5.8986e-05
3:43021383 T C 0.375608 1.8665e-05
3:43027004 T G 0.735510 -9.1409e-06
3:43036850 C A 0.172061 -5.1019e-05
3:43042740 A G 0.027352 -9.0841e-06
3:43045803 G A 0.452516 -4.2017e-05
3:43047642 C T 0.886217 -3.5726e-05
3:43058533 A G 0.025254 4.2958e-05
3:43066308 A C 1.193642 2.3420e-05
3:43069958 C T 0.307928 1.9380e-04
3:43073796 A G 0.032529 3.8315e-05
3:43074434 T C 0.795735 -2.4277e-05
3:43085228 G A 0.058271 -4.1557e-05
3:43092290 A G 0.361194 -5.0647e-05
3:43093434 A G 0.085019 -4.4396e-05
3:43095101 G A 1.206660 -2.8899e-05
3:43096875 A G 0.077031 -2.7262e-05
3:43097765 A G 0.335981 1.6825e-04
3:43116170 T C 0.342667 2.9331e-04
3:43118691 A G 0.028011 -9.4799e-05
3:43123539 C T 0.076045 -1.0281e-05
3:43124226 T C 0.395949 -5.3830e-05
3:43127394 C T 0.102095 -1.0855e-05
3:43145671 T C 0.954527 -1.7155e-04
3:43152408 G A 0.037946 -2.2521e-05
3:43156139 A G 0.828102 -1.0608e-04
3:43156535 T G 0.039533 -9.7758e-06
3:43161545 G A 0.061260 -6.7635e-06
3:43167199 G C 0.041143 -8.9590e-06
3:43172180 G A 0.090225 -5.5570e-05
3:43174229 A G 0.968123 -1.7917e-04
3:43175432 C T 0.060046 -1.3730e-04
3:43184830 T A 0.314273 2.3151e-04
3:43186036 T G 0.333095 -3.1415e-04
3:43187139 G T 0.319947 8.7291e-04
3:43193237 T C 0.054340 6.7865e-05
3:43197542 C T 1.230857 -8.6747e-05
3:43197817 C T 1.926782 -3.3258e-05
3:43198392 T C 0.053733 1.5366e-05
3:43198929 T C 0.312397 5.6185e-05
3:43201033 A C 0.031487 6.5670e-05
3:43201229 A G 0.025288 2.4901e-05
3:43201561 C T 1.721190 6.7906e-05
3:43201732 G A 0.063854 6.3226e-05
3:43205157 A G 1.513812 -3.0265e-05
3:43205962 A G 1.863088 -3.7885e-05
3:43208079 T C 0.342927 2.2147e-05
3:43214678 C A 1.099301 -9.1635e-05
3:43223447 A C 1.386864 -7.1732e-05
3:43224273 T C 0.071325 1.2739e-04
3:43226220 G A 0.342576 1.0844e-05
3:43230723 G C 0.022918 9.4617e-05
3:43231091 G A 0.057807 -8.7509e-05
3:43232296 A G 0.128542 -5.4185e-06
3:43234261 G T 0.176699 1.6388e-04
3:43238536 A C 0.341187 5.4386e-05
3:43242180 T C 0.047209 -1.2018e-04
3:43243034 T C 0.424155 -9.8712e-06
3:43244754 A G 0.087703 4.6248e-05
3:43246389 T G 0.062601 -7.8848e-05
3:43246574 A G 0.041078 7.2712e-06
3:43253677 G A 0.132557 -6.3000e-06
3:43256792 G A 0.295785 1.3462e-04
3:43286041 A G 1.601276 -6.1033e-05
3:43289838 C T 0.141492 2.6175e-05
3:43298102 A G 0.023973 -2.9375e-05
3:43300965 G T 0.030809 1.3792e-05
3:43322505 C T 0.131086 2.6725e-05
3:43326315 T C 0.067476 3.6703e-05
3:43329013 A G 0.031455 4.5426e-05
3:43343597 T G 0.039449 -9.5408e-05
3:43345175 A G 0.073348 -8.2318e-05
3:43351990 G A 0.061913 4.3142e-05
3:43356978 C T 0.101157 -2.4948e-06
3:43357403 T C 0.075928 -3.9920e-05
3:43368539 G A 0.526691 -6.4817e-05
3:43368673 T G 0.058248 2.3631e-06
3:43371035 T C 0.052153 -1.7062e-04
3:43388922 T C 0.033655 6.1565e-06
3:43391043 T C 0.064285 6.7858e-06
3:43401268 A G 0.127912 -3.2728e-06
3:43409582 C G 0.072679 -2.5080e-05
3:43417130 A G 0.050088 -1.4952e-04
3:43417636 T C 0.529041 -6.0627e-05
3:43433362 C T 0.768013 -4.3723e-06
3:43434652 A C 0.476837 1.8754e-05
3:43435496 A G 0.039897 5.1115e-05
3:43441829 T G 0.355962 2.4973e-05
3:43443878 T C 0.262432 5.9791e-05
3:43449514 A G 0.128373 2.3173e-05
3:43455926 C T 1.925137 -3.4102e-05
3:43457721 T C 0.034743 1.1409e-05
3:43465098 T G 0.488690 -3.8257e-05
3:43495299 G A 0.059034 4.9482e-06
3:43496251 C T 0.556497 -1.7112e-05
3:43498024 A G 0.072513 -9.1180e-05
3:43500735 A G 0.196099 -1.1102e-05
3:43517423 A C 1.175598 -1.9723e-05
3:43547230 G A 0.089093 -4.9067e-05
3:43564435 G A 0.039222 7.0392e-05
3:43567237 G T 0.101164 7.8206e-06
3:43578743 T C 0.073127 -6.2203e-05
3:43584685 C T 0.034230 -4.8763e-05
3:43591134 A C 0.059741 7.9211e-05
3:43591327 A G 0.120982 4.4492e-05
3:43617764 T C 0.140544 1.2575e-05
3:43618280 C T 0.119905 3.9980e-05
3:43618558 T C 0.058696 9.6485e-06
3:43621236 G A 0.021360 -1.2892e-05
3:43658148 A G 1.929853 7.0764e-05
3:43659779 C T 0.051413 -2.7160e-05
3:43665459 T C 0.086204 6.9045e-06
3:43679983 A G 0.112680 2.5891e-05
3:43682052 C T 0.108752 -1.3275e-07
3:43688012 A G 0.120411 3.9093e-05
3:43690755 C T 0.042240 5.7359e-05
3:43695204 A G 0.090654 -3.4317e-05
3:43713699 A G 0.044428 -5.5023e-05
3:43733184 G A 0.112686 -9.6126e-06
3:43743914 T G 0.024892 1.0592e-04
3:43750108 A G 1.712520 5.0467e-05
3:43754522 A G 0.029095 -2.8722e-06
3:43757387 G A 0.048897 3.4280e-05
3:43761441 G A 1.481056 2.5811e-05
3:43767708 C T 0.206109 -3.0504e-05
3:43783356 T C 0.499537 5.0055e-05
3:43787277 T C 1.327120 -1.0119e-05
3:43789439 T G 0.290167 -6.5720e-05
3:43795213 C G 0.034976 -2.4534e-05
3:43797458 T C 0.521979 1.0385e-05
3:43798393 T C 0.109921 -8.0044e-08
3:43798933 A G 0.200876 -6.1325e-05
3:43799943 T C 0.050965 6.4247e-05
3:43800011 A C 1.893906 3.7809e-04
3:43801941 G T 0.977978 5.4175e-05
3:43804699 C T 0.107967 2.6895e-05
3:43805245 A G 0.294890 -8.1952e-06
3:43807235 T C 0.046823 -2.6307e-05
3:43809741 A G 0.083377 -3.5372e-05
3:43809915 T C 0.215862 -3.7474e-05
3:43810760 C G 1.948133 -4.0240e-05
3:43820458 C T 0.957692 3.7335e-05
3:43824173 C T 0.032292 9.2299e-05
3:43825054 C T 0.162116 -1.1689e-05
3:43837717 A G 0.044577 -2.5564e-06
3:43838572 C T 0.028381 -4.3040e-05
3:43842183 T C 0.080141 -5.5500e-05
3:43855931 T C 0.052104 3.6230e-05
3:43857133 C G 0.127565 4.4194e-05
3:43858924 T G 0.033386 -2.8038e-05
3:43863118 A G 0.582544 -2.7778e-05
3:43866363 C T 0.177526 -2.8123e-05
3:43867443 T C 0.162979 -1.6426e-05
3:43872772 G A 0.066181 -3.7249e-05
3:43875561 A C 0.026261 3.8953e-05
3:43878116 G C 1.075824 -5.3489e-05
3:43878455 T G 0.102452 -6.9140e-06
3:43880803 G T 0.164842 -3.8846e-06
3:43884505 A G 0.111472 -8.5101e-05
3:43894623 A G 0.074909 6.9853e-05
3:43896176 G A 0.583664 -1.9881e-05
3:43905870 A G 1.385313 2.0408e-04
3:43907170 C T 1.513770 3.8062e-06
3:43910006 C A 0.085646 -6.0147e-05
3:43910012 T C 0.024473 3.4622e-06
3:43913161 A C 0.050764 2.7372e-05
3:43932030 T G 0.301511 1.8490e-05
3:43945727 T G 0.049712 -1.0323e-04
3:43958877 T G 0.512426 1.2710e-04
3:43959176 T C 0.040763 -1.8686e-06
3:43972203 C T 0.811130 -6.5764e-05
3:43988504 C T 0.050296 -1.1291e-05
3:43989696 T C 0.053649 -8.4033e-06
3:43994245 A G 0.353862 6.4616e-06
3:44004468 C T 0.484805 -8.5683e-05
3:44032328 G T 0.161931 1.2479e-04
3:44041495 C T 0.109875 1.1690e-04
3:44041777 G A 1.404891 -5.1457e-05
3:44042678 A G 0.220494 -5.5759e-05
3:44043204 A C 0.071397 2.8946e-05
3:44044267 T C 0.030737 3.0464e-05
3:44052171 A G 1.949090 -9.1490e-06
3:44065912 T C 0.458339 -6.5518e-05
3:44074018 A G 0.251283 -4.2725e-05
3:44079670 T C 0.245814 -1.2832e-05
3:44080795 A G 0.059800 2.0703e-05
3:44083188 C T 1.346426 2.4580e-04
3:44083722 A G 0.205771 2.6916e-06
3:44094029 T G 0.027745 5.4503e-05
3:44097293 C G 0.129233 -9.1475e-05
3:44098890 T C 1.169996 1.4504e-04
3:44100753 G A 0.383466 -3.6088e-05
3:44105159 A G 0.992678 -8.3083e-06
3:44105501 C T 0.264357 -1.9624e-05
3:44111033 G C 1.568857 6.2215e-05
3:44111411 G A 0.173547 -4.1010e-05
3:44112625 A G 0.042331 -9.2470e-05
3:44124558 T C 0.077992 1.3175e-05
3:44126376 G A 0.095484 1.4238e-05
3:44127422 G A 0.779561 -5.6442e-05
3:44129521 C T 0.063360 -3.5557e-05
3:44130973 G T 0.131813 2.4201e-06
3:44132745 G T 0.447346 -2.1729e-05
3:44134177 G A 0.093426 7.3298e-05
3:44134579 T G 1.033220 -8.1523e-05
3:44139320 A C 0.027423 1.1114e-04
3:44140412 T C 0.052760 8.2438e-06
3:44140567 C T 1.364725 -1.5311e-04
3:44140652 A G 0.394213 1.2809e-05
3:44141014 C A 0.346702 -1.1708e-04
3:44146258 A G 0.176816 -3.5058e-05
3:44146401 C T 1.959272 -6.6419e-05
3:44150503 T C 0.054516 5.6680e-05
3:44166116 A G 0.044428 -9.6762e-05
3:44175797 C T 0.202795 1.4992e-05
3:44175887 A C 1.367682 5.2717e-06
3:44185255 G A 0.037696 -6.5089e-05
3:44186174 A G 0.047407 8.5488e-05
3:44188954 A G 0.022616 8.3393e-05
3:44196660 C A 0.687577 1.2031e-05
3:44197375 G A 0.178253 -2.0822e-05
3:44204025 G A 0.123303 3.3971e-04
3:44211498 C A 0.054941 -5.7233e-05
3:44213498 A G 0.056041 -2.5671e-04
3:44220779 C T 0.050497 5.0865e-05
3:44224553 A G 0.914374 2.3639e-05
3:44224673 T G 0.475623 -4.8021e-05
3:44228249 G A 0.060955 3.6289e-05
3:44229735 T C 0.369130 1.8288e-05
3:44233223 T G 0.059784 -2.7115e-05
3:44239726 G T 1.677586 -4.9175e-06
3:44247170 A G 1.584453 -4.3488e-06
3:44264312 G A 0.055262 2.2497e-05
3:44269087 G A 0.074065 4.9977e-05
3:44278939 A G 0.020591 -1.2041e-04
3:44283808 A C 1.586533 6.1314e-06
3:44284584 A G 0.952631 1.0023e-05
3:44286015 G C 0.044675 -6.1626e-06
3:44307316 G A 0.087963 1.8340e-05
3:44332562 T C 0.224178 -3.5508e-05
3:44333324 T G 0.481076 8.6739e-06
3:44337350 T C 0.179552 -1.7307e-05
3:44348463 G A 1.592561 4.0936e-06
3:44371144 T C 1.954073 4.8226e-05
3:44385814 A G 1.675383 2.7499e-05
3:44399668 C T 1.805151 -2.0896e-05
3:44413626 T C 0.052464 1.0286e-05
3:44451828 G A 0.043026 -1.0132e-04
3:44457754 T C 0.047132 2.0405e-05
3:44465955 G C 0.554595 -2.8930e-05
3:44489880 C T 0.321583 3.3407e-05
3:44491243 A G 0.046820 1.3099e-04
3:44495314 G C 0.204823 -1.1114e-05
3:44512798 G A 0.039851 7.7571e-05
3:44522622 T C 0.024541 -3.7573e-06
3:44530329 T C 0.792327 -4.1553e-06
3:44543030 T C 0.806563 1.2019e-05
3:44552343 C A 0.632743 1.8061e-06
3:44555232 G A 0.047566 -6.6640e-06
3:44574667 T C 0.045892 6.8331e-05
3:44575840 A G 1.675214 1.4283e-05
3:44577613 A C 1.442422 2.4230e-05
3:44578261 A G 0.045736 2.3843e-05
3:44599103 G T 0.767588 -2.2440e-05
3:44612050 T C 1.413869 1.4994e-05
3:44612839 T C 0.020870 1.8098e-05
3:44620855 T C 0.245746 -2.6444e-06
3:44620941 T C 0.631143 1.6104e-05
3:44621494 C T 0.646210 3.8228e-05
3:44622176 A G 0.040838 7.9409e-05
3:44635461 A G 0.772570 -3.2497e-05
3:44663014 T A 0.488469 -2.3665e-05
3:44701738 G A 0.624236 2.9801e-05
3:44706990 A G 0.047998 5.1646e-05
3:44712479 T C 0.032704 4.2351e-05
3:44722698 C A 0.036638 -2.6908e-05
3:44727175 A G 0.035022 3.1300e-05
3:44727986 A G 0.035035 3.1235e-05
3:44749984 T C 0.034278 -6.2501e-05
3:44752404 T C 0.052669 1.0192e-05
3:44762830 G A 0.416914 -8.8880e-05
3:44763037 C A 0.951895 -1.6034e-05
3:44765221 T G 0.136325 -2.6687e-05
3:44766879 C G 1.048365 -4.1250e-05
3:44770827 G A 0.127302 -1.7695e-06
3:44775962 G A 1.062208 -2.2417e-05
3:44776091 T C 0.037742 2.5213e-05
3:44779446 C T 0.045726 2.1076e-05
3:44796132 G T 0.959396 -2.1083e-05
3:44798608 T C 0.046891 4.9182e-05
3:44813350 A C 0.038310 -8.2578e-05
3:44814073 G A 1.277268 -2.6539e-05
3:44823413 G A 0.034752 1.2093e-05
3:44827793 C T 1.049666 -1.1166e-05
3:44837068 T C 0.045970 5.1369e-06
3:44840884 T C 0.075422 -2.2882e-05
3:44871505 T A 0.421519 3.1230e-05
3:44881909 G A 0.096097 -9.0797e-05
3:44891775 C T 0.938681 -9.9855e-06
3:44892033 A G 0.948061 -8.6400e-06
3:44906746 G A 1.362554 -1.7081e-05
3:44907330 T C 0.089885 2.8300e-05
3:44917850 A C 0.303653 9.4731e-06
3:44917913 A C 0.044567 6.7517e-05
3:44929287 C G 0.574472 -2.9655e-05
3:44934166 T C 0.060050 4.1201e-05
3:44934381 G A 0.206641 3.4921e-06
3:44942121 T C 0.823142 1.4442e-05
3:44943104 C G 0.171457 -2.7509e-05
3:44943389 A G 0.824726 1.3539e-05
3:44948479 T C 0.964076 3.0717e-06
3:44948590 A G 0.962573 -2.1052e-06
3:44948674 C G 0.129674 -1.2414e-05
3:44960132 C T 0.443009 1.2158e-04
3:44963914 A G 0.128850 -1.6384e-05
3:44971676 C G 0.034009 3.2097e-05
3:44973915 C T 0.391892 -9.0802e-05
3:44974433 C A 0.064801 -1.1415e-05
3:44988139 A G 0.112387 1.3435e-05
3:44990397 A G 0.031328 4.4954e-05
3:44995128 T C 0.510359 -4.1509e-04
3:45000626 A G 0.036148 -6.1797e-05
3:45001043 T C 0.036275 -8.0417e-07
3:45017782 G A 0.180811 -4.2881e-05
3:45018048 T C 0.046297 -3.0313e-05
3:45024902 T C 0.251046 -2.7424e-05
3:45034411 T C 1.060747 1.2938e-05
3:45040461 A G 0.068875 -4.7051e-05
3:45045267 A G 0.038589 8.1811e-06
3:45056771 T C 0.061403 -5.6497e-05
3:45057336 T C 0.144043 2.9422e-04
3:45067481 C A 0.133017 -3.8693e-05
3:45073971 T C 0.185735 -4.4020e-05
3:45076221 G T 0.845184 -9.7796e-06
3:45077123 A G 0.827358 -2.6447e-05
3:45089262 A G 0.227336 2.6560e-04
3:45092415 G A 1.561187 1.8897e-04
3:45093468 T G 0.062082 5.8583e-05
3:45097157 G C 0.117035 1.5187e-05
3:45107264 A G 0.147244 -5.1780e-05
3:45109712 A T 0.432289 -8.4249e-05
3:45112832 G A 0.171596 -2.9552e-05
3:45113143 T G 0.114147 -1.2506e-06
3:45116506 A G 0.481183 3.4972e-05
3:45120512 G T 1.826226 -2.0207e-05
3:45122334 C G 0.047417 -1.0706e-06
3:45124498 A G 0.069109 -4.1062e-05
3:45128105 A G 0.149662 -1.3119e-04
3:45130609 A G 0.158610 -9.5422e-05
3:45131617 C T 0.221315 -1.3264e-06
3:45131726 C A 0.059826 3.6434e-05
3:45132637 C T 0.769432 1.7715e-05
3:45133906 T C 1.312219 2.4088e-05
3:45134822 C T 1.250608 -2.0998e-05
3:45138346 A G 1.424655 2.8632e-05
3:45139101 A G 1.662049 3.1888e-05
3:45140266 G A 0.329931 6.9051e-05
3:45142970 A C 0.094734 3.6050e-05
3:45145171 T C 0.078210 -2.5578e-05
3:45147148 T C 0.099080 -9.6006e-05
3:45148674 G A 1.129515 -4.7956e-05
3:45149708 G A 0.431250 1.2451e-05
3:45149813 T C 0.032600 -4.7533e-05
3:45150027 G C 0.681079 4.5225e-05
3:45151576 C T 0.172476 1.0865e-04
3:45152343 A G 0.150499 -9.3065e-06
3:45153422 G A 1.621312 -8.3997e-05
3:45154868 G A 0.474406 3.1771e-05
3:45155614 T C 0.077298 -1.1755e-04
3:45157110 C T 0.079644 -2.6965e-05
3:45157568 A C 0.279816 -1.1098e-04
3:45159034 T C 0.972070 5.0178e-05
3:45160668 G A 1.962138 -4.9917e-05
3:45161070 A C 0.303027 -3.0510e-05
3:45162583 T C 1.961869 -2.0002e-05
3:45162682 A G 0.035190 -4.3377e-05
3:45166223 C T 1.314082 -6.9334e-06
3:45166253 T C 0.437904 1.1430e-05
3:45166285 A G 1.123365 -1.2912e-04
3:45166416 T C 0.358659 3.1473e-06
3:45168583 T C 0.100839 2.6808e-05
3:45169491 C T 0.026119 -7.4000e-06
3:45170095 G T 1.107444 -2.9789e-05
3:45174396 A G 0.052107 8.6913e-05
3:45174886 C T 0.199711 8.8312e-06
3:45177389 A G 0.322861 2.2046e-05
3:45178457 G T 0.068359 8.5422e-05
3:45182929 T C 0.349915 -5.7639e-05
3:45183187 A G 0.450111 -4.1021e-05
3:45185519 G T 1.723543 -6.5816e-05
3:45186679 C T 0.169133 -6.6171e-06
3:45188915 G T 0.740801 1.3849e-05
3:45194672 T C 0.061952 7.9719e-05
3:45196727 A G 0.055165 -6.6644e-05
3:45198852 G T 0.415868 9.9347e-06
3:45205644 A G 1.935994 -9.9803e-05
3:45211102 G A 0.511865 -3.3310e-05
3:45214036 C T 0.448050 -1.1359e-04
3:45220203 G A 0.133939 -1.7084e-05
3:45222258 A T 0.915176 -2.5942e-05
3:45222397 A G 0.708824 5.6963e-06
3:45226066 T G 0.248459 7.3674e-08
3:45229787 A G 0.064999 1.3085e-04
3:45237296 C T 0.031250 2.0714e-06
3:45238131 G A 0.981061 -2.3746e-05
3:45241105 C G 0.040650 6.5938e-06
3:45242137 T C 0.265048 6.6034e-06
3:45243585 A T 0.032860 -1.0734e-05
3:45251900 G A 0.568010 -2.6583e-05
3:45252912 A G 0.043558 7.4466e-06
3:45261784 C T 0.027495 9.9361e-06
3:45261923 T C 0.332105 -3.4452e-05
3:45272343 C T 0.057794 6.0508e-06
3:45273331 G A 0.088638 -4.1329e-05
3:45283182 G A 0.042919 -3.5147e-05
3:45286107 T C 0.900628 -1.3144e-05
3:45286967 C T 0.047946 2.0552e-04
3:45290708 G A 0.917055 -7.8904e-06
3:45290759 C T 0.067330 -3.6131e-05
3:45294648 G A 0.025956 7.2380e-06
3:45300197 A G 0.035340 -1.8098e-05
3:45301627 T C 0.022769 2.3546e-05
3:45306693 T C 0.099167 1.2688e-05
3:45307571 T C 0.031412 4.6769e-05
3:45312898 T C 0.089615 -3.2840e-05
3:45313505 C T 0.608695 1.9772e-05
3:45329592 T C 0.049842 6.4048e-06
3:45331031 A G 0.267781 2.8591e-05
3:45357573 A C 0.177053 6.7000e-06
3:45371605 T G 0.468933 -1.9053e-05
3:45372097 T C 0.051942 -1.9130e-05
3:45382541 A G 0.510018 -2.1935e-05
3:45387717 G A 0.047239 2.9712e-06
3:45388567 C T 1.250835 -3.1103e-05
3:45403826 T G 1.567481 -3.8830e-05
3:45404798 A G 0.612555 -5.3319e-05
3:45408264 T C 0.342067 1.4898e-05
3:45409478 G A 0.099229 1.2327e-05
3:45413785 T C 0.066233 -2.5400e-05
3:45425020 C T 1.686379 -3.3064e-05
3:45429891 A C 0.106827 4.7192e-05
3:45431065 T C 0.093452 9.9567e-05
3:45445593 G A 0.142790 -4.6681e-05
3:45450155 C T 0.064042 -1.3007e-05
3:45451623 T C 0.303150 2.6519e-05
3:45459366 A G 0.068547 -2.8223e-05
3:45463477 T C 0.064149 -1.8375e-05
3:45466293 C A 0.525776 5.3447e-06
3:45472571 T C 0.055090 -1.9037e-05
3:45477574 A G 0.060835 -9.7558e-06
3:45498342 T C 0.577449 -1.4773e-05
3:45499823 T C 0.094562 -1.1853e-04
3:45506446 A G 0.697960 1.1052e-05
3:45512921 G T 0.029254 -1.3423e-06
3:45518073 A C 0.078950 3.5318e-05
3:45526812 G A 0.606965 -1.3187e-05
3:45528104 C T 0.058333 -3.1417e-05
3:45552088 C G 0.021101 -2.1209e-06
3:45552629 T C 0.267758 -2.1685e-05
3:45561487 T C 1.295555 3.2374e-05
3:45587050 A G 0.061390 6.2005e-05
3:45597470 G T 0.124588 -1.0673e-07
3:45597978 T C 0.058654 6.3143e-06
3:45598703 G A 0.127980 -2.1505e-05
3:45602653 A G 0.538272 -1.4003e-05
3:45604340 T C 0.757292 -3.0617e-05
3:45613379 A C 0.155783 -2.1471e-05
3:45623774 A G 1.149733 3.7022e-06
3:45634830 C G 0.065175 -4.6906e-07
3:45637230 C G 0.038650 4.4554e-05
3:45640227 C A 0.485740 4.7286e-05
3:45640920 C T 0.636008 -2.4946e-06
3:45647096 G A 0.030033 -1.0343e-06
3:45652734 G A 0.556724 4.4595e-05
3:45674359 G A 0.097006 -3.4707e-05
3:45679349 T G 0.088174 -1.8601e-05
3:45683107 A G 1.876129 -1.3264e-05
3:45685336 G A 1.975521 6.2961e-05
3:45685649 A G 0.265503 -1.3903e-06
3:45687054 T G 0.674561 -6.5688e-05
3:45690222 T C 0.546507 5.3271e-05
3:45697817 G A 0.190776 2.9578e-05
3:45698460 T C 0.490355 -2.0811e-05
3:45701812 C A 0.174024 -1.0492e-04
3:45709360 G A 0.026404 -1.7718e-05
3:45719209 C T 0.694812 1.6179e-05
3:45721015 G A 0.113819 -1.0659e-05
3:45725773 C T 1.944809 5.9301e-05
3:45730281 A C 0.100622 4.0619e-05
3:45731451 T C 1.042575 -1.9008e-05
3:45732409 T G 1.044713 -1.5054e-05
3:45733641 G C 0.095922 1.3038e-05
3:45744506 T C 0.034080 -2.4293e-05
3:45744646 G T 0.038206 9.1190e-06
3:45758020 G T 0.075399 -2.4066e-05
3:45771685 T C 0.271507 2.3353e-04
3:45776753 G A 0.020935 -2.7531e-05
3:45779136 T A 1.315870 4.7958e-05
3:45792209 T C 0.259482 -2.8301e-05
3:45795152 C A 0.031075 1.8034e-05
3:45798226 T C 0.089625 -4.5700e-05
3:45803585 T C 0.731787 3.0106e-05
3:45807626 G A 0.615284 2.9925e-05
3:45809273 C T 0.947149 -5.4212e-06
3:45809449 C A 0.632691 -1.5701e-04
3:45814094 A G 0.214109 -9.4658e-06
3:45817418 G A 1.903140 6.3021e-05
3:45818144 A G 0.290459 -6.4990e-05
3:45818294 C T 0.133998 1.9024e-05
3:45819837 G A 0.687989 2.1081e-05
3:45821244 G T 0.365800 -1.2766e-06
3:45823087 T C 0.111563 3.5828e-05
3:45829995 G A 0.875061 3.3983e-06
3:45830886 C A 0.531521 -2.4065e-05
3:45832559 C T 0.181441 -2.1027e-06
3:45832958 C T 0.326928 1.0955e-05
3:45834811 T G 0.357760 -6.3917e-05
3:45835417 A G 0.119028 1.0026e-04
3:45835570 C A 0.155809 -5.9493e-06
3:45837886 C G 0.299742 6.5773e-05
3:45839206 C T 0.038173 -8.5181e-06
3:45841068 A G 0.828400 3.7438e-05
3:45841239 G A 0.071319 -2.8080e-05
3:45849792 A G 0.028387 1.0526e-05
3:45860640 T C 0.056272 4.7762e-07
3:45862952 C T 0.136325 2.0150e-05
3:45863888 G C 0.126831 6.9014e-07
3:45869972 T C 0.153907 1.8477e-05
3:45871203 G A 0.977484 3.2589e-05
3:45885125 G A 0.099015 4.4656e-05
3:45895069 A G 0.075847 -2.4702e-05
3:45902844 A G 1.897424 8.2841e-05
3:45906572 T C 1.557322 4.2239e-05
3:45906878 C A 0.059702 -1.5534e-05
3:45908859 A G 0.047417 -4.0126e-05
3:45913338 C A 0.158656 1.0087e-05
3:45929111 T C 0.149347 6.0055e-05
3:45942554 G A 0.023668 4.1870e-05
3:45943595 G C 0.245726 1.1326e-05
3:45945157 A G 0.324406 -1.4703e-05
3:45946025 A G 0.129366 -7.0383e-05
3:45948464 T C 0.028001 1.2316e-05
3:45951550 A G 0.081072 -1.1881e-04
3:45954352 G A 1.497843 2.6514e-05
3:45959759 C T 0.811042 3.6446e-05
3:45969795 T C 0.048345 4.9117e-05
3:45969992 A G 0.103354 8.6211e-05
3:45986623 A C 0.404969 3.7799e-05
3:45989044 G T 1.001496 3.6217e-05
3:45999910 C T 0.066051 2.7581e-05
3:46003735 T C 0.024632 -9.9908e-06
3:46007846 T C 0.025625 -1.6747e-07
3:46008790 A G 0.860066 4.2244e-05
3:46009487 A G 0.196060 -1.1121e-05
3:46010077 T C 1.509466 9.7856e-05
3:46025013 G A 1.310167 1.1231e-04
3:46029193 C T 0.450037 2.1348e-05
3:46036264 G T 0.038034 -3.2572e-05
3:46036992 A G 0.691761 2.8684e-05
3:46040678 G A 1.245522 1.0536e-04
3:46047320 T C 0.104663 2.9467e-05
3:46051104 A G 0.042396 5.8580e-05
3:46053882 G T 0.857086 6.9650e-05
3:46063329 C T 0.194992 -2.8185e-05
3:46069210 A G 0.614431 -2.2228e-06
3:46070447 C T 0.029377 -1.2604e-05
3:46074275 A G 0.110148 -4.4832e-05
3:46084461 G A 0.231377 -4.0997e-05
3:46100496 G A 1.276022 1.8372e-04
3:46121192 A C 0.823477 4.7075e-05
3:46122097 G A 0.026515 -4.7742e-05
3:46122881 T C 0.158367 8.3647e-05
3:46123839 G T 0.583304 -6.6010e-06
3:46126332 A G 0.388938 1.7659e-05
3:46131547 C T 0.051909 -7.9904e-06
3:46139499 G A 0.377348 1.8158e-05
3:46171823 A C 0.127285 7.2394e-05
3:46173936 G A 1.517824 5.4067e-05
3:46174174 A G 0.273425 6.3650e-06
3:46177162 G A 0.218631 2.7472e-05
3:46178538 G A 0.155355 -1.6565e-05
3:46187707 A G 1.278882 6.1128e-05
3:46188034 T C 0.063104 1.2346e-05
3:46196991 A G 0.080631 -1.7349e-05
3:46205686 T C 1.278372 6.2253e-05
3:46224530 A G 0.023502 -1.2373e-04
3:46235201 T C 0.149243 -8.1052e-06
3:46243175 T C 0.293487 3.6991e-05
3:46250652 T C 1.433434 5.4605e-05
3:46253566 G A 0.153248 -8.1898e-05
3:46253650 T C 0.300810 1.4590e-05
3:46264059 G C 0.208020 6.2725e-05
3:46266726 C T 0.142430 1.1650e-05
3:46272165 T C 0.036722 5.0713e-05
3:46272951 A G 0.037771 8.8291e-06
3:46274259 C T 0.136568 -1.0783e-05
3:46276075 A C 0.162456 -1.1052e-04
3:46282391 C T 0.473916 1.7226e-05
3:46304606 T C 1.064623 2.8632e-05
3:46306700 C T 0.130820 1.4679e-05
3:46307473 A G 0.035142 -5.3553e-05
3:46310976 G T 0.100125 -3.5891e-05
3:46318508 G A 1.544900 -1.7015e-05
3:46332999 A G 0.128172 1.2145e-05
3:46339812 G A 1.039549 -2.9224e-05
3:46341230 A G 0.023421 3.1520e-05
3:46352384 C T 1.386196 -1.9207e-05
3:46353199 A G 0.126958 2.1467e-05
3:46399208 A G 0.146773 -1.1054e-04
3:46412559 T C 0.150217 -1.0469e-04
3:46414557 A T 0.048615 -2.2051e-04
3:46416686 G A 0.036372 -1.1304e-05
3:46417069 A C 0.093896 -4.7441e-06
3:46438012 C T 1.834730 3.5216e-05
3:46440977 C T 0.488002 1.7653e-05
3:46449581 G A 0.049384 -3.1302e-05
3:46449863 A G 0.033334 -2.2815e-05
3:46450072 A G 0.314393 1.0599e-05
3:46450297 G A 0.173664 6.3444e-06
3:46451680 G A 1.363771 7.0781e-05
3:46470534 A C 0.171217 1.1573e-07
3:46470654 T C 0.313014 1.8075e-06
3:46476348 A G 0.369526 4.3215e-05
3:46479668 G A 0.655463 -2.1897e-06
3:46480958 G C 0.637079 1.5186e-05
3:46489015 G A 0.597176 -4.6057e-05
3:46491985 T C 0.020442 -1.0849e-05
3:46500458 T C 0.155835 -1.4645e-05
3:46500978 T C 0.308629 1.0736e-05
3:46501213 C T 0.619799 -2.0540e-05
3:46501268 T C 0.461020 -2.0375e-05
3:46501762 A G 0.050715 1.0762e-05
3:46503753 G A 0.145978 -5.6836e-05
3:46516722 G A 0.806021 3.8895e-05
3:46517300 C T 1.510810 2.5736e-05
3:46517693 A G 0.029108 8.7688e-06
3:46518223 G C 0.420224 2.8068e-06
3:46530685 T C 0.772275 5.7904e-06
3:46549188 C A 1.836297 1.0297e-04
3:46550843 T C 0.169763 -4.4869e-05
3:46568157 C T 0.116256 -2.2296e-05
3:46569721 T G 1.121742 4.3923e-05
3:46574418 G A 0.672429 3.8118e-05
3:46579125 C T 0.530749 9.1901e-05
3:46580222 T C 1.438728 4.3217e-06
3:46580591 T G 0.679807 4.6893e-05
3:46586622 C T 0.162648 -3.8012e-05
3:46592434 T G 0.718928 -2.3824e-05
3:46592587 T G 0.161434 -3.4773e-05
3:46592987 G A 0.161869 -2.5484e-05
3:46593062 G A 0.020419 -2.9837e-05
3:46599457 C T 0.055113 9.5478e-06
3:46602736 G A 0.700115 -1.5830e-05
3:46607255 C T 0.685801 4.9133e-05
3:46620614 C T 1.058794 3.5654e-05
3:46635328 G A 0.266953 4.6841e-06
3:46635824 T G 0.121875 -1.0343e-05
3:46636168 C T 0.250394 3.8213e-05
3:46636218 A G 0.196050 3.1557e-05
3:46637687 G A 0.554994 -6.2430e-05
3:46645694 T C 0.511420 1.7284e-05
3:46649937 C G 0.041708 -1.6852e-05
3:46650701 T C 0.048005 5.6363e-05
3:46652429 G A 1.173076 -4.6035e-06
3:46653585 C T 0.040049 -1.8072e-05
3:46653945 C T 0.057739 1.2264e-06
3:46656005 C G 0.338386 -3.4896e-06
3:46656952 C T 0.190360 -2.2185e-05
3:46658044 C A 1.874042 4.8731e-05
3:46658775 T C 0.042639 4.3090e-05
3:46659022 T G 0.086412 2.3591e-05
3:46659307 C T 0.039718 4.1461e-05
3:46666121 T C 0.142527 -1.2982e-04
3:46669439 T C 0.169948 -3.9822e-05
3:46675777 A G 0.048125 2.2181e-06
3:46677872 C T 0.576725 9.5176e-06
3:46679467 C G 0.066535 -4.1805e-06
3:46679628 G A 0.036541 8.1110e-05
3:46680063 T C 0.921417 6.8819e-05
3:46688481 T C 0.911738 -5.7159e-05
3:46696078 C G 0.030358 1.1424e-05
3:46697992 A G 0.060796 1.6565e-05
3:46707645 T C 0.357289 -2.5353e-05
3:46711507 T C 0.620056 -1.5839e-05
3:46711563 T G 1.551661 1.9350e-05
3:46712490 A G 0.044801 -1.3223e-05
3:46717704 T C 0.070572 5.9275e-05
3:46721318 A G 1.372635 -3.8704e-05
3:46726948 A C 0.132949 9.2919e-06
3:46729191 A G 0.033697 1.3947e-05
3:46731524 G A 0.609543 -6.3013e-06
3:46736187 G C 0.159279 1.2463e-06
3:46741807 T C 0.035986 2.0015e-05
3:46744930 T C 0.125624 -1.2329e-04
3:46747192 G T 0.160197 1.0129e-06
3:46752828 A C 0.055944 5.1832e-06
3:46756216 A G 0.059891 -2.1955e-05
3:46756848 A G 0.118996 7.2464e-06
3:46763418 A G 0.052162 -1.6075e-04
3:46765277 T C 0.259209 -2.3004e-05
3:46773133 C A 0.087126 -5.8101e-05
3:46773375 A G 0.123952 -5.6473e-05
3:46783959 C T 0.266629 2.7436e-05
3:46784902 T C 0.360460 1.5891e-05
3:46787689 G T 0.058381 2.5416e-05
3:46791012 A G 0.138396 -4.6236e-06
3:46792190 G A 0.049475 2.0745e-05
3:46858523 A C 0.215482 1.8007e-05
3:46867834 C T 0.063373 -1.0823e-05
3:46872592 G A 0.080092 -3.4062e-05
3:46879831 C T 0.298664 -4.0260e-06
3:46892161 T C 0.137928 5.9941e-05
3:46892807 T C 1.872854 6.0269e-05
3:46903094 T C 0.229663 -1.8577e-05
3:46906444 T G 0.051883 -3.9919e-07
3:46908828 A G 0.152063 5.3732e-05
3:46909812 T G 0.026959 5.4056e-05
3:46916593 G A 0.063870 2.0399e-05
3:46916790 A G 0.038780 -6.4747e-05
3:46929546 A G 1.316568 5.5705e-06
3:46933960 G C 1.162658 -1.6296e-05
3:46935734 C A 1.199555 -3.0176e-05
3:46937781 A G 0.031682 -3.0938e-05
3:46944368 C T 0.042370 -2.1022e-05
3:46945000 A G 0.061007 -1.5545e-05
3:46946663 A C 0.054697 2.1920e-05
3:46949112 A G 0.026534 -1.1148e-06
3:46960591 T C 0.107973 -5.2064e-05
3:46965111 T C 0.043519 -3.5057e-05
3:46973571 A G 0.050835 8.7831e-05
3:46973673 C T 0.659102 2.7312e-05
3:46986832 T C 0.106113 3.3237e-05
3:46988561 T C 0.699716 1.5496e-05
3:46990918 T C 0.025736 -6.7678e-05
3:46995929 A C 0.020510 -4.5474e-05
3:47010116 A C 0.093575 4.7408e-05
3:47011310 T C 0.044301 -3.8401e-06
3:47022143 A C 1.157354 -6.0519e-05
3:47026101 A G 0.031237 -2.7385e-06
3:47053943 G T 0.041977 -8.5732e-07
3:47056034 A G 0.030591 -5.3300e-05
3:47061183 A G 0.353174 -5.4036e-05
3:47079112 A G 1.180431 -3.7592e-05
3:47086411 A G 0.029871 2.9610e-05
3:47089064 G A 0.035320 -4.0179e-05
3:47095518 G A 1.158367 -4.2456e-05
3:47095733 C T 0.400117 1.6831e-05
3:47112945 A T 0.048836 -4.1649e-05
3:47125385 A G 1.149879 -5.7071e-05
3:47129903 T C 1.661608 -4.4534e-05
3:47143123 C T 0.032931 -4.1000e-05
3:47148658 C T 0.053529 -2.9844e-05
3:47162661 G A 1.189740 -2.8082e-05
3:47162886 T C 0.029588 5.3229e-05
3:47184055 T C 0.031951 -6.0805e-05
3:47185650 G C 0.352304 -6.6900e-05
3:47211343 C T 0.053191 8.5867e-06
3:47229305 A G 0.074204 3.4914e-07
3:47251284 C T 1.162171 -4.5677e-05
3:47262246 A C 0.775060 3.7820e-05
3:47264613 A G 0.029475 4.2601e-05
3:47264824 T C 0.041789 1.9276e-05
3:47275636 A G 0.054224 -3.7089e-05
3:47282303 A G 1.195018 -6.9347e-05
3:47286320 C T 0.029718 -1.5881e-05
3:47305025 T C 0.110502 -9.2630e-05
3:47308746 A G 0.020127 1.9696e-05
3:47323758 A G 0.039897 -1.8726e-05
3:47328744 T C 0.322943 4.6639e-05
3:47333129 G A 0.044029 4.0266e-05
3:47333651 G A 0.046161 2.8171e-05
3:47338554 T C 0.896516 3.8789e-05
3:47346717 A G 0.321060 -6.7235e-05
3:47354021 A G 0.023843 -5.4761e-05
3:47371222 A G 0.385628 1.8096e-05
3:47378588 A G 0.028637 6.3880e-05
3:47385585 A C 1.190428 -5.1710e-05
3:47400308 T C 0.062549 5.7349e-05
3:47405456 G A 0.828400 3.7451e-05
3:47418822 T C 0.066544 -3.0091e-05
3:47421299 C T 0.322443 6.1107e-05
3:47441508 A C 0.040351 -3.3532e-05
3:47452118 A G 0.778598 4.8697e-05
3:47452583 T C 0.026346 -1.2062e-05
3:47459679 T C 1.152236 -6.4326e-05
3:47461464 A C 0.050153 -1.2567e-05
3:47493478 C T 0.022256 -6.3580e-05
3:47518266 T C 0.792048 6.4814e-05
3:47523843 T C 0.383813 2.9754e-05
3:47536979 A G 0.036781 1.3119e-04
3:47537364 T C 0.079865 5.3689e-05
3:47539969 T C 1.207394 -6.0591e-05
3:47545777 T C 0.032039 7.7426e-07
3:47549361 T C 0.024979 -5.1365e-05
3:47551180 A G 0.027307 3.9112e-05
3:47576293 C T 0.024746 -4.2573e-05
3:47583156 A G 0.629764 4.6249e-05
3:47588405 T C 0.055902 -2.3411e-05
3:47590727 G T 1.335517 1.6611e-05
3:47598663 A G 1.333144 1.4152e-05
3:47604086 C T 0.131245 -5.2271e-05
3:47610572 T C 0.040475 4.6719e-05
3:47618825 C A 0.054873 -4.4833e-05
3:47618953 A C 1.337727 4.0702e-06
3:47651536 A G 0.027628 -2.4279e-05
3:47653085 A G 0.288794 -1.1002e-05
3:47656433 T C 1.339833 1.1894e-05
3:47657105 C T 0.086600 -9.2589e-05
3:47672891 C T 0.707610 3.9864e-05
3:47672915 G A 0.509898 -2.0080e-05
3:47687940 A G 0.108866 1.6509e-05
3:47698472 C T 0.024288 3.4981e-05
3:47712202 C T 0.580451 -2.7583e-05
3:47715545 C T 0.028822 1.9496e-05
3:47764617 C T 0.046012 -1.4327e-06
3:47807196 G T 0.064652 -1.8082e-05
3:47821025 G T 0.036034 -4.2280e-06
3:47823549 T C 0.031003 1.3911e-04
3:47856960 T G 0.023623 9.9974e-06
3:47860864 C G 0.049913 -4.1390e-05
3:47873298 A G 0.029481 -5.0107e-06
3:47882727 T C 1.356358 2.0714e-05
3:47884953 T C 1.389958 1.1717e-04
3:47892431 T G 0.039098 -5.5050e-05
3:47895705 T C 0.094344 -1.6729e-04
3:47898719 G A 0.057116 -3.9389e-05
3:47911121 A G 0.073377 -3.7498e-05
3:47912703 A G 0.150233 -7.5318e-05
3:47913498 T C 0.022922 -2.7194e-05
3:47935009 A G 0.034165 1.4304e-05
3:47956424 T C 0.609419 -2.4724e-05
3:47957996 G C 0.146497 2.1438e-05
3:47958037 T G 0.606784 -2.4723e-05
3:47973345 A G 0.086353 -6.6953e-05
3:47981735 T C 0.142674 3.4696e-05
3:47991523 T C 0.025940 3.9690e-07
3:48009467 T C 0.197819 9.0730e-05
3:48012382 C T 0.033467 -3.2367e-05
3:48020674 A G 0.049339 -5.3578e-06
3:48021282 T C 0.623554 -3.3739e-05
3:48031799 G A 0.023571 -6.0352e-05
3:48040283 T C 0.155618 1.8145e-05
3:48042217 A C 0.030228 -1.6446e-04
3:48045137 A C 1.360983 2.3051e-05
3:48057603 A G 0.028225 -4.0827e-05
3:48069438 A C 0.036872 -6.3674e-05
3:48074671 A G 0.032383 1.4657e-05
3:48090485 A G 0.160129 -3.1665e-04
3:48126286 T C 0.064149 -9.9663e-06
3:48133968 C T 0.023561 -5.7596e-05
3:48140634 A G 1.302663 4.0833e-05
3:48141643 G A 0.137574 5.1203e-05
3:48165089 A G 0.157088 -8.9551e-05
3:48179938 A G 0.101459 -1.7732e-04
3:48186267 T C 1.325809 2.0184e-04
3:48190802 T C 0.108639 2.2153e-05
3:48205625 C T 0.067499 -2.1625e-05
3:48207997 A C 0.149389 3.0009e-05
3:48216926 C T 0.023441 7.6934e-05
3:48228212 A G 0.037962 -6.8869e-05
3:48229366 A C 0.031490 2.1579e-05
3:48237104 G T 0.717019 -1.3114e-04
3:48238850 G A 0.039910 -5.6717e-05
3:48241930 A G 0.067849 -1.6715e-05
3:48249597 A G 0.063987 -2.4719e-05
3:48249691 C T 0.043568 2.4218e-05
3:48257891 A G 0.022753 1.5629e-04
3:48261405 A T 0.025392 4.5917e-05
3:48265646 A G 0.027771 -3.4475e-06
3:48268509 T G 1.522683 -2.5144e-05
3:48272659 T C 0.077804 5.3272e-05
3:48282239 A G 0.099317 3.1780e-05
3:48309828 G C 0.642091 -1.5112e-04
3:48319424 G T 0.098541 3.3592e-05
3:48323489 A G 0.637992 -1.7659e-04
3:48343307 G C 0.066359 -1.7030e-05
3:48357600 A G 0.031675 1.5444e-05
3:48369304 C G 0.024155 7.0073e-05
3:48370424 C T 0.070809 -3.0558e-05
3:48370769 C A 0.629494 -2.2928e-04
3:48376499 T C 0.066502 -1.3308e-05
3:48381826 T G 0.102335 -3.0526e-06
3:48392800 T C 0.815054 -1.9268e-05
3:48394419 G A 0.105659 4.1161e-05
3:48395322 G A 0.066259 -5.7483e-06
3:48399828 T C 1.010422 1.3074e-06
3:48406223 G A 0.104711 1.6444e-06
3:48406286 C T 0.099920 -1.7679e-04
3:48414274 T C 0.048797 -7.7959e-06
3:48419898 A G 0.096788 -2.5623e-05
3:48422235 A T 0.934205 -1.1954e-05
3:48446237 T C 0.149999 3.8739e-05
3:48463437 G A 0.040468 -1.1835e-04
3:48463799 G T 0.039945 -1.9764e-05
3:48469628 C T 0.020195 3.5984e-05
3:48478039 T C 0.921907 -6.9869e-06
3:48479618 T C 0.932771 -2.2144e-05
3:48487048 A C 0.519427 -2.3546e-05
3:48487338 A G 0.930096 -8.4872e-06
3:48489398 G A 1.069829 1.1423e-05
3:48496758 A G 0.925130 -1.0870e-06
3:48500072 C G 0.058732 -6.2144e-05
3:48507667 C T 0.407163 2.6130e-05
3:48508585 T C 0.900112 -5.3375e-06
3:48509515 G T 0.078684 -2.6181e-04
3:48519844 C T 0.081481 1.0091e-04
3:48531227 T C 0.808406 2.6355e-05
3:48540149 A G 0.025739 8.2453e-05
3:48549762 C T 0.054451 1.1028e-05
3:48550196 A G 0.069683 -2.0174e-05
3:48553225 C T 0.028222 -3.4680e-05
3:48555246 A G 0.022905 2.5125e-05
3:48580173 G A 0.377361 2.3766e-05
3:48586697 T C 0.053471 1.2282e-05
3:48591716 C T 0.074253 -1.3965e-04
3:48594926 G A 0.028387 2.5159e-05
3:48600145 T C 0.081485 -6.4908e-05
3:48616291 A G 0.055415 5.3272e-05
3:48620492 G A 0.027300 1.3219e-04
3:48623124 A G 0.117879 -1.4713e-05
3:48626047 A G 0.078421 -1.4979e-05
3:48628014 A G 0.286249 1.5811e-05
3:48633245 A C 0.046830 3.8914e-05
3:48641971 G A 0.058820 -1.5307e-05
3:48645842 G A 0.049806 -1.4304e-04
3:48658467 A C 0.352560 5.1627e-05
3:48659009 T G 0.142151 2.8347e-05
3:48669447 T C 0.203827 1.0482e-05
3:48680470 T C 0.037894 1.2277e-05
3:48691316 C T 0.230510 2.1587e-05
3:48694981 T C 0.043649 6.5279e-05
3:48695027 G C 0.026998 -8.7206e-05
3:48695834 C T 0.239718 -2.0364e-05
3:48697654 G C 0.223898 2.8184e-05
3:48716075 A G 0.067346 -1.4603e-04
3:48716536 A G 0.029270 4.9083e-05
3:48717048 T C 0.023454 1.4412e-04
3:48719453 C A 0.221935 2.0572e-05
3:48725707 T C 0.194570 7.7246e-05
3:48726170 G T 0.021097 6.1801e-05
3:48730203 T C 0.089505 4.5004e-05
3:48732846 A G 0.065908 1.7021e-05
3:48749543 C T 1.294844 -2.0256e-05
3:48752654 T C 0.246976 6.9724e-05
3:48770732 T C 0.217154 5.9057e-05
3:48789310 T C 0.104400 -4.0445e-05
3:48801840 T C 1.308979 -5.8228e-05
3:48819376 T G 0.115591 -4.1907e-05
3:48822253 A G 0.046726 3.5138e-06
3:48830593 T C 0.317655 -1.1591e-05
3:48833257 T C 0.028686 -4.7947e-07
3:48837182 C T 1.530609 -1.8107e-05
3:48858302 C G 0.054136 -3.5549e-05
3:48893780 C T 1.313205 -5.8253e-05
3:48893984 A G 0.028800 6.7869e-05
3:48918313 C T 0.091170 4.8797e-05
3:48918370 G A 0.037326 -7.1255e-05
3:48925045 T G 0.064113 4.5919e-05
3:48934620 A G 0.072341 -1.8335e-05
3:48965078 C A 0.114494 1.4887e-04
3:48973599 A G 0.046054 -5.0967e-05
3:48982335 T C 0.148068 4.5536e-05
3:48982774 T C 0.030692 1.3319e-04
3:48989644 A G 0.163836 3.7151e-05
3:49012104 T C 0.029958 4.6921e-05
3:49019488 G A 0.024106 1.2690e-05
3:49021111 C T 0.111397 1.1040e-04
3:49024066 A T 0.030877 9.8293e-06
3:49033485 G T 0.147253 2.5218e-05
3:49035885 T C 1.312809 -7.3002e-05
3:49056150 A C 0.234934 -7.7982e-05
3:49067904 C T 0.213976 1.2525e-04
3:49070499 T C 1.530690 -2.1933e-05
3:49086317 C T 0.024200 -8.5011e-08
3:49088359 G A 0.061449 1.9552e-05
3:49089437 G A 0.028991 6.6194e-05
3:49120006 C T 0.186965 6.3443e-05
3:49138810 C T 0.136649 1.6307e-06
3:49141714 A G 0.028517 9.7283e-06
3:49143438 A C 1.556666 -5.3906e-06
3:49145304 G A 1.554829 2.2924e-07
3:49156473 G C 0.217125 7.8047e-05
3:49156676 G A 1.337250 -3.6879e-05
3:49162284 T C 0.235057 -7.0906e-05
3:49162583 T C 0.089365 4.4164e-05
3:49166460 T C 0.048664 -2.0555e-05
3:49173197 T C 0.133563 3.4583e-05
3:49191225 T C 0.054136 -4.1055e-05
3:49204293 C T 0.055908 -9.9812e-05
3:49210732 C A 1.547847 -1.1613e-04
3:49213637 T C 1.556672 -1.2507e-04
3:49214606 A G 0.049173 7.9246e-06
3:49228501 T C 0.028679 -2.1842e-06
3:49244657 A G 1.464642 -1.9233e-05
3:49273996 T C 1.245304 -6.6192e-05
3:49278923 C T 0.032675 -1.9772e-05
3:49286575 A C 0.026453 -4.2555e-05
3:49293819 G T 0.032321 -4.7704e-05
3:49313978 T C 0.216862 6.5880e-05
3:49314110 C T 0.020546 -3.5509e-05
3:49326178 G A 0.341865 -1.0552e-06
3:49334768 A G 1.276502 -2.7140e-05
3:49340007 T A 0.030766 -2.4028e-06
3:49372852 G A 0.030189 3.4039e-05
3:49391849 T C 0.061802 9.1327e-06
3:49400482 C T 1.481533 -1.4691e-06
3:49415301 A G 0.158815 2.4885e-05
3:49416497 C A 0.031279 1.3642e-04
3:49424231 G T 0.138805 1.1895e-05
3:49424237 T C 0.033198 -2.5516e-05
3:49437333 C A 0.025602 1.6577e-04
3:49443418 C T 0.070744 4.1065e-05
3:49448423 A G 0.517753 2.1076e-06
3:49448566 C A 0.281689 -3.5690e-05
3:49475327 G T 0.091011 -1.3658e-04
3:49490488 T G 0.064370 -7.2905e-05
3:49508903 T C 0.026323 -6.2816e-05
3:49538799 C T 0.875915 2.5847e-05
3:49546864 T C 0.056427 4.9105e-05
3:49548226 G A 0.027089 -2.9372e-05
3:49550774 G A 1.482397 -5.8063e-06
3:49567869 A C 0.130479 3.6426e-05
3:49572140 G A 0.609095 -2.8529e-05
3:49577017 C A 0.280793 -6.9344e-05
3:49585243 G C 0.444243 1.0201e-07
3:49597055 T C 0.204856 5.5192e-05
3:49599902 C T 0.063860 7.2048e-05
3:49606188 C A 0.355650 -1.9587e-05
3:49620770 G A 1.063562 3.4582e-06
3:49636901 A G 0.041305 -4.5987e-05
3:49649071 T C 1.048712 8.3951e-06
3:49657209 C G 0.184365 6.2302e-05
3:49660642 A G 0.029150 -4.7555e-06
3:49663488 A G 0.048332 -1.2711e-04
3:49689642 T C 0.035612 -3.7306e-05
3:49698115 A G 0.029854 3.1996e-05
3:49701298 A G 1.063406 9.9616e-06
3:49703631 T G 0.060059 -7.9268e-05
3:49717795 A C 0.139269 1.8353e-05
3:49719729 A G 0.582268 -7.7216e-05
3:49721532 A G 0.568812 -1.0631e-04
3:49721812 A G 0.030731 -1.2277e-06
3:49737954 A G 0.119048 -1.3022e-04
3:49738816 A G 0.107950 1.0269e-04
3:49740450 T C 0.063273 7.6834e-05
3:49749976 A G 0.204463 5.7058e-05
3:49760431 C G 0.042302 9.7365e-05
3:49768927 C T 0.072302 -2.0588e-05
3:49770032 A G 0.648842 1.0635e-04
3:49771943 T C 0.116422 -1.1057e-04
3:49788969 C T 0.998075 -4.8578e-04
3:49807687 A G 0.054383 -5.1383e-05
3:49808274 G T 0.350191 7.2619e-05
3:49817450 C T 0.354176 6.5548e-05
3:49824756 A G 0.032837 -1.9801e-05
3:49831058 A G 0.032201 -2.8401e-05
3:49832788 A G 0.249563 -1.1524e-04
3:49834571 G A 0.351995 6.3492e-05
3:49838052 A G 1.582664 6.1103e-05
3:49840843 C T 0.057057 -1.1311e-04
3:49847623 G A 0.650731 7.3031e-05
3:49868804 C G 1.753151 1.3571e-04
3:49869158 C A 1.005898 2.9847e-04
3:49869243 T C 0.077116 1.5238e-05
3:49895052 C G 0.930966 -5.0810e-05
3:49899795 A G 0.855889 8.3952e-05
3:49901650 G A 0.026638 -2.8216e-05
3:49902544 G A 1.016034 3.3208e-05
3:49928614 A T 0.094916 -9.8726e-05
3:49935526 G T 0.021286 7.4120e-06
3:49936102 C T 1.035148 5.6389e-05
3:49940078 T C 0.145595 -5.3645e-05
3:49941436 A G 1.016745 2.5441e-05
3:49949071 G A 0.864409 7.5898e-05
3:50005916 T C 0.028141 1.0406e-04
3:50013778 A G 0.053704 -4.8940e-05
3:50046446 G A 0.026307 7.4015e-05
3:50058610 T G 1.879011 -2.0446e-04
3:50061961 A C 0.216213 -1.0431e-04
3:50062878 A G 0.510031 -2.7002e-05
3:50067927 T C 0.070981 1.3974e-05
3:50070763 C A 0.933335 -5.2391e-05
3:50080454 G T 0.027371 -2.7340e-05
3:50103917 A G 0.212834 1.1399e-04
3:50108792 A C 1.104237 -6.3699e-05
3:50112998 C T 0.170292 -9.8261e-06
3:50129399 T C 0.949165 -4.0484e-05
3:50144083 G A 0.022957 9.1339e-05
3:50153356 C T 1.119924 -5.1180e-05
3:50154223 C T 0.225353 2.3894e-05
3:50159679 A G 0.356556 -9.6205e-05
3:50174025 C T 0.543436 -3.0582e-06
3:50174197 T G 1.481816 -1.0571e-04
3:50174848 A G 0.945338 -6.1173e-05
3:50176739 A C 0.513874 -2.7998e-05
3:50178011 A G 1.265681 -8.1261e-05
3:50181135 G T 1.610549 -2.4106e-05
3:50187790 T G 0.699067 2.6981e-05
3:50189531 T G 0.172119 1.2253e-04
3:50200789 C T 0.132813 -4.1328e-05
3:50207227 T C 0.928542 -6.3729e-05
3:50212958 T C 0.110599 -1.6502e-05
3:50242387 T G 0.875191 1.4581e-04
3:50255305 G A 0.271754 3.7802e-05
3:50256928 A G 0.045015 2.1444e-05
3:50272712 A G 0.128639 1.2835e-06
3:50282876 C T 0.054081 -8.3298e-06
3:50286953 A G 1.795398 -4.3375e-05
3:50289853 T C 0.036797 7.1794e-05
3:50291785 A G 0.241432 4.8711e-05
3:50300117 C T 0.276162 4.8965e-05
3:50306249 C T 0.235359 2.0334e-05
3:50332697 A G 0.962346 1.4753e-05
3:50337422 A G 0.206858 -3.9385e-05
3:50339622 T C 0.126941 -5.4716e-05
3:50354447 T C 0.026706 -7.7761e-06
3:50357869 C A 1.283945 6.3831e-05
3:50369546 A C 0.227170 2.1803e-05
3:50371432 A C 0.962541 2.0233e-05
3:50388607 A C 0.273419 4.0297e-05
3:50420554 A C 0.353326 1.7071e-05
3:50440552 A C 0.393288 1.4184e-05
3:50443341 T C 0.090518 1.2032e-04
3:50456570 A G 0.027397 -3.3310e-05
3:50477905 T C 0.260991 9.0913e-05
3:50495364 A G 0.023804 4.5796e-05
3:50499944 T C 0.059780 1.3508e-05
3:50506057 T C 0.092420 1.0914e-05
3:50513157 G A 1.314822 3.1804e-05
3:50513613 T C 0.071140 -4.3380e-05
3:50519490 T C 0.038650 -3.5135e-05
3:50552866 A G 0.187088 2.3985e-05
3:50553156 G A 0.509431 -2.0249e-05
3:50567736 T C 1.705519 -2.6463e-04
3:50575312 A G 0.293250 1.7139e-04
3:50579086 A G 0.036992 -1.3476e-06
3:50579382 G A 0.136218 -2.8343e-05
3:50592504 A G 0.165254 -5.9068e-05
3:50597092 A G 1.738798 -5.4226e-05
3:50628029 C T 0.094948 -3.1712e-05
3:50632870 T C 0.260394 5.7090e-05
3:50635590 T C 0.042737 -4.0349e-05
3:50648722 T C 0.131232 -3.3289e-05
3:50651751 G A 0.319434 3.1103e-06
3:50671766 T C 0.095535 -1.2556e-04
3:50678967 A C 0.060011 1.4686e-06
3:50684811 A G 0.154858 1.0804e-05
3:50692394 C G 1.050196 -7.6924e-06
3:50693838 T C 0.022993 1.1346e-04
3:50697541 G A 0.089479 -1.3410e-05
3:50702484 C A 0.236843 5.7527e-05
3:50705454 T C 0.025554 -5.7844e-05
3:50707887 C T 0.231539 -1.5546e-05
3:50711073 A G 0.021763 7.3220e-06
3:50721022 A G 0.055574 2.9152e-05
3:50743684 A G 0.121255 1.4005e-05
3:50751149 T C 0.071566 3.9014e-05
3:50776882 A C 0.055827 1.2118e-04
3:50781416 A G 0.051831 9.5858e-06
3:50789602 G A 0.163953 9.6553e-06
3:50836602 C T 0.158708 4.6617e-06
3:50855518 A G 0.434304 -3.1833e-05
3:50863317 C T 0.043749 6.2762e-05
3:50881291 A G 0.039192 -5.8112e-05
3:50888677 T C 0.060997 6.7498e-05
3:50908993 T C 0.033016 2.1235e-05
3:50910004 G T 0.161625 7.2519e-06
3:50910499 C T 0.293643 1.3869e-04
3:50911302 T C 0.358682 -5.1116e-06
3:50927009 C T 1.313728 3.7246e-05
3:50962551 C T 0.237430 6.0527e-05
3:50965468 A G 1.926704 3.3216e-05
3:50983156 G A 0.038238 -1.7786e-05
3:50993009 T C 0.056301 1.2538e-04
3:50998816 C T 0.165283 6.2133e-06
3:50999864 C T 0.065425 -2.8544e-05
3:51017440 G A 0.038754 6.1455e-05
3:51024903 G A 1.741349 -1.0506e-04
3:51031945 G A 0.056875 2.3804e-05
3:51043528 A G 0.091248 -3.6573e-05
3:51056571 T C 0.023769 1.9134e-05
3:51071713 C T 0.098820 2.1821e-05
3:51074935 A G 0.025590 -6.5082e-05
3:51089954 G A 0.081673 2.8681e-05
3:51089980 A G 1.749236 -5.4363e-05
3:51094097 T G 0.038923 -8.1517e-06
3:51095202 A G 0.033542 -2.3380e-05
3:51101185 C T 0.134436 3.0039e-05
3:51103093 G A 1.007381 -1.8299e-05
3:51108107 T C 1.749928 -5.1188e-05
3:51114107 A G 0.136945 -4.4166e-05
3:51135844 G C 0.026914 -1.4041e-04
3:51136702 G A 0.045217 -1.1908e-05
3:51160402 A C 0.043616 4.0175e-05
3:51163001 G A 0.038540 3.2101e-05
3:51175662 T A 0.036593 4.3430e-05
3:51177608 C T 0.105026 -2.2006e-05
3:51191466 T C 0.168510 1.9389e-06
3:51192126 A G 0.048407 3.4853e-05
3:51230200 A C 1.746059 -3.9430e-05
3:51245619 A G 0.036294 7.9110e-06
3:51252076 A T 0.047476 5.1846e-05
3:51273773 C T 1.969169 -1.2969e-04
3:51274577 A G 0.045158 -3.7937e-06
3:51284026 C T 0.063500 -7.7975e-05
3:51284317 A G 0.061176 -9.3331e-05
3:51334598 C T 1.745786 -4.0757e-05
3:51334715 G A 1.784424 -3.7472e-05
3:51355875 A C 0.046849 3.9865e-05
3:51357337 C A 0.023687 1.2919e-04
3:51365939 T C 0.110083 1.1365e-04
3:51367982 G A 0.136127 -4.3264e-05
3:51373707 G A 0.032782 -5.2004e-06
3:51375985 A G 0.025232 -4.9383e-05
3:51379274 C T 1.723212 -1.9087e-05
3:51379422 T C 0.063068 -3.4446e-05
3:51381199 G A 1.664730 -1.9810e-05
3:51386215 A G 0.065496 -3.0301e-05
3:51388394 C G 0.167932 -4.5439e-06
3:51388678 T C 0.112530 4.0295e-06
3:51390348 G A 0.032698 -2.9833e-05
3:51396782 C A 0.031656 -1.4833e-05
3:51397123 A G 0.063224 5.9014e-05
3:51398782 G T 0.072893 -4.0472e-05
3:51408051 T C 1.703539 -3.8028e-05
3:51409600 C T 0.712462 7.1355e-06
3:51410485 C T 0.317753 -5.2926e-05
3:51428429 T G 0.063325 -9.1160e-05
3:51430657 C A 0.033032 2.6414e-07
3:51435781 G A 0.022474 9.7967e-06
3:51436991 G A 0.070433 2.8920e-05
3:51443999 G T 0.090871 -2.3729e-05
3:51471446 C T 0.056927 2.5966e-05
3:51477140 G A 0.028731 2.7817e-05
3:51484469 A G 1.690849 -1.8139e-05
3:51500591 C T 0.146432 -5.5087e-05
3:51512012 C T 0.042399 -5.5413e-06
3:51554042 C T 0.032600 2.3745e-06
3:51570508 C T 1.726747 -1.2549e-05
3:51602389 G A 0.106185 -6.3679e-06
3:51614199 T C 0.155832 8.3720e-06
3:51626449 G A 1.219796 -7.2015e-06
3:51640618 C T 0.089862 -9.6460e-06
3:51652381 C G 0.031464 4.4094e-05
3:51657172 T C 0.089119 -7.9853e-05
3:51663912 A G 0.057797 -7.3312e-05
3:51668102 T C 0.073565 -6.3291e-05
3:51680889 A G 0.033026 -9.8241e-07
3:51690400 T G 0.024256 1.5179e-04
3:51705952 T C 0.032451 -4.5349e-07
3:51706617 A G 0.063506 -3.8183e-05
3:51708144 T G 0.134472 -4.2497e-05
3:51713789 A G 0.025573 -4.3883e-05
3:51714373 A G 0.031448 3.0974e-05
3:51738101 A G 0.135598 -3.8562e-05
3:51738256 G A 1.711359 -1.3623e-05
3:51747288 A G 0.032743 -5.6772e-06
3:51754424 T G 0.156371 1.5192e-05
3:51755065 C T 0.266882 -1.9504e-05
3:51768810 A G 0.049699 -6.6804e-05
3:51769100 A G 0.033964 1.0168e-05
3:51772347 G A 0.275253 -9.8297e-06
3:51775803 A G 0.044788 -1.2598e-05
3:51797114 T C 0.130499 3.9536e-05
3:51811751 A G 0.031234 3.1842e-04
3:51827942 A G 0.131927 -7.8782e-07
3:51830565 G T 0.020247 -7.4675e-05
3:51834238 T C 0.057093 -3.1439e-05
3:51841407 T C 0.086395 9.5528e-06
3:51846359 A G 0.028806 -7.6687e-05
3:51854377 G C 0.225135 -2.7682e-05
3:51863322 A G 0.334773 -4.1843e-05
3:51868324 T G 0.466359 -2.8689e-05
3:51870783 T C 0.130093 -5.5288e-05
3:51874679 T C 1.398439 5.6872e-05
3:51881578 G A 0.370470 -7.1959e-05
3:51895693 A G 0.145640 2.9059e-05
3:51897361 C T 0.021409 7.2112e-07
3:51899268 T C 1.628991 6.2231e-05
3:51910302 G T 1.967114 6.3753e-05
3:51916064 C T 0.405680 -2.7456e-05
3:51917610 A G 1.743375 4.1271e-05
3:51918228 G A 1.341693 6.8444e-05
3:51926907 A G 0.090303 -2.2263e-05
3:51929096 T C 0.020909 6.8037e-06
3:51929183 T C 0.078482 -4.4229e-06
3:51930850 C T 0.372762 -3.4419e-05
3:51936949 C T 1.538259 5.7096e-05
3:51941785 T C 0.089677 -2.1386e-05
3:51955963 G A 0.088223 -1.7465e-05
3:51961303 C A 1.941164 -1.0582e-04
3:51963904 C T 0.127776 5.0562e-05
3:51968015 A G 0.038952 5.1130e-05
3:51970296 G T 0.025658 1.4955e-06
3:51978220 G A 1.973794 -2.3149e-05
3:51991615 T C 0.072981 3.3596e-06
3:52011029 A G 0.083328 -8.8426e-05
3:52011912 A G 0.086931 -6.5886e-05
3:52013883 G A 0.705672 2.3171e-05
3:52014486 A G 0.062867 -5.0593e-05
3:52015236 C T 0.071140 -5.4861e-06
3:52020411 T C 0.032857 5.7448e-05
3:52034426 A G 0.040773 1.5312e-05
3:52041566 A G 0.207391 1.4544e-05
3:52042004 C G 0.085834 1.7117e-05
3:52046707 A G 0.070981 -2.6094e-05
3:52065202 T G 0.184378 1.3416e-05
3:52068736 A C 0.048154 1.2439e-04
3:52086586 G C 0.047492 1.6541e-05
3:52087012 T C 0.023292 6.7735e-05
3:52094201 C T 0.047842 9.3279e-05
3:52100217 A G 0.155926 2.3265e-05
3:52101799 T C 0.251874 1.6077e-05
3:52108465 A G 0.038193 4.7564e-05
3:52120968 A G 0.020120 -5.5843e-05
3:52122163 T C 0.071131 -7.0825e-05
3:52139064 C G 0.048352 1.0240e-05
3:52140591 T G 0.163041 3.3634e-06
3:52149649 T C 0.143404 4.7955e-05
3:52156623 A C 0.020682 2.3174e-05
3:52158955 A G 0.193762 8.4737e-06
3:52159476 A G 0.668765 -2.5077e-05
3:52160175 A G 0.041711 5.2374e-05
3:52163992 T A 0.101975 1.9512e-05
3:52170862 C G 0.385738 1.6544e-06
3:52176701 T C 0.307886 3.2027e-05
3:52209320 G A 0.143926 4.9625e-05
3:52211822 G A 0.502618 -3.1015e-05
3:52212661 C G 0.873854 -1.4402e-05
3:52212974 A G 0.195118 -2.1380e-05
3:52220203 C T 1.068391 6.8533e-06
3:52220483 C T 0.092572 1.0565e-04
3:52221849 A C 1.052977 1.4091e-05
3:52236762 A G 1.055528 7.7792e-06
3:52260782 G A 0.319986 -2.4947e-05
3:52263967 A G 0.098775 8.4240e-05
3:52264907 C T 0.428858 -1.4170e-05
3:52268866 C T 1.247706 -6.3095e-05
3:52269228 A G 0.137458 -4.7228e-05
3:52287293 C T 0.632373 4.5960e-05
3:52305719 G A 0.109797 -6.0471e-06
3:52319215 C T 0.092598 -1.1652e-04
3:52325106 G C 0.100485 3.0849e-05
3:52331814 A G 0.031919 3.7664e-06
3:52333944 A G 0.095792 -2.0467e-05
3:52337837 A G 0.042377 -1.3379e-05
3:52338852 C T 0.992467 2.9924e-05
3:52364168 A G 0.158370 -6.7221e-05
3:52367932 G A 0.281543 -1.1158e-05
3:52378540 C G 0.098492 -1.1182e-05
3:52382473 C A 0.105565 -1.8302e-06
3:52384825 A C 0.022357 2.6991e-05
3:52387078 C T 0.381613 -1.9401e-05
3:52387292 T C 0.022337 -6.0937e-05
3:52394055 A G 0.063513 -2.1473e-05
3:52404178 G A 0.021308 -5.1849e-05
3:52414112 T C 0.045629 -2.5147e-05
3:52429665 T C 0.099486 2.2320e-05
3:52430526 A G 0.410532 -1.0185e-05
3:52434095 T G 0.068761 -6.5738e-06
3:52448051 A G 0.093023 -1.1876e-04
3:52450043 G A 0.626946 6.3632e-05
3:52453893 T C 1.900141 -1.6716e-05
3:52454262 G T 0.259884 -2.6926e-05
3:52455432 T C 0.065152 -4.8831e-05
3:52467263 A G 0.932959 -1.1673e-05
3:52469122 G C 0.090005 -3.9140e-05
3:52488639 G C 0.400863 -1.2315e-05
3:52506426 T C 1.880527 -1.3262e-05
3:52507782 A G 0.111086 -4.4448e-05
3:52510592 A G 1.958441 4.4784e-05
3:52519854 C G 0.259011 -3.9847e-05
3:52532118 G A 1.590224 -1.9530e-05
3:52536308 C A 1.705825 -4.1882e-05
3:52536514 A G 0.644603 4.4350e-05
3:52540773 C T 0.972937 -6.2361e-05
3:52544470 G A 1.955407 4.2267e-05
3:52551010 T C 0.173583 2.9236e-05
3:52554304 C G 1.862069 -4.5905e-05
3:52556890 G A 0.916931 4.2169e-05
3:52557445 A G 0.071747 4.4531e-05
3:52558008 C T 1.116016 6.4419e-05
3:52566914 A C 1.058910 5.2664e-05
3:52570330 G T 0.044821 -5.0508e-05
3:52570765 C G 0.041575 1.3557e-05
3:52581435 C T 0.392291 -1.4487e-05
3:52584787 C T 0.775585 5.6043e-05
3:52586331 C T 0.057765 -5.9413e-06
3:52587387 A C 1.745653 4.3350e-05
3:52608672 T C 0.108671 1.0623e-05
3:52641568 G T 0.100638 -3.9450e-05
3:52649748 G A 0.970246 8.1410e-05
3:52653645 T C 0.130778 -2.9109e-04
3:52660127 G A 0.119609 5.3109e-05
3:52695650 C A 0.110291 -2.0254e-04
3:52699089 T C 0.133832 4.0441e-05
3:52706125 T C 0.041546 3.2027e-06
3:52709810 T C 0.047693 -3.1229e-05
3:52723309 T C 0.052029 2.9343e-04
3:52740182 G C 0.819504 6.1799e-05
3:52756045 C T 0.076071 -2.7879e-05
3:52764787 A C 0.155744 9.4298e-06
3:52769047 C T 0.112663 6.5366e-05
3:52774017 C G 0.094276 -3.0328e-05
3:52792537 C T 0.533728 -3.0181e-05
3:52795973 A G 0.119242 5.9707e-05
3:52797634 C G 0.764586 4.9460e-05
3:52817593 C T 1.749204 4.8373e-05
3:52819883 G T 1.961414 1.0121e-05
3:52820981 T A 0.711729 3.6499e-05
3:52821011 G A 0.727357 3.4063e-05
3:52821666 T C 0.031461 1.2195e-04
3:52825912 A C 0.172804 -9.0068e-05
3:52833219 A G 0.660546 2.0255e-05
3:52833805 A C 0.898466 4.7234e-05
3:52833881 T C 0.114153 1.1029e-04
3:52835354 T C 0.677807 1.9491e-05
3:52836533 A G 0.024168 -4.0790e-05
3:52844534 T C 0.227323 4.0201e-05
3:52847473 T C 0.047790 2.6778e-05
3:52855229 C T 0.518369 8.9177e-05
3:52865126 A C 0.307327 7.2854e-05
3:52868445 A G 0.448524 5.2028e-05
3:52874288 C T 0.463091 8.5511e-05
3:52875772 A G 0.132190 6.4543e-05
3:52876853 T C 0.026998 9.5890e-05
3:52886240 T C 1.236937 -1.9190e-04
3:52893343 C T 0.063532 -6.2022e-05
3:52895785 A G 0.748535 2.0917e-04
3:52903872 C A 0.089307 -4.4729e-05
3:52905213 G A 0.724874 4.5489e-04
3:52913279 T C 0.199572 2.5386e-05
3:52914680 C T 0.033399 -4.1596e-05
3:52920440 T C 0.051883 -5.3546e-05
3:52934598 G A 0.092897 3.5311e-06
3:52937774 G A 0.449991 1.5761e-04
3:52956023 G A 0.259228 4.3435e-05
3:52960859 T C 1.526023 -2.9741e-04
3:52964920 A G 0.079716 -5.0468e-05
3:53025837 T C 0.675607 -1.0025e-04
3:53040746 A G 0.039163 -9.5426e-05
3:53055311 A G 0.852964 -5.0916e-06
3:53058112 G A 0.034850 3.0795e-05
3:53058459 C A 0.061147 -9.5431e-05
3:53081128 T G 0.078989 5.4249e-06
3:53108815 T C 0.023447 -2.6057e-05
3:53112320 T C 0.155089 1.8318e-05
3:53113762 A C 0.201711 -1.5343e-05
3:53115627 T C 0.034278 2.6136e-05
3:53119087 A G 0.153508 -1.4540e-04
3:53121276 G A 1.117944 8.2982e-05
3:53131277 A G 0.132595 5.4616e-05
3:53133149 G C 1.179626 5.4528e-05
3:53139644 C T 0.086301 1.1875e-04
3:53147576 A C 0.207864 -8.0219e-06
3:53151770 T C 0.044197 -2.0250e-05
3:53155072 T C 0.206417 -1.1074e-05
3:53157560 A G 0.032191 -2.5318e-05
3:53160243 A G 0.637849 -5.1130e-05
3:53173097 A C 0.046116 2.5539e-05
3:53175017 A G 0.696363 1.3678e-05
3:53178986 T C 0.084425 -2.3826e-05
3:53179754 T C 1.771467 -3.3197e-05
3:53185626 A G 0.267736 -7.5429e-05
3:53202372 A G 0.047937 1.0288e-05
3:53205106 A G 0.286379 2.9049e-05
3:53209438 A G 0.358023 -1.6928e-05
3:53212574 G C 1.276265 2.3299e-05
3:53212783 T C 0.048754 -3.3057e-05
3:53215875 C A 1.261715 3.3114e-06
3:53218769 T C 0.034213 -1.0030e-05
3:53227791 T C 0.105711 5.7519e-05
3:53228919 A G 0.449981 1.0119e-04
3:53235070 T C 0.135578 -9.6828e-06
3:53236219 A G 0.065707 -9.3577e-05
3:53244333 G A 0.724137 -1.0882e-05
3:53247930 C A 1.943105 -7.5157e-05
3:53249136 A G 0.824531 -5.2053e-05
3:53264014 A G 0.029501 5.5175e-05
3:53269275 C T 0.399185 4.5513e-05
3:53281750 G C 0.560032 1.5075e-05
3:53282303 G A 1.751457 5.9854e-05
3:53285481 T G 0.082449 -2.5761e-05
3:53293986 A G 0.726010 4.4523e-05
3:53295786 A G 0.059994 -8.6386e-06
3:53296223 A G 0.024619 -3.2724e-05
3:53303906 A G 0.039059 -7.1035e-05
3:53317098 T C 0.319421 2.5464e-05
3:53322431 C G 0.367267 -1.4509e-04
3:53329760 T C 0.115328 -5.8514e-05
3:53338368 C T 0.165433 -1.5142e-05
3:53343018 G C 0.045307 4.6134e-05
3:53364140 G A 0.056638 -3.2392e-05
3:53368786 T C 0.067956 -5.1653e-05
3:53369590 A G 0.414048 -6.0443e-06
3:53393844 T C 0.137714 -3.4284e-05
3:53409900 T G 0.051513 5.6224e-05
3:53414424 T C 0.059232 -1.4466e-05
3:53434612 C T 1.509895 -2.0781e-05
3:53442907 G A 0.207598 -4.3529e-05
3:53462414 T G 0.104585 -3.7504e-06
3:53464319 A G 0.041081 5.1072e-05
3:53465890 A G 0.611172 -4.0582e-05
3:53470863 G A 0.531459 2.6950e-05
3:53471102 A G 0.070735 -5.1368e-07
3:53485628 T C 0.074432 9.9544e-05
3:53485719 G A 0.036541 -1.0661e-04
3:53487859 A G 0.063234 2.9450e-05
3:53509533 G T 0.051429 -8.4990e-06
3:53512550 A G 0.115412 3.6393e-05
3:53516203 T C 0.776384 -1.6925e-05
3:53520140 G A 0.156500 -1.1758e-04
3:53521621 G A 0.109749 -3.1527e-05
3:53535073 T C 0.368172 -8.0702e-05
3:53537879 C T 0.698440 3.5212e-05
3:53546047 G A 0.074756 -1.1856e-04
3:53551817 T C 0.024411 2.7498e-05
3:53552663 G A 0.125676 -9.3086e-05
3:53553086 T C 0.092332 9.1604e-06
3:53553745 C T 1.558376 -9.1380e-05
3:53555607 T G 0.500725 1.0653e-04
3:53560321 C T 0.470803 9.6124e-05
3:53562602 C T 1.056362 3.4522e-05
3:53566360 G A 0.043285 5.2874e-05
3:53566450 G A 0.049079 4.8792e-05
3:53566677 T C 0.074003 -2.4214e-04
3:53573081 A C 0.087038 2.9558e-04
3:53576679 C A 1.551515 1.4228e-03
3:53586710 G T 0.037002 -1.1465e-05
3:53587939 G A 0.339353 5.1472e-04
3:53590303 A G 0.595654 1.5024e-04
3:53591700 T C 0.043191 -3.3020e-04
3:53594376 A G 0.067758 -2.0335e-06
3:53600137 T C 0.350048 8.2123e-07
3:53603624 C T 1.348681 -1.7888e-06
3:53604840 G A 0.142274 3.3920e-05
3:53610963 A G 0.176017 1.0890e-04
3:53612327 T G 0.092157 -2.5736e-04
3:53616011 G A 0.152099 8.7691e-05
3:53616070 A C 1.630202 1.0104e-04
3:53618162 A G 0.050533 4.8229e-05
3:53619142 T C 0.479054 1.8077e-04
3:53630338 C T 0.138620 -6.4454e-05
3:53634426 G A 0.804995 9.4631e-05
3:53649315 T C 0.037391 3.2613e-05
3:53654893 T C 0.467651 -1.5818e-04
3:53668132 C T 0.984060 5.7374e-04
3:53669641 T C 0.147270 3.2402e-04
3:53675109 C T 0.044743 -3.4470e-06
3:53680124 T C 0.028024 5.2449e-06
3:53691735 A G 0.116308 7.6023e-05
3:53693070 C T 0.401285 2.2994e-03
3:53696138 C G 0.143894 3.5666e-05
3:53696813 G A 0.066801 -5.5167e-05
3:53699533 T C 0.058109 4.2558e-05
3:53711837 A C 0.090427 3.2774e-05
3:53712675 G A 0.408020 -2.3545e-05
3:53716045 G A 0.546883 2.6562e-04
3:53723091 A G 0.144043 4.3640e-04
3:53730742 A G 0.064250 -3.7694e-05
3:53737575 T C 0.968698 1.4199e-05
3:53740699 T C 0.941800 -7.6239e-06
3:53741132 A G 0.948451 -2.8464e-04
3:53743436 T A 0.046560 9.6896e-05
3:53751033 T C 0.092030 3.6818e-05
3:53759721 G A 0.454808 -3.0585e-06
3:53761674 T G 0.095730 3.1582e-05
3:53765663 G A 1.700719 1.0408e-05
3:53766284 A G 0.170318 -7.9615e-04
3:53767943 A G 0.030387 -1.6483e-05
3:53768205 C T 0.331823 -1.9926e-05
3:53772118 G A 0.063938 1.3278e-05
3:53772254 A G 0.036057 -7.9308e-05
3:53785540 T C 1.652513 1.1234e-05
3:53789022 A G 0.747623 7.5211e-05
3:53790948 T C 0.751064 3.9716e-06
3:53792890 A G 1.180587 3.2645e-05
3:53799590 T C 0.058411 8.6842e-05
3:53802948 A C 0.035048 7.6273e-05
3:53804489 T C 0.054850 -2.6429e-05
3:53812988 A G 1.360278 2.7454e-08
3:53822762 C T 0.767935 -2.0415e-05
3:53829355 G A 0.088453 -2.2678e-05
3:53833398 G A 0.768510 7.8747e-06
3:53834091 A C 0.042665 -1.1817e-05
3:53835829 C T 0.149746 1.5146e-04
3:53840665 A G 1.051767 1.1141e-05
3:53843151 T G 0.021763 1.9956e-05
3:53844184 A G 0.075834 -4.1204e-06
3:53847062 A G 1.223256 2.1237e-06
3:53852835 T C 0.083925 -3.0661e-04
3:53853009 C T 0.026943 1.1204e-04
3:53855738 C G 0.112537 -1.0142e-04
3:53857803 C A 1.395871 3.9126e-05
3:53859524 A G 0.171577 -4.3040e-05
3:53862515 C T 0.230611 -2.4347e-05
3:53870840 C A 0.134825 5.3832e-05
3:53871574 T C 0.093536 -8.8198e-06
3:53877149 T G 1.251121 -5.7193e-06
3:53878165 T C 0.134929 1.0594e-05
3:53879035 T G 0.047631 3.9317e-05
3:53879218 G C 0.040303 -4.0065e-05
3:53879372 C T 0.645840 -6.2416e-07
3:53884914 C A 0.665522 1.0794e-06
3:53885173 C G 1.687187 1.0214e-05
3:53889849 C T 0.790406 -1.4069e-05
3:53890530 C T 0.171509 8.8888e-05
3:53892830 C T 0.060868 3.1582e-05
3:53899276 T C 0.163771 -1.4913e-06
3:53904711 A G 0.643922 -2.9134e-05
3:53914093 A G 0.047836 4.4198e-05
3:53920226 G T 0.048151 4.8696e-05
3:53963709 A G 0.076814 2.9611e-05
3:53963928 G A 0.033655 -5.2476e-05
3:53966015 C T 0.055252 -5.3099e-05
3:53973101 C T 0.938129 -8.2418e-05
3:53975762 A G 0.107785 9.5961e-06
3:53976833 G A 0.657310 -4.7346e-05
3:53982904 T C 0.021052 7.8211e-05
3:53984301 G A 0.023860 1.1077e-04
3:53985176 A C 1.450147 -1.9853e-05
3:53997009 T C 1.121907 -4.2318e-06
3:53997898 T C 0.041130 2.8065e-05
3:53999979 G A 0.264558 2.3183e-05
3:54006347 C A 0.545858 5.5232e-05
3:54014893 A G 0.034765 -6.3916e-06
3:54017244 C A 0.669352 6.6310e-06
3:54021866 T C 0.730336 -1.2033e-05
3:54022234 A C 0.042588 -7.7316e-05
3:54024726 C T 0.030838 -4.5267e-05
3:54026572 C T 0.186300 -1.0052e-04
3:54033071 G A 0.042961 -1.3840e-04
3:54033786 G A 0.543154 2.4846e-05
3:54034087 G A 0.093792 2.7305e-05
3:54034683 T C 0.059170 8.6484e-06
3:54037536 T C 0.046515 5.7254e-05
3:54051430 G A 0.045580 -2.0715e-05
3:54053542 T G 0.024824 9.6334e-06
3:54056506 A G 0.097947 2.4858e-05
3:54067037 T C 0.144238 -1.3574e-05
3:54068003 T C 0.021386 3.8862e-05
3:54070670 A G 0.043230 -1.1355e-04
3:54073075 G A 0.060352 -7.4953e-05
3:54073816 C T 0.646271 2.1615e-05
3:54074102 A G 0.091764 1.8800e-04
3:54074534 G A 0.125565 -4.0421e-05
3:54077256 C A 0.302994 8.5593e-06
3:54077334 G A 0.046836 -1.1144e-04
3:54077748 A G 0.022577 5.8485e-05
3:54078832 A T 0.059420 -1.1629e-05
3:54080241 A G 0.197413 1.1252e-05
3:54081140 A G 0.039189 1.3743e-05
3:54084167 T C 0.046385 -1.8461e-05
3:54090734 T C 0.091520 -9.0106e-06
3:54092625 A C 0.063081 -1.0588e-05
3:54092943 T C 0.123657 -1.3282e-05
3:54098139 A G 0.069550 5.8113e-06
3:54102350 C A 0.661793 -2.1417e-05
3:54113723 A G 1.923352 5.1055e-05
3:54114582 C T 0.064412 7.0501e-05
3:54121188 G A 0.261374 6.2018e-06
3:54126113 T G 0.922271 -2.0594e-05
3:54139931 C T 0.934588 4.8258e-05
3:54144735 C T 0.048592 -2.2523e-05
3:54147914 G A 0.095630 5.7464e-05
3:54152535 T C 0.350684 1.3546e-05
3:54154378 C T 0.068648 -9.5813e-06
3:54163954 G A 1.593207 1.1844e-04
3:54164523 A G 0.808968 -2.0119e-06
3:54166168 G A 0.060627 -4.7190e-06
3:54167087 A G 0.757010 -1.4511e-05
3:54167326 T C 1.076824 -7.0446e-07
3:54167436 G A 0.126020 -2.6998e-05
3:54167933 A G 0.036447 -1.0524e-06
3:54169089 T G 0.073916 -7.5248e-05
3:54169429 C T 1.167218 6.0180e-05
3:54170928 T C 0.086782 -2.3434e-04
3:54171970 G T 0.141914 -6.1102e-06
3:54174416 T G 0.073081 1.3601e-05
3:54177029 G A 0.182957 1.3694e-05
3:54178611 G A 0.442854 2.4863e-05
3:54182422 A C 0.045220 2.8209e-05
3:54186262 G A 0.197601 1.4558e-04
3:54195487 C T 0.594005 -4.1776e-05
3:54198986 T G 0.043970 -3.4998e-05
3:54202824 G A 1.543573 -2.4664e-05
3:54203226 A C 0.146611 -3.2896e-05
3:54211828 G A 0.430244 1.2772e-05
3:54218650 G A 0.161564 1.1032e-04
3:54220035 G A 0.091540 7.4100e-05
3:54224059 T C 0.079300 -3.4152e-05
3:54225384 A C 0.289245 6.8527e-05
3:54227926 A C 0.022509 -2.9442e-05
3:54230149 T G 0.030448 -3.7660e-05
3:54232741 T C 0.483432 -4.3922e-05
3:54241023 C T 0.077317 -7.2065e-05
3:54247972 C T 0.096181 -6.3928e-05
3:54248179 T C 0.025541 -5.8634e-05
3:54249992 T C 1.126458 2.8424e-06
3:54250278 C A 0.828371 -3.1626e-06
3:54252503 G A 0.047472 8.3448e-05
3:54258634 G A 0.061458 4.5346e-05
3:54258734 C T 0.036167 -2.9022e-05
3:54259713 T C 0.039825 -1.8847e-05
3:54260315 G A 0.264662 -3.2362e-05
3:54261126 A G 0.097788 -1.0899e-05
3:54261397 T C 0.038800 3.0427e-06
3:54264770 C T 0.147714 6.7047e-05
3:54266231 A G 0.334462 1.3779e-05
3:54266711 G T 0.057242 -1.0414e-04
3:54267915 A C 0.622990 -1.6337e-04
3:54274029 C T 0.056255 -9.4274e-05
3:54275323 C T 1.277265 -3.4286e-06
3:54280137 C T 1.813175 -4.4998e-05
3:54282216 C T 0.849728 -1.0930e-05
3:54288723 A G 0.062439 -2.1676e-05
3:54290050 G A 0.063837 7.4002e-06
3:54292014 T C 0.355338 1.1466e-04
3:54296332 A G 0.102767 4.2677e-06
3:54298050 T C 1.238975 -3.2258e-05
3:54298168 G A 0.062653 2.0325e-05
3:54301338 G T 0.187436 -5.0897e-05
3:54307110 A G 0.357357 4.5550e-05
3:54316431 A G 0.993901 6.2054e-06
3:54317772 T C 0.036401 -1.0304e-04
3:54325798 A G 0.494737 2.6579e-05
3:54330869 A G 0.134510 -2.1645e-05
3:54334117 T C 0.241708 3.3910e-05
3:54341438 C A 1.480566 -5.1482e-06
3:54346014 T C 0.040273 -3.5280e-05
3:54362146 A G 0.488473 -2.0214e-05
3:54365922 C T 0.041594 -5.1788e-05
3:54366364 C A 0.107139 1.4339e-05
3:54373509 T G 0.204038 -1.2288e-05
3:54376264 A G 0.028111 -3.4993e-05
3:54376466 G T 0.238709 2.2543e-05
3:54377959 T C 0.051581 2.3701e-05
3:54379802 T G 0.759454 3.8341e-05
3:54379980 G A 0.266652 4.4595e-05
3:54381576 T C 0.059245 -9.0394e-06
3:54385957 T C 0.109362 1.2920e-05
3:54391431 G A 0.042175 7.6496e-07
3:54399608 C T 1.740431 3.9255e-05
3:54402625 T C 0.059793 -2.4769e-05
3:54404103 C T 0.205732 -8.0903e-06
3:54409526 G A 0.471997 -6.2962e-05
3:54410904 G T 0.026177 -1.9041e-05
3:54420012 A G 0.156020 2.0844e-05
3:54426463 G A 0.078174 2.6484e-05
3:54428256 A G 0.149584 -9.0708e-05
3:54441735 G A 0.069501 -4.3420e-05
3:54444700 G T 0.569003 -5.0637e-05
3:54471358 C T 1.568214 1.4168e-06
3:54472533 T C 0.055373 -1.3709e-05
3:54476770 G A 0.295873 -1.7994e-05
3:54486470 T C 1.060975 -2.6872e-05
3:54486531 A G 1.032841 -2.2479e-05
3:54501028 T C 0.036667 -1.7273e-05
3:54509829 C T 0.362528 1.2081e-05
3:54511119 G A 1.067460 -9.8774e-06
3:54516884 A C 0.130002 -3.8560e-05
3:54518129 T C 0.743160 -7.8016e-06
3:54518828 G T 0.205898 2.5708e-06
3:54527731 G T 0.181749 2.3014e-05
3:54530927 G A 0.029562 -2.3514e-06
3:54533937 C T 0.277784 -1.2915e-06
3:54537372 C T 0.314302 -1.4398e-09
3:54542225 A G 1.964433 -2.5620e-05
3:54544414 T C 0.068985 3.3012e-05
3:54550146 C T 0.028468 2.4058e-05
3:54554107 C T 1.307697 -1.4612e-05
3:54559468 G A 0.025703 2.9296e-05
3:54569030 C T 0.481991 -1.6161e-05
3:54569337 T C 0.154160 1.8142e-05
3:54578805 A G 1.247073 1.9395e-05
3:54579051 G A 0.571866 -1.3468e-05
3:54587849 A G 0.104497 1.5280e-05
3:54589050 T C 0.276869 -3.0833e-05
3:54589591 A G 1.527990 -4.9138e-05
3:54592177 A G 1.640494 -2.1775e-05
3:54593091 G A 1.675938 -1.2537e-05
3:54596815 C T 0.664694 -9.5598e-05
3:54597138 T C 0.020039 -1.7319e-05
3:54599388 A G 0.038663 -4.5498e-05
3:54603516 T C 0.658842 -2.1998e-05
3:54604029 T C 0.050656 -2.0768e-06
3:54604188 C T 1.321287 -6.5237e-06
3:54604848 G A 0.079742 6.5501e-05
3:54609164 C G 0.049086 -1.9661e-05
3:54610473 T C 0.881342 -1.4107e-06
3:54611962 T C 0.147617 -8.8862e-05
3:54614633 G A 0.041364 2.9629e-04
3:54618019 C A 0.079320 5.0298e-06
3:54618100 T C 0.069203 2.7526e-06
3:54619915 A G 0.722874 -2.1303e-06
3:54625017 A G 0.049819 -7.2451e-05
3:54626332 C T 1.452033 -1.7074e-05
3:54628340 A G 0.047495 1.0777e-05
3:54630861 C T 0.104056 -9.9980e-05
3:54630898 T C 0.050611 4.5126e-05
3:54632547 A T 0.726072 -7.1574e-05
3:54635837 G A 0.795654 4.5757e-05
3:54637169 T C 0.679239 8.8688e-05
3:54637292 T C 0.087418 4.5714e-05
3:54639469 C G 0.404888 1.9628e-05
3:54639970 A G 1.675379 2.4064e-04
3:54647347 G A 0.095127 -1.4710e-04
3:54648537 C A 0.355251 -1.4851e-05
3:54655909 A G 0.490644 1.7860e-04
3:54658173 G T 1.062419 -3.9974e-05
3:54663424 T C 1.529973 3.6237e-05
3:54664315 T C 0.086311 -1.0539e-05
3:54664656 G A 0.037096 -6.1358e-05
3:54666092 G T 0.022607 -1.1085e-05
3:54667462 T C 1.885629 1.2752e-05
3:54676642 C T 0.389127 -6.3724e-05
3:54677319 A G 0.084724 7.2932e-06
3:54678929 A G 0.124169 -5.8063e-05
3:54688093 G T 0.171723 -3.5578e-06
3:54695763 G A 0.700151 1.2337e-05
3:54696159 G A 0.379026 -5.3459e-05
3:54696455 G A 0.033159 -1.4436e-05
3:54697179 T C 0.111742 -9.8223e-06
3:54698949 C T 0.070050 -8.7609e-05
3:54707031 A G 1.892871 3.5870e-06
3:54712456 G A 0.058290 -3.7558e-05
3:54722015 C T 0.105799 2.6054e-06
3:54722148 C T 0.554959 6.0254e-05
3:54730572 A G 1.859001 1.9126e-05
3:54734896 G C 0.030861 -2.6553e-05
3:54735047 A T 0.065645 -4.0098e-05
3:54739411 T C 0.422389 1.0768e-04
3:54739910 A G 0.404515 9.1383e-06
3:54741816 T G 1.850046 1.6278e-05
3:54744173 C T 0.498216 -2.9715e-05
3:54745469 C A 0.116909 2.1529e-05
3:54762320 T C 0.063237 -4.0311e-05
3:54764375 G T 0.043214 -1.6810e-05
3:54767138 T C 0.025924 2.4742e-06
3:54776757 A T 0.254902 -1.9861e-05
3:54778063 T G 0.167176 7.9732e-06
3:54778177 A G 0.060069 5.9147e-06
3:54783759 G A 0.024853 2.3227e-06
3:54787498 T C 0.394943 5.8648e-05
3:54790214 T C 0.077684 5.1670e-05
3:54793652 A G 0.102300 4.7865e-05
3:54794720 C T 0.033022 -6.4664e-05
3:54795064 C T 0.528360 -4.9388e-05
3:54798258 A G 0.968510 -5.7027e-06
3:54802351 G A 0.130375 -5.0237e-05
3:54803521 C T 0.565793 -2.7137e-06
3:54806687 G A 0.034028 -2.8604e-05
3:54808978 G A 0.530528 -4.8920e-05
3:54819030 A G 0.036664 -9.2429e-06
3:54819098 T C 0.104760 -2.0964e-05
3:54819371 G A 0.414499 -8.8775e-06
3:54820798 G A 0.129421 3.0975e-05
3:54823598 G A 0.118872 4.4785e-05
3:54825277 T G 0.419909 3.6264e-05
3:54827317 C A 0.021789 -4.8004e-05
3:54833990 C A 0.821828 8.1724e-06
3:54834603 A G 0.179506 -5.5974e-05
3:54836174 G A 0.385345 1.8760e-05
3:54846329 G A 0.308733 -4.1008e-05
3:54846365 T G 1.435901 7.9578e-06
3:54848559 G A 1.965709 5.7119e-05
3:54849343 G C 0.150369 -4.3436e-05
3:54854519 G C 0.117740 -7.6624e-06
3:54862283 T G 0.060816 -7.2805e-05
3:54867313 C T 0.226391 -5.4540e-05
3:54869132 C T 0.197835 -1.6770e-05
3:54869706 A C 0.222759 -5.1583e-05
3:54876269 T A 0.054694 2.8574e-06
3:54879248 T C 0.235015 -5.2315e-05
3:54880461 G A 0.350376 -8.8175e-06
3:54884558 G A 1.267986 5.2476e-05
3:54884622 G A 0.030656 -7.7864e-06
3:54885173 G T 0.809403 -1.1235e-05
3:54886243 G C 0.117613 1.8467e-05
3:54889313 C G 1.484633 9.0732e-05
3:54892449 G A 0.031928 -1.7349e-04
3:54894304 A G 0.116010 1.5304e-05
3:54894545 G A 0.849465 -3.5976e-06
3:54896089 G A 0.083883 4.9830e-05
3:54896342 G A 0.654645 -1.0071e-05
3:54900942 A G 0.020714 -4.6153e-05
3:54901056 G T 0.035087 5.0313e-05
3:54901360 A G 0.055967 -2.9351e-05
3:54903968 A G 0.085935 -2.4251e-05
3:54907940 G A 0.143368 -3.0149e-05
3:54910336 C T 1.573317 -2.9331e-05
3:54910913 G A 1.085805 -2.7769e-05
3:54913891 G A 0.090300 -3.2316e-06
3:54916880 A G 1.343027 4.1971e-05
3:54919351 G A 0.301631 -8.5906e-05
3:54919746 G A 0.126318 -5.7457e-05
3:54921903 C T 0.287707 -5.6566e-06
3:54924982 A G 0.060283 8.1824e-05
3:54929706 A T 0.056129 -4.7469e-05
3:54931562 C T 0.864730 3.6215e-04
3:54935540 G A 0.249566 -3.6280e-05
3:54941231 A C 0.070407 6.2433e-05
3:54954461 T C 0.218546 -8.3189e-06
3:54962100 C A 0.037449 -1.0166e-04
3:54963461 C T 0.033824 8.8780e-06
3:54966536 A G 0.081228 -1.6869e-05
3:54971224 G A 0.080160 6.6212e-06
3:54973651 G A 0.078882 -3.2734e-05
3:54980020 C T 0.277749 4.9034e-06
3:54987909 C G 0.023295 -3.0592e-05
3:54988572 T C 0.062818 9.8313e-05
3:54990517 G A 0.548863 -5.5717e-05
3:54994740 A G 0.058586 -5.7291e-05
3:55000023 T C 0.099872 -1.9805e-05
3:55007781 T C 0.125925 -1.7679e-05
3:55008868 A G 0.328577 1.9513e-05
3:55009588 C T 0.073977 -6.9313e-05
3:55020887 C T 0.130203 8.1177e-05
3:55023364 A G 0.037264 1.8094e-04
3:55028497 G A 0.119392 5.8591e-05
3:55031814 G A 0.995797 -1.8217e-05
3:55035874 T C 0.635943 1.2105e-05
3:55042330 G A 0.081579 2.0791e-05
3:55044210 T C 0.439131 3.6398e-05
3:55045519 G A 1.418020 -3.3659e-05
3:55055287 A G 0.677947 5.5930e-05
3:55058808 C T 0.073805 -3.8379e-05
3:55062169 A G 0.369412 2.4819e-05
3:55066691 A G 1.171126 -9.6329e-06
3:55066830 G A 0.107834 2.2438e-05
3:55069720 A G 0.329518 1.8338e-05
3:55073917 C A 0.392989 -3.8216e-04
3:55089486 G A 0.098853 5.0712e-05
3:55090863 C A 0.424148 -9.3966e-05
3:55091151 T C 0.844525 3.2377e-05
3:55101126 G A 0.042240 1.7320e-05
3:55104767 G A 0.030202 6.7206e-05
3:55106881 T C 1.589756 2.0455e-05
3:55107944 G A 0.293312 -5.9832e-06
3:55108625 T C 0.158909 -3.1159e-05
3:55108736 G A 0.327418 4.7891e-05
3:55111223 C T 0.057112 -5.1750e-05
3:55116055 A C 0.224236 -1.7112e-08
3:55116847 C T 0.107165 2.6118e-06
3:55121527 A C 1.108668 -8.5575e-07
3:55124567 A C 0.027894 -7.3037e-05
3:55125094 A G 0.253195 2.4330e-05
3:55130318 C A 1.719843 1.7359e-05
3:55130867 A G 0.557198 3.9094e-05
3:55141399 T C 1.258131 1.6314e-05
3:55141983 C T 0.026709 -9.7744e-05
3:55152586 T C 0.253987 1.4043e-05
3:55161406 C G 0.157705 -9.6570e-06
3:55162189 G C 0.252954 -6.2182e-07
3:55167815 T C 0.109629 -2.9642e-05
3:55169942 C A 1.097850 4.2994e-05
3:55170175 T C 0.102167 -4.9448e-05
3:55177389 C T 0.204541 -2.4073e-06
3:55178026 G A 0.181710 -3.6196e-05
3:55179297 G A 0.541417 2.2338e-05
3:55180301 T G 0.480089 3.2987e-05
3:55180704 C G 0.031571 1.3094e-05
3:55182258 C T 0.058381 5.6785e-05
3:55182633 G T 0.454032 -5.3975e-06
3:55182993 C T 0.870881 -1.8761e-05
3:55188273 G A 0.280797 1.1511e-05
3:55188514 T C 1.775452 -3.0913e-05
3:55189959 C T 0.781541 -2.3283e-05
3:55193828 T C 0.060481 -2.7774e-05
3:55193967 C G 0.506461 -1.3738e-05
3:55203979 A G 0.133968 -4.8268e-05
3:55206678 A G 0.907639 -5.4626e-06
3:55212688 C G 0.026148 3.0678e-05
3:55214797 G A 0.196303 2.1597e-06
3:55217369 G A 1.074227 1.2136e-05
3:55220379 C T 0.253185 6.6778e-05
3:55220616 A G 0.096061 1.2236e-05
3:55224080 C T 1.576215 -7.9481e-05
3:55228415 C T 0.693585 1.0708e-05
3:55230058 C T 1.725179 1.0072e-05
3:55234289 C T 1.005813 -3.7267e-06
3:55235741 G A 0.019948 -3.2180e-05
3:55237092 A G 0.138587 -4.9886e-05
3:55238461 T G 1.691128 2.8046e-05
3:55239697 C G 0.075957 3.7795e-05
3:55241137 C T 0.730327 1.3843e-05
3:55250406 C T 0.021652 -4.3787e-05
3:55263626 G A 1.054847 -2.3048e-05
3:55265321 T C 0.688875 2.7458e-06
3:55265572 G C 0.097791 -9.6101e-06
3:55265674 C A 0.834730 2.5239e-05
3:55267443 C T 1.243013 3.6353e-06
3:55268392 C T 1.012155 1.0589e-05
3:55268462 C T 0.483215 1.5610e-05
3:55268560 C T 1.489735 2.7556e-05
3:55274426 G A 0.710226 2.8818e-05
3:55276601 G T 0.194956 -9.6491e-05
3:55284390 T C 0.842513 -1.3969e-05
3:55292046 T C 0.312339 -3.1432e-05
3:55295766 A G 0.123858 -2.1315e-06
3:55301352 A G 0.023175 -1.0265e-04
3:55302446 G A 0.159383 -2.0907e-04
3:55306395 C T 0.675642 4.4386e-06
3:55313400 C A 1.592940 1.2515e-05
3:55318083 C T 0.031932 -7.4079e-06
3:55323202 C T 0.161161 4.8628e-05
3:55325605 C T 0.097480 -1.2462e-04
3:55327113 G A 0.045746 3.9841e-06
3:55328506 C T 0.193937 -1.5604e-05
3:55333875 G A 0.037235 -3.2099e-05
3:55338081 G T 0.025099 -1.8659e-05
3:55338478 A G 0.147185 -1.3208e-04
3:55340818 A G 0.869560 3.8006e-05
3:55341143 T C 0.927500 -1.7714e-05
3:55344029 C T 0.282043 1.8789e-04
3:55348709 G A 0.160152 -1.9361e-04
3:55349432 C T 1.341998 -2.1384e-05
3:55350750 C G 0.023944 -2.2121e-05
3:55351197 T C 0.072117 1.1096e-04
3:55353302 A C 0.596699 6.5546e-06
3:55359048 C T 0.049722 4.3575e-05
3:55359776 T G 0.082650 1.9506e-05
3:55360095 T G 0.252367 -7.2311e-06
3:55368381 C T 0.426511 -4.3234e-05
3:55375609 A G 0.033873 -2.5035e-05
3:55382599 A C 0.042821 -1.3685e-05
3:55383261 T C 0.068615 -2.1816e-05
3:55385093 G A 0.770590 4.8999e-05
3:55391206 A G 0.027816 -5.9622e-06
3:55396479 T G 1.935572 1.4124e-05
3:55398193 A G 0.122258 3.2283e-05
3:55402477 T C 0.118308 -1.6895e-05
3:55404236 G A 0.057586 6.4637e-05
3:55408229 T G 0.547984 7.7829e-05
3:55411011 A C 0.421867 -3.4397e-05
3:55422641 C T 0.051396 -1.9488e-05
3:55430775 C T 0.970301 2.0529e-05
3:55435063 T C 0.033074 -1.0823e-04
3:55446944 G A 0.315432 3.7128e-05
3:55447094 T C 0.961759 2.2881e-05
3:55451814 T C 0.047836 -7.7539e-05
3:55457629 A G 0.500456 -1.5155e-06
3:55461980 A G 0.492880 5.3096e-06
3:55462002 A C 0.054636 -4.5270e-05
3:55473839 C T 1.431062 3.7234e-05
3:55474222 G A 0.315198 3.8333e-05
3:55481930 T G 0.227268 -7.3124e-06
3:55489316 G A 0.029137 5.7534e-05
3:55493514 A C 1.500667 5.8401e-06
3:55496537 A G 0.074974 6.3878e-05
3:55506081 G A 0.023629 1.5543e-05
3:55506748 A C 0.024648 1.2408e-04
3:55511072 A C 0.052403 4.6838e-05
3:55521717 A C 0.304708 5.0088e-05
3:55527642 A G 0.079115 9.0191e-06
3:55532218 T C 0.379678 -7.4170e-06
3:55532616 A C 0.021523 5.8295e-05
3:55536802 A G 0.473166 -1.1536e-04
3:55539560 A G 0.586137 2.2035e-05
3:55540650 A G 1.945906 3.7716e-06
3:55545566 T C 0.065402 -5.3391e-05
3:55549333 C T 0.075993 -6.4679e-06
3:55551672 A C 0.108833 1.2435e-04
3:55552815 G A 0.583645 6.4736e-05
3:55555704 G C 0.305766 -4.6298e-06
3:55557700 C A 0.561814 -1.0309e-04
3:55558889 C T 0.476830 -1.1461e-04
3:55561657 G A 0.063013 -2.9155e-05
3:55563071 T C 0.023590 -3.4338e-05
3:55565055 T C 0.032084 -4.0808e-05
3:55567619 A G 0.401126 -4.0806e-05
3:55568056 T C 0.116276 -5.2001e-05
3:55571760 A G 1.431458 -6.6406e-05
3:55572770 C T 0.108548 2.1538e-07
3:55577935 T C 0.811363 -2.4738e-06
3:55579086 C T 0.040371 -5.4387e-05
3:55583293 T C 0.020010 -5.0274e-05
3:55586557 C T 0.565829 -4.0015e-05
3:55593931 G A 0.373125 -5.4927e-06
3:55595814 A G 0.101336 -1.3757e-04
3:55605200 T C 0.393145 9.6389e-06
3:55605713 G A 0.022896 2.8719e-05
3:55613962 G A 0.160558 -6.9627e-04
3:55615260 G A 0.396891 -4.8006e-05
3:55617856 T G 0.104848 -1.0166e-04
3:55618154 T C 0.478473 -9.5143e-07
3:55618492 A G 1.189266 4.8069e-05
3:55620461 T C 0.447424 -3.1082e-06
3:55622763 A C 0.043905 -4.2912e-05
3:55626330 A G 0.910563 8.7035e-06
3:55629453 T C 0.552787 -5.8266e-06
3:55631684 C T 0.630594 1.8751e-06
3:55635970 T C 0.108843 1.4070e-04
3:55639963 A G 0.120106 1.0455e-04
3:55640226 A G 0.189445 -4.6657e-06
3:55642506 G A 0.375400 -3.8679e-05
3:55650114 G T 0.093030 -3.0434e-05
3:55653587 A G 0.518775 -7.6699e-06
3:55665383 A G 0.379088 1.2447e-05
3:55665931 G A 1.325325 1.3208e-05
3:55670920 C A 0.440049 6.9750e-05
3:55686014 T C 1.879339 2.1862e-05
3:55687722 T G 1.038806 -1.1477e-05
3:55697604 T C 0.128162 -5.8267e-05
3:55698042 A G 1.882994 9.8790e-06
3:55698109 C A 0.060124 -1.1949e-06
3:55699880 C T 1.338659 -4.6810e-05
3:55701758 T C 0.199744 -8.3019e-06
3:55710455 T C 1.510265 4.5466e-07
3:55711370 C T 0.671222 4.9586e-05
3:55714512 C T 0.097593 4.3327e-05
3:55720760 A G 0.102764 -2.6817e-06
3:55727302 T C 0.031584 6.5396e-05
3:55729976 A C 0.071741 -7.5226e-06
3:55733390 T C 0.708944 -4.1760e-05
3:55734117 G A 1.549178 -3.2302e-05
3:55734776 A G 0.164527 4.8073e-05
3:55735226 C A 0.508528 3.4406e-05
3:55737184 C T 0.127152 1.5132e-06
3:55738777 C T 0.826239 1.0391e-05
3:55744160 T C 1.176780 9.7340e-06
3:55750544 A G 0.025862 -4.9052e-05
3:55751436 C T 0.112368 -1.1670e-04
3:55751999 C T 0.022597 7.9171e-06
3:55758742 A G 0.268229 -6.6984e-06
3:55760611 T C 0.072166 -5.9030e-05
3:55767733 T G 0.032461 -8.8770e-06
3:55767988 T C 1.500703 2.7141e-05
3:55770365 A G 0.042234 -6.7035e-06
3:55786072 C T 0.752976 2.7910e-06
3:55798432 T C 0.061023 -4.1094e-05
3:55799883 T C 1.083445 9.0429e-06
3:55801088 A G 1.040267 5.9039e-05
3:55802391 A G 0.069602 3.1192e-05
3:55803332 G A 0.411266 -3.8408e-06
3:55808202 C T 0.337886 1.3349e-05
3:55811390 A C 0.027560 2.0210e-05
3:55815156 C T 0.079959 4.4093e-05
3:55823019 G A 0.267930 7.1644e-05
3:55828044 C T 0.078933 -2.1685e-05
3:55833519 T G 0.074221 -1.8922e-06
3:55834871 A G 0.454740 -9.9428e-06
3:55845822 T C 0.082358 -5.3932e-06
3:55847642 T C 0.058131 -5.9224e-05
3:55854551 G A 0.039751 -5.4701e-05
3:55855171 T C 0.064188 -2.4663e-05
3:55861131 A C 0.189055 4.3714e-05
3:55878174 C G 0.178935 -6.1579e-05
3:55880416 G A 0.065483 -3.4417e-05
3:55886684 G T 0.033129 -9.2233e-05
3:55892717 T C 0.044668 -6.6805e-05
3:55895409 A G 0.161411 -1.7642e-05
3:55909567 G A 0.057953 -2.9723e-05
3:55913655 A C 0.157708 -3.3559e-05
3:55928780 C T 0.476158 -1.6654e-05
3:55932827 A G 0.037287 -1.1719e-05
3:55934415 T C 0.173184 6.0600e-07
3:55934939 A G 0.706289 3.2173e-05
3:55938388 C T 0.073916 3.2711e-05
3:55941559 C T 0.089998 1.6579e-04
3:55948816 G C 0.044337 -3.4257e-05
3:55949054 T C 0.030530 2.9550e-05
3:55952415 G T 1.382616 1.9626e-04
3:55958416 G A 1.276145 6.2603e-05
3:55977253 C G 0.177494 2.7642e-05
3:55981221 G C 0.065321 8.3417e-05
3:55985751 C T 0.125877 4.2078e-04
3:55992213 T C 0.048602 4.5286e-05
3:55995638 C T 0.204982 -1.5634e-06
3:55997119 C G 0.044353 4.9077e-05
3:55997893 T C 0.021474 -3.5547e-05
3:56002413 C T 0.028978 -4.4951e-05
3:56010702 C T 0.600506 2.4772e-06
3:56014464 T C 0.640968 2.7274e-05
3:56022772 C T 0.059764 -4.2294e-06
3:56023625 A G 0.653110 2.6897e-05
3:56026877 T C 1.347091 -1.6055e-05
3:56043509 C T 0.055191 4.0012e-05
3:56054925 C T 0.333946 -8.0429e-05
3:56060509 C A 0.241906 9.5307e-06
3:56080342 G A 0.666402 1.3149e-05
3:56080528 C T 0.080907 -4.7960e-06
3:56104964 G A 0.690553 3.2404e-05
3:56111536 A G 1.932621 -1.6216e-05
3:56113966 T C 0.035061 2.4847e-05
3:56114861 C T 0.115546 1.5571e-04
3:56142388 T C 0.067924 -1.1733e-04
3:56146679 A G 0.313731 -6.7398e-05
3:56148884 A G 0.326906 -9.5227e-05
3:56151970 C T 1.250647 4.3529e-05
3:56152589 A G 0.073351 -5.5887e-05
3:56155988 T C 0.081277 -2.1807e-04
3:56156907 T G 0.031211 -4.3939e-05
3:56164674 C A 0.083114 5.8937e-05
3:56174002 C T 0.116652 -5.5936e-05
3:56178417 A G 0.451049 -3.4828e-05
3:56193500 C T 1.784433 -3.8653e-04
3:56207996 A T 0.027563 -2.7651e-05
3:56217171 C T 0.732456 -9.3077e-06
3:56217454 A C 1.722592 -1.2993e-04
3:56233274 A G 0.092825 -2.3544e-05
3:56234135 C T 0.115757 4.0900e-04
3:56239376 A C 0.096107 2.8257e-05
3:56254670 G A 0.053867 4.8453e-04
3:56256822 C T 0.112813 1.7084e-04
3:56272735 T C 0.048881 8.0004e-05
3:56273902 T C 0.037475 1.3823e-06
3:56274114 G A 0.051724 1.0459e-04
3:56282484 T C 0.030815 1.7171e-05
3:56284547 T C 0.322316 -2.3944e-05
3:56291187 A G 0.063409 1.0103e-05
3:56295164 T C 0.063110 6.6787e-06
3:56303580 A G 0.042857 -7.5979e-05
3:56304394 T C 0.090346 5.0711e-05
3:56306432 C T 0.689252 -7.8150e-06
3:56309634 C A 0.776939 -5.8517e-06
3:56313064 T C 0.059206 -3.5546e-05
3:56330063 A T 0.035252 -1.6121e-06
3:56330401 T G 0.075957 9.0675e-05
3:56340656 A C 0.045096 -3.6701e-05
3:56343544 A G 0.722540 -2.1369e-05
3:56350395 C T 0.092663 -1.2455e-04
3:56351301 A G 0.030948 -2.8538e-05
3:56356788 C T 0.034674 -1.5927e-05
3:56362971 G T 0.091361 -8.8123e-05
3:56371039 C T 1.930012 -2.7613e-05
3:56378613 C T 0.032565 -6.7013e-05
3:56379555 A G 0.046765 -2.2571e-05
3:56380239 C A 0.059430 -3.8021e-05
3:56385466 T C 0.069446 -4.8875e-05
3:56386095 C A 0.169815 -1.1439e-04
3:56386290 G A 0.622224 -1.6434e-05
3:56386602 C A 0.683328 -1.9600e-05
3:56390783 C T 0.475512 1.8232e-04
3:56391245 A G 0.065243 1.1483e-05
3:56399339 A G 1.930142 -1.7324e-05
3:56417407 A G 0.061017 -3.0957e-05
3:56431988 C T 0.632548 1.7030e-05
3:56432160 G T 1.013262 2.9121e-06
3:56434215 G A 1.910382 1.4183e-05
3:56434612 T G 0.044675 -3.3993e-05
3:56441119 G T 0.789270 3.2980e-05
3:56462127 G A 0.195511 4.5551e-05
3:56467691 G A 0.724475 -1.5017e-04
3:56469761 A C 0.043013 -4.1382e-06
3:56470931 T C 0.058803 1.7847e-04
3:56480544 T A 0.037667 3.6097e-05
3:56482509 A C 1.569496 -6.6438e-05
3:56483680 T C 0.081913 -1.0275e-05
3:56487222 T G 0.045363 -2.4034e-05
3:56491910 A T 0.101482 5.7074e-05
3:56494656 A G 0.066694 -3.0430e-05
3:56497661 G A 0.136568 -4.1423e-05
3:56502996 C T 0.035106 2.7088e-05
3:56512438 T C 0.073247 1.6987e-05
3:56515781 T C 0.803541 6.1449e-05
3:56519915 C A 0.036232 9.3783e-06
3:56523878 T C 0.052799 -2.1653e-05
3:56525355 G A 0.672637 -9.1720e-05
3:56527269 A G 0.033652 2.0563e-05
3:56527366 G A 0.191928 6.5655e-05
3:56528691 G A 0.021932 -1.3595e-05
3:56530231 A G 0.028780 1.9264e-06
3:56530709 G A 1.508269 7.8519e-05
3:56531421 T C 0.053315 -1.1522e-04
3:56541440 A G 0.043441 1.7623e-05
3:56551845 G A 0.037634 -4.0184e-05
3:56551849 C T 0.072315 4.9500e-05
3:56552022 A G 0.131161 1.0048e-04
3:56562406 T C 0.050176 1.5083e-04
3:56562827 C T 0.082526 9.3280e-06
3:56567384 T C 0.083461 2.8254e-05
3:56574431 C T 0.057888 -1.5084e-06
3:56580015 G A 0.111647 8.5986e-05
3:56595153 C T 0.218579 2.1970e-05
3:56597475 C A 0.089112 1.6848e-05
3:56598544 A G 0.529379 -7.2517e-05
3:56627358 T G 1.614171 -9.4269e-05
3:56646211 C T 0.024788 -1.9856e-05
3:56649256 T C 0.026664 9.3650e-06
3:56652479 C T 0.214911 6.4313e-05
3:56653427 C T 0.098096 1.0052e-05
3:56656140 C T 0.064474 1.2142e-04
3:56658871 C T 0.188465 6.1920e-05
3:56667213 C T 0.035288 -5.0001e-05
3:56674190 C A 1.865512 1.1306e-05
3:56675504 C G 0.027284 2.0185e-05
3:56678369 C T 0.074208 1.8134e-05
3:56678615 C T 0.102533 1.5111e-05
3:56683832 T G 0.081293 7.5278e-05
3:56689298 T C 0.076694 -6.7286e-06
3:56701014 C A 1.943040 -2.8890e-05
3:56708788 T C 0.441065 -8.7654e-05
3:56716922 G T 0.936526 2.3905e-06
3:56731110 A G 0.640257 -2.6398e-05
3:56735180 A C 0.838430 -6.2353e-06
3:56742300 G A 0.729781 -1.0091e-04
3:56746176 T C 0.077190 8.0142e-07
3:56749557 C G 0.053337 1.4627e-05
3:56751325 T C 0.189610 2.9099e-05
3:56764853 A G 0.053406 -1.9674e-05
3:56765247 T A 0.283234 3.7438e-05
3:56766138 A G 0.153978 -1.9105e-05
3:56768260 A G 0.049008 1.4772e-04
3:56771251 C A 0.652416 -1.4014e-04
3:56771512 C T 0.032477 -5.9381e-05
3:56772834 T C 0.039063 1.6673e-05
3:56773260 A G 0.032685 -9.4970e-05
3:56787451 T C 1.057171 -8.0845e-07
3:56798495 T C 0.190539 -1.4336e-04
3:56800767 C T 0.060699 -8.9245e-06
3:56805232 T C 0.078158 3.3479e-05
3:56809290 C T 0.044541 4.7891e-05
3:56815994 T C 1.122722 -1.7617e-05
3:56816576 A G 0.206852 -1.5641e-05
3:56821278 A G 0.045626 -4.6472e-05
3:56822317 G A 0.099628 -5.7087e-05
3:56822377 C T 0.827651 1.0362e-05
3:56823252 T C 0.106383 8.3475e-05
3:56826324 C A 0.735143 5.1215e-05
3:56833024 C T 0.224953 3.2781e-05
3:56834426 C T 0.055694 -8.6282e-05
3:56834799 T C 1.154608 1.0814e-05
3:56835092 T C 0.056765 -3.5490e-05
3:56836740 C T 1.339691 1.5447e-05
3:56841719 A G 1.804404 6.9548e-05
3:56846171 T C 0.028787 -2.8054e-05
3:56847831 A G 1.206800 -2.6719e-05
3:56847945 G C 1.146263 4.8297e-06
3:56849705 T C 0.086593 1.6580e-05
3:56849749 C T 1.201915 -1.4624e-06
3:56854504 A G 0.260176 1.9121e-05
3:56857588 C T 0.028241 -5.6572e-05
3:56858097 A C 0.207822 -1.1553e-05
3:56859249 A G 0.059462 1.6041e-04
3:56863403 T C 0.380142 4.3453e-05
3:56865776 G A 1.259118 2.1626e-05
3:56866086 C G 0.337474 1.5366e-05
3:56867765 T G 0.201091 -2.2817e-05
3:56879102 A G 0.053941 -6.3871e-05
3:56891350 C G 0.028322 -8.7731e-05
3:56892926 T G 0.913241 -1.0726e-06
3:56894585 T C 0.067187 1.0747e-04
3:56902774 A G 0.101167 1.5562e-05
3:56906396 C T 0.823834 2.2221e-05
3:56913420 T C 0.029676 -7.1914e-05
3:56915871 C A 0.057833 6.2385e-07
3:56918789 G T 0.059969 -9.8953e-05
3:56919510 A C 0.473003 -1.2812e-05
3:56924628 T C 0.253084 2.4688e-05
3:56927023 A G 0.303848 -2.7072e-05
3:56929291 C G 0.065775 -9.2958e-06
3:56929961 C T 0.168117 8.8715e-05
3:56932708 A G 1.568412 8.9020e-06
3:56932752 T C 0.025187 -1.0266e-04
3:56942973 T C 1.252915 5.9725e-07
3:56944492 G A 0.291485 -2.9161e-05
3:56944543 T C 0.047450 5.4365e-06
3:56952030 C G 0.055804 5.0085e-05
3:56953185 A G 0.187530 4.1906e-05
3:56953864 T C 0.469167 -1.4076e-05
3:56954453 A G 0.081731 3.6433e-05
3:56954521 A G 1.204515 2.1114e-05
3:56956455 A G 0.083338 8.5768e-06
3:56958062 T C 0.021217 6.0169e-05
3:56960518 T C 0.592817 -1.5881e-05
3:56966246 T G 1.503776 -9.4549e-05
3:56967082 T C 0.111975 -8.7754e-06
3:56970298 T C 0.100680 -1.1612e-05
3:56972396 T C 0.033908 -3.0986e-05
3:56972679 G A 0.050543 3.6823e-05
3:56974124 A G 0.282747 -1.8951e-05
3:56976365 T C 0.055882 -4.6271e-05
3:56990504 C T 0.660790 -3.8544e-05
3:56995035 T C 0.218637 -2.7483e-05
3:57003081 T C 1.658073 -1.4459e-05
3:57004407 G A 1.975793 -5.3583e-06
3:57012361 C T 0.084208 -1.5663e-06
3:57013590 C T 0.375014 -3.8487e-05
3:57014269 G A 0.046719 3.8735e-05
3:57016692 G A 0.316497 1.0282e-05
3:57018458 T C 0.039290 -1.9141e-04
3:57024743 G A 0.379471 -2.5398e-06
3:57024916 G T 0.375686 5.0194e-04
3:57028695 G T 0.030267 2.5791e-05
3:57035483 G A 0.394151 -1.1124e-04
3:57053517 T C 0.028420 -1.3378e-05
3:57053752 C T 0.605586 -1.8281e-05
3:57058927 A C 0.148091 2.4586e-05
3:57059813 A C 0.072711 1.8705e-05
3:57065273 G A 1.247245 -4.6199e-05
3:57067209 C A 0.321336 2.0669e-05
3:57069829 C T 0.029981 9.0763e-05
3:57073793 C T 0.214655 -2.2845e-05
3:57073965 T C 0.656668 2.3318e-05
3:57077727 A C 1.528311 -1.9284e-05
3:57080678 G T 0.027790 2.5532e-05
3:57084818 C T 0.534803 -5.9521e-05
3:57088114 C T 0.186232 -1.4581e-05
3:57093740 T A 1.722008 -7.0955e-05
3:57099204 T C 0.377708 -3.2173e-05
3:57099806 C T 0.178763 -2.6842e-05
3:57108101 T C 0.072244 -1.2773e-05
3:57110277 A G 0.046538 -1.5462e-05
3:57111291 T G 1.135750 -2.9007e-05
3:57132035 A G 0.044201 -2.2577e-05
3:57134230 C T 1.806300 -4.1199e-06
3:57138419 A G 1.415255 2.8500e-05
3:57149194 G T 0.594739 5.9633e-05
3:57152041 T C 0.318752 -2.4739e-05
3:57178293 T C 0.269543 -1.5414e-05
3:57180043 A G 0.058712 3.6314e-05
3:57186157 C A 0.026534 -5.6434e-05
3:57186580 C A 0.430841 -1.3237e-08
3:57189984 C T 0.063117 -7.9630e-05
3:57196384 G A 0.122868 5.2260e-05
3:57196848 G A 0.279563 -2.2549e-05
3:57200758 A C 1.275074 1.1938e-05
3:57205308 A G 0.036784 -9.1534e-06
3:57208695 A G 0.031984 1.5884e-05
3:57240610 T C 0.738487 2.5766e-06
3:57266444 G T 0.037524 3.3004e-05
3:57278781 G A 0.033827 -3.4461e-05
3:57303684 G A 0.400114 8.5285e-06
3:57319599 T C 0.027586 8.9112e-06
3:57321535 T C 0.092179 -4.5645e-05
3:57328100 A C 0.069706 -3.7184e-05
3:57328867 T G 0.414989 -1.1343e-05
3:57335876 T C 1.226875 -1.5377e-05
3:57349888 A G 0.139785 6.9836e-06
3:57355028 A G 0.457388 -3.8813e-05
3:57369872 G A 0.398711 -2.0938e-05
3:57386148 G C 0.406177 -2.2315e-05
3:57394766 C T 0.860050 -6.6675e-05
3:57401117 G T 0.036693 5.4193e-05
3:57401178 C G 0.059848 -3.9014e-05
3:57414263 G T 0.204047 -1.8052e-05
3:57414434 G A 0.437180 -4.0991e-05
3:57419497 T C 0.974897 -1.8988e-05
3:57423030 C T 0.325916 1.0645e-04
3:57430988 A G 1.033675 -3.4482e-05
3:57431945 C T 0.091095 3.8292e-04
3:57432311 T C 0.023645 3.0375e-05
3:57438588 A G 0.059956 -3.9184e-05
3:57441386 C T 0.054259 -4.3780e-05
3:57448553 T C 0.065623 -4.5768e-05
3:57468895 A G 0.032367 8.9330e-05
3:57477319 T C 0.295727 7.8777e-05
3:57482888 G A 0.976952 -1.8203e-05
3:57486112 T C 1.334559 2.9719e-06
3:57494138 C A 0.367627 5.4029e-05
3:57494433 C A 0.169620 -3.2490e-07
3:57494915 T G 0.033525 -4.7556e-06
3:57497643 T C 1.357899 -5.5859e-05
3:57502091 C T 0.944556 -6.5260e-06
3:57504397 T C 1.751642 -1.0835e-05
3:57510744 C T 0.040556 1.3814e-07
3:57519194 G A 0.676314 -1.2904e-05
3:57528503 G A 0.337013 -7.6630e-06
3:57533577 T G 0.034801 6.8454e-05
3:57542456 C T 0.023765 3.6122e-05
3:57543614 C T 1.604641 -2.3862e-05
3:57548136 T C 0.183921 2.1880e-05
3:57564739 T C 0.040604 -7.1388e-05
3:57571353 T C 0.866862 -1.8275e-05
3:57578373 T C 1.644100 1.0265e-05
3:57591850 T C 0.206099 -4.1727e-05
3:57628334 A G 0.778614 3.2866e-05
3:57644825 T C 0.044486 3.4175e-05
3:57645180 T C 0.040040 6.3517e-07
3:57653488 A G 1.644798 1.6544e-05
3:57665093 A G 0.137935 -9.2344e-07
3:57665807 T C 0.345338 1.1010e-05
3:57679659 C A 0.324260 5.4588e-05
3:57679852 T G 0.127243 2.3951e-05
3:57690135 A G 0.031201 -4.3430e-05
3:57695507 G A 0.037871 -9.6080e-06
3:57700544 T A 0.086788 2.3416e-04
3:57707532 A G 0.396293 2.4087e-05
3:57715056 A G 0.382025 2.4176e-05
3:57717594 T C 0.039709 4.4837e-06
3:57742245 T G 0.046771 1.3409e-05
3:57768616 T C 0.084542 -5.6555e-05
3:57775195 T C 0.045580 4.9676e-05
3:57791172 C A 0.027154 -1.8542e-05
3:57807084 A G 0.087720 3.1557e-05
3:57808883 A G 0.378130 6.2258e-05
3:57815170 T C 0.106597 2.5035e-05
3:57827265 G A 0.075061 7.5175e-07
3:57857439 G A 0.120651 -5.0483e-05
3:57865340 A G 0.092764 -7.9469e-06
3:57869099 G A 0.038491 1.7433e-04
3:57882601 T C 0.486717 -9.3146e-05
3:57885086 G A 0.632789 -1.6491e-07
3:57918837 C T 0.303734 5.9241e-05
3:57919229 A C 0.038608 -1.1489e-05
3:57932902 G A 0.077645 -7.7664e-06
3:57934374 T C 0.506243 3.5203e-04
3:57945243 G A 0.882575 -1.7871e-05
3:57950643 C A 0.555825 -3.5958e-05
3:57950996 G A 1.685850 -2.7041e-05
3:57951057 C T 0.564018 -4.1807e-05
3:57956176 C T 1.833895 -7.2605e-05
3:57958899 A C 0.211357 1.5885e-05
3:57965700 A G 0.608049 -2.0984e-06
3:57986958 G T 0.125890 1.6897e-05
3:57988088 T G 0.478826 -1.1339e-05
3:58002885 T C 1.330580 -2.4443e-05
3:58014986 C T 0.132823 7.1547e-05
3:58018879 T C 1.302679 -3.1981e-05
3:58025451 G T 0.132586 -2.2820e-07
3:58027308 A C 0.179198 7.6436e-06
3:58037503 A G 0.043139 -8.0041e-06
3:58038546 A C 0.722034 -6.3849e-06
3:58038671 T G 0.021474 9.0628e-06
3:58044213 A G 0.045489 2.1162e-05
3:58045538 T C 0.224613 -3.7369e-05
3:58050857 C T 0.199968 -2.6402e-05
3:58053032 A G 0.821120 -7.5223e-05
3:58055387 A G 0.027810 -4.8388e-05
3:58055412 T C 0.225895 -2.1103e-06
3:58061304 C T 0.680164 -5.3807e-05
3:58062611 A C 0.100521 -3.6178e-06
3:58078561 A G 1.890592 -4.3287e-05
3:58082988 A G 0.653253 -8.5563e-06
3:58088102 A G 0.028358 6.0708e-05
3:58090803 A G 0.149642 -1.8909e-05
3:58091098 T C 0.486584 -1.4629e-05
3:58091561 A G 0.085169 4.3683e-06
3:58091855 G T 0.104059 2.7756e-05
3:58103964 A G 0.163878 2.3885e-05
3:58109162 A G 0.494286 -1.7212e-05
3:58112488 T C 0.489580 -2.6569e-05
3:58116095 C G 0.175644 -7.7016e-06
3:58117724 A G 0.037453 -1.3904e-05
3:58118555 A G 0.493403 -2.3863e-05
3:58126223 C A 1.359545 -7.5758e-05
3:58131412 T C 0.033931 2.9822e-06
3:58134505 G A 0.027865 6.1901e-05
3:58145348 C T 0.022178 4.4471e-05
3:58156176 A G 1.261371 -5.2902e-05
3:58161946 C A 0.098340 -1.0901e-04
3:58166399 T C 0.060640 4.0067e-05
3:58173156 T C 0.732333 -4.9288e-06
3:58179471 T C 0.147724 -1.3187e-05
3:58183636 A G 0.164381 2.6529e-06
3:58186719 A C 0.207199 2.1582e-06
3:58195711 A G 0.765650 4.3376e-06
3:58196962 C T 1.364693 -3.7461e-05
3:58198715 C T 0.673675 2.6885e-05
3:58209096 T C 0.059345 3.8532e-05
3:58217589 A G 0.084688 -7.3955e-05
3:58223292 C T 1.317736 -2.4814e-05
3:58224312 T C 0.181895 3.5947e-05
3:58227723 G A 0.185436 1.6945e-05
3:58247600 T G 0.190211 2.6338e-05
3:58253886 A G 0.025804 -8.2249e-05
3:58260160 T C 0.457658 -6.2825e-05
3:58269451 G A 0.760210 9.2420e-06
3:58269751 T G 0.569863 -8.9233e-07
3:58279129 G A 0.111754 -2.1967e-05
3:58284438 T G 0.934238 -1.4921e-06
3:58292258 T C 0.554212 -1.4131e-05
3:58294692 C T 0.031386 7.0499e-06
3:58306459 G A 0.026476 7.9509e-06
3:58313463 A G 0.055967 2.8540e-05
3:58370177 T G 1.399529 8.0974e-06
3:58376639 A C 1.573531 1.1593e-05
3:58377638 A G 0.041692 2.4060e-05
3:58395891 G C 0.315049 5.8117e-06
3:58396612 G A 0.174027 4.9229e-06
3:58408217 C T 0.042454 1.9208e-05
3:58410164 C T 0.033814 6.4212e-05
3:58410554 T C 0.744637 1.3844e-04
3:58412051 G A 0.050329 -8.2929e-05
3:58420859 T C 0.120706 -8.1918e-05
3:58431859 T C 0.046073 -1.4330e-04
3:58435778 T G 0.481222 -8.0128e-05
3:58443063 A C 0.042162 -2.6307e-05
3:58455068 A G 0.174443 -3.4215e-05
3:58468428 C A 0.714552 -2.7441e-05
3:58470708 C T 0.503030 3.1612e-05
3:58476832 A C 0.644827 -1.5724e-05
3:58479627 T C 0.027402 -2.9823e-05
3:58484521 C T 0.187397 -4.4193e-06
3:58490887 G A 0.036349 -3.3709e-05
3:58497779 T C 0.653574 1.0451e-06
3:58503984 T G 0.055295 2.2815e-05
3:58510439 T C 0.037699 -9.1583e-06
3:58510664 G T 0.028618 2.2899e-05
3:58512375 C T 0.087392 1.4202e-04
3:58512900 G T 0.175131 1.5594e-06
3:58515566 T G 1.675110 3.1535e-05
3:58516383 A G 0.937708 -1.3983e-06
3:58521124 G A 1.871053 2.6359e-05
3:58523519 C T 0.126802 1.5969e-05
3:58523631 C T 0.115685 1.2181e-04
3:58530111 T G 0.074730 1.7128e-05
3:58534550 G A 0.565329 1.0436e-04
3:58534600 T C 0.075558 1.6687e-05
3:58542653 A G 0.049595 -7.1822e-06
3:58546561 C T 0.641503 9.3850e-05
3:58547735 T C 0.027453 1.0629e-05
3:58548335 T G 0.133310 -1.6279e-04
3:58549666 A C 0.605018 8.4132e-06
3:58551248 A G 0.076652 1.7007e-05
3:58551893 T G 0.069115 -8.0372e-06
3:58552329 G C 0.124686 4.2136e-06
3:58552997 A C 0.118597 4.6057e-05
3:58553302 A G 0.609202 -7.6324e-04
3:58554964 G C 0.026495 7.3122e-05
3:58556841 C T 0.161963 4.7187e-05
3:58559207 G T 1.666509 1.0039e-05
3:58561548 T C 1.067716 -7.4377e-06
3:58562525 T C 0.277401 -4.2599e-06
3:58569636 T C 0.026852 5.3218e-05
3:58573163 A G 0.194612 1.1177e-05
3:58573909 G A 0.085405 6.3259e-05
3:58584096 C T 0.103439 -4.9751e-05
3:58589364 A G 0.195829 1.6167e-05
3:58592208 A G 0.338522 -3.4240e-06
3:58596351 A G 1.779902 -2.6696e-06
3:58601321 A G 0.828322 1.2896e-04
3:58603611 T C 0.145342 4.2511e-05
3:58614393 G A 0.810221 -3.8022e-05
3:58618659 A G 0.038822 5.4713e-06
3:58624750 A G 0.165491 2.7584e-05
3:58625875 A C 0.343738 3.5158e-05
3:58626075 T G 0.355796 -1.1148e-06
3:58626894 A G 1.886944 5.4472e-06
3:58635197 A G 1.387569 -2.4201e-05
3:58640105 G C 0.150859 -1.0636e-05
3:58644224 A C 0.077713 -1.5395e-07
3:58644956 C G 0.272419 1.4418e-04
3:58649994 A G 1.565488 -7.2454e-05
3:58652292 T G 0.190360 3.2717e-05
3:58655613 T C 0.664039 -1.5272e-05
3:58658454 A G 1.324582 -1.2461e-05
3:58666373 T G 0.331067 4.5679e-05
3:58675917 T C 0.030633 -1.3291e-05
3:58676963 G A 0.029802 9.5304e-05
3:58686599 T C 0.832467 1.8355e-06
3:58689634 C A 1.304520 1.6777e-05
3:58691597 T C 0.141284 -4.4448e-06
3:58693328 T C 0.033178 -3.4398e-05
3:58695543 A C 0.047635 5.1792e-05
3:58700496 C T 0.214694 -2.6675e-06
3:58705874 C T 0.580535 1.1051e-04
3:58709492 C T 0.095042 1.5418e-05
3:58715183 T C 0.030981 4.6588e-05
3:58716498 T C 0.047050 2.9875e-05
3:58721311 T C 0.044022 4.5930e-05
3:58734038 T C 0.024703 -1.2805e-06
3:58734303 G C 0.058300 1.5870e-04
3:58736041 C T 0.316558 2.4827e-05
3:58771292 T C 0.110693 -3.4496e-05
3:58776627 A C 0.135734 -2.9221e-05
3:58778015 T C 0.051569 -3.6809e-05
3:58783532 C T 0.180535 -3.5796e-05
3:58811057 G A 1.933147 -3.8222e-05
3:58823639 C T 0.063097 4.0440e-05
3:58825127 A G 0.625168 -3.1308e-06
3:58826399 A G 0.122738 -2.1695e-05
3:58846270 A C 0.055814 -6.9356e-05
3:58851213 A G 0.057833 -4.0816e-05
3:58869178 C T 0.044772 5.4718e-05
3:58870321 T C 0.026716 1.2301e-05
3:58903863 C T 0.119113 -2.9020e-06
3:58904478 C A 0.065561 1.9036e-05
3:58934224 T C 0.030234 -1.1932e-05
3:58939651 A G 0.041192 -1.0768e-05
3:58971648 T C 0.045463 -1.7177e-05
3:58982075 T C 0.188315 5.2891e-06
3:58985078 A C 0.352855 2.7617e-05
3:58985455 A C 0.047550 -7.6931e-05
3:59034212 T C 0.403080 -8.9354e-05
3:59038225 A G 0.137383 -2.1645e-05
3:59048897 G A 0.112027 2.8740e-05
3:59052457 T G 0.062283 2.9878e-05
3:59076794 T C 0.051822 1.7110e-05
3:59088848 T C 0.224268 7.6860e-05
3:59105913 A G 1.602256 -2.3777e-05
3:59112853 C T 0.083036 1.6534e-05
3:59117441 T G 0.028228 3.2710e-05
3:59130952 T G 0.068209 -1.8903e-05
3:59153978 G A 1.050329 -1.2038e-05
3:59174136 C T 0.033766 2.9569e-05
3:59178030 C A 0.617245 -2.0737e-05
3:59180083 G T 0.124458 -1.2792e-05
3:59181083 T C 0.142352 1.6186e-05
3:59182023 G T 0.614583 -2.4168e-06
3:59189436 G A 0.044509 8.0656e-05
3:59193845 C T 0.055003 -1.1991e-04
3:59194956 G C 0.085136 -3.8983e-06
3:59220302 G A 0.140888 -9.2223e-06
3:59220465 T C 0.025476 -6.8767e-05
3:59221463 C G 0.980775 -5.8509e-06
3:59222805 C T 0.322774 -3.1795e-05
3:59231529 G T 1.919103 5.9873e-05
3:59234818 G A 0.051296 -1.9783e-05
3:59235102 G A 0.097337 6.5908e-06
3:59240774 T C 0.867784 -2.6820e-05
3:59242272 G A 0.797358 -1.0731e-05
3:59243877 A G 0.165686 5.0747e-05
3:59249578 A G 0.019981 -1.0743e-04
3:59252028 A G 0.074714 -5.7828e-05
3:59261911 T C 0.255321 2.7517e-04
3:59269300 A G 0.335841 1.9046e-04
3:59292465 G A 0.047011 8.5238e-05
3:59297795 T C 0.048070 -5.1782e-05
3:59300165 C A 0.070907 -8.3321e-06
3:59306653 A G 1.789701 1.9456e-07
3:59307725 G T 0.491842 -3.1364e-06
3:59319159 G A 0.081144 8.3343e-05
3:59324733 T C 0.904439 9.6412e-06
3:59327261 A G 0.410776 -1.6724e-05
3:59327461 G A 0.296396 3.4905e-06
3:59347880 C T 0.152008 -3.0048e-05
3:59351505 G C 0.024661 -1.4266e-06
3:59353179 A G 0.046963 1.1855e-04
3:59353452 T C 0.889592 -4.7789e-06
3:59353510 T G 0.045398 -9.4846e-05
3:59354015 C G 0.827498 6.4231e-05
3:59357608 G T 0.064636 1.7426e-04
3:59362303 G T 1.401736 -8.9832e-06
3:59364787 C T 0.149123 -2.8530e-05
3:59365858 G A 0.110096 1.5078e-05
3:59374866 T C 0.305850 2.1920e-05
3:59375508 C A 0.393223 -2.2208e-06
3:59387662 A G 0.040092 -2.0873e-04
3:59394343 A G 0.042367 -4.1232e-05
3:59398465 A G 0.188870 1.2173e-04
3:59402517 A G 0.066402 1.2771e-04
3:59403205 G A 0.526684 -2.4856e-05
3:59403244 G A 0.052867 3.4713e-05
3:59403520 A G 0.059569 -1.4384e-05
3:59405125 C T 1.060228 -4.7675e-06
3:59409304 G T 0.141330 4.1471e-05
3:59409359 A G 1.862380 -6.9271e-06
3:59409741 A G 0.043328 -2.5482e-05
3:59410065 A C 1.151521 -2.8532e-05
3:59412957 T C 0.117282 -1.8049e-04
3:59416008 A G 0.915909 -1.4358e-04
3:59418533 T C 0.378974 3.6625e-05
3:59418854 T C 1.266077 -1.2833e-05
3:59423933 A C 0.075366 -6.8859e-06
3:59424529 C A 0.141820 -6.5836e-05
3:59424591 A G 0.059261 4.1373e-05
3:59424696 C T 0.296688 3.0295e-05
3:59424841 G A 0.075662 2.2489e-04
3:59427372 G A 0.057070 2.3924e-04
3:59430212 G A 0.024359 -5.6215e-05
3:59431342 T C 0.135549 4.6296e-05
3:59433778 G T 0.097911 1.1479e-04
3:59434420 A G 0.945290 -3.5831e-06
3:59436919 G A 0.884123 2.6265e-05
3:59437662 C T 0.233422 8.2510e-05
3:59439794 G T 0.191447 1.6769e-04
3:59448864 C T 0.638800 -1.4960e-05
3:59460849 G A 1.024217 -4.8346e-06
3:59461922 G A 0.096347 -2.7522e-05
3:59467599 G T 0.546789 -9.1175e-05
3:59469047 G A 1.885581 -1.7673e-05
3:59469839 C A 0.072017 4.5571e-06
3:59470554 A G 0.388643 4.6896e-05
3:59473243 G A 0.046852 -8.0097e-05
3:59474150 G A 1.167075 -4.6076e-05
3:59481606 G A 0.502251 -5.0751e-05
3:59486273 T C 0.668479 -1.0547e-06
3:59494248 A C 0.040935 -3.6637e-05
3:59500394 C A 1.127892 -2.3010e-05
3:59501651 G A 0.647820 -1.8152e-05
3:59504606 G A 0.226700 1.1212e-04
3:59505171 G C 1.774946 -3.4848e-06
3:59507994 C T 0.266476 -5.7492e-06
3:59509607 G A 0.189643 4.5869e-05
3:59528492 T C 0.439608 4.2255e-06
3:59529321 G A 1.490255 8.7406e-06
3:59544996 C T 0.081309 -1.5171e-06
3:59545107 T C 0.531206 1.8209e-05
3:59547385 T G 0.040591 -1.5893e-05
3:59548789 A G 0.038647 -1.8432e-05
3:59557740 C T 0.036255 -4.3695e-05
3:59559489 A C 0.508674 1.6287e-05
3:59561485 T C 0.060618 -5.5423e-05
3:59562570 T G 0.171811 4.9507e-05
3:59564008 G C 0.495208 -3.7023e-05
3:59575391 A G 0.212941 -3.3426e-05
3:59582020 A G 1.091712 -7.9819e-05
3:59589606 C T 0.047683 -3.6498e-05
3:59590945 A G 0.713676 -4.0981e-05
3:59594377 A C 0.223292 -4.3166e-06
3:59598180 G T 0.120219 -1.2568e-04
3:59598364 C G 0.113939 1.2930e-05
3:59608345 A G 0.288976 2.8921e-05
3:59610298 A G 0.506831 -3.5624e-05
3:59616881 T G 0.068625 2.0943e-05
3:59619874 C T 0.325968 -9.3372e-05
3:59630720 T C 0.039407 -1.1806e-04
3:59634298 T C 0.212632 6.3031e-05
3:59637254 A G 0.042506 -1.0786e-04
3:59638668 G A 0.052766 -1.5382e-05
3:59643296 T C 0.029270 -3.3931e-05
3:59643507 T C 0.032529 -4.9885e-06
3:59644233 A G 1.435447 6.1220e-05
3:59644898 C T 0.303903 6.8766e-05
3:59647207 C G 0.065460 -1.6470e-04
3:59656119 T C 0.111829 -8.2028e-06
3:59660572 A C 0.089618 2.9535e-05
3:59662116 C T 0.684227 -4.3143e-05
3:59666001 G A 1.010318 2.4118e-05
3:59670729 G A 0.190110 -2.3978e-05
3:59681637 T C 0.508940 2.8505e-05
3:59684702 A G 0.054642 3.5634e-05
3:59687602 A G 0.122404 1.0860e-05
3:59688158 C T 0.238485 -1.6437e-06
3:59694896 G A 0.141385 -2.5044e-05
3:59696859 C T 0.021104 -3.6708e-05
3:59697507 T C 0.132806 4.3072e-05
3:59699947 T C 0.087996 -3.8589e-05
3:59701430 T C 0.395712 2.0646e-05
3:59707551 T C 0.054895 4.2892e-05
3:59707662 T C 0.166897 -1.4060e-05
3:59708761 C T 1.529295 1.1989e-04
3:59709050 C T 0.968737 5.6148e-05
3:59716254 C T 0.185904 -3.2613e-05
3:59720078 C T 0.108385 -9.8511e-05
3:59721905 C T 0.081455 -6.9036e-05
3:59734687 G A 0.233087 7.2024e-05
3:59735965 G A 1.609900 1.1302e-04
3:59738188 A C 0.092582 9.5433e-05
3:59739903 A G 0.084883 4.1489e-05
3:59741515 C A 0.550798 2.6029e-07
3:59742545 T C 0.045444 -8.5520e-05
3:59743819 A G 0.225242 1.3189e-04
3:59744856 A G 0.157916 6.4575e-06
3:59748509 C T 0.021828 -1.4544e-05
3:59750069 A G 0.221889 -2.3900e-06
3:59757241 G A 0.331859 -3.4501e-05
3:59757575 C T 1.083111 -5.1434e-05
3:59759414 T G 0.335653 -2.6493e-05
3:59762631 T C 0.102105 9.7561e-05
3:59763185 T C 0.775848 -6.9190e-06
3:59768454 C T 0.552648 -5.8455e-05
3:59772027 T C 0.028660 9.3829e-05
3:59772328 G A 0.288794 8.2749e-05
3:59775175 T C 0.022973 2.0188e-05
3:59775988 C T 0.033230 2.1282e-05
3:59776281 A G 0.079719 1.3465e-04
3:59776494 C T 1.613483 3.9456e-05
3:59777427 G T 1.086541 -3.5187e-05
3:59777503 A G 1.561064 3.0592e-05
3:59778950 A G 0.033451 -1.3307e-07
3:59788525 G T 1.768782 -1.2420e-06
3:59789139 T C 0.033084 -6.6235e-05
3:59791250 G A 0.237897 2.1985e-05
3:59791525 G A 0.053753 2.2864e-05
3:59793549 A G 0.080589 2.6544e-05
3:59794065 A C 0.043597 -4.0941e-05
3:59795925 A G 1.675090 -3.0909e-05
3:59797400 T C 0.223045 -1.5988e-05
3:59800608 G A 0.110687 -4.4816e-05
3:59803506 C T 0.024892 -1.5276e-05
3:59804978 C T 0.161366 -6.3605e-06
3:59807258 T C 0.199357 7.5591e-06
3:59810153 A G 0.929223 -5.9429e-05
3:59811457 A G 0.083990 -2.2129e-05
3:59811462 T G 0.094046 -5.0449e-06
3:59814258 C T 0.070384 -4.1577e-05
3:59820752 A G 0.027696 -8.1960e-05
3:59821071 T C 0.211201 4.4458e-05
3:59821420 C A 0.081595 2.5968e-04
3:59827015 T C 0.223541 -1.6292e-05
3:59828048 C G 0.150551 1.3736e-04
3:59830142 A G 0.127899 -2.5711e-05
3:59840273 T C 0.039822 -4.9991e-05
3:59842736 T C 0.054285 8.4558e-06
3:59849803 T C 0.945436 7.4523e-05
3:59852370 T A 0.161191 7.4788e-05
3:59854150 T C 0.040069 -5.4607e-05
3:59856766 C T 0.219682 1.0443e-04
3:59858291 A G 1.969438 -2.8531e-05
3:59859953 G A 0.381590 2.7111e-05
3:59866336 C T 0.040082 -2.4385e-05
3:59869280 A C 0.024798 -8.1164e-06
3:59875049 C T 0.135812 -2.9961e-05
3:59877988 A C 0.223178 4.1980e-05
3:59880384 C T 0.266369 6.8579e-05
3:59882760 A G 0.065811 7.2878e-05
3:59884212 A C 0.240595 7.7487e-05
3:59887336 C T 0.228900 7.4409e-06
3:59888624 C T 0.055463 3.6909e-05
3:59889846 A G 1.378286 3.2871e-05
3:59891227 T C 0.675733 2.5723e-05
3:59899215 G A 1.715958 -3.6399e-05
3:59900363 C A 0.103400 -1.7313e-05
3:59901725 C T 0.060835 8.1153e-05
3:59902801 T C 0.965803 -2.4421e-06
3:59903194 C T 0.255175 -2.0101e-06
3:59903450 C G 0.116662 1.0209e-04
3:59904017 T C 0.316334 -5.8346e-05
3:59904188 T G 0.058680 2.3364e-06
3:59904826 C A 0.097447 6.7539e-05
3:59906741 C T 0.073594 2.6864e-04
3:59908514 G A 0.118632 2.9946e-05
3:59910061 G T 0.216586 -1.0172e-04
3:59912938 G T 0.197442 6.6156e-05
3:59913763 T C 0.040358 -6.7477e-05
3:59914061 C T 0.444688 1.1186e-05
3:59916174 G A 0.041932 6.7830e-05
3:59916886 C T 0.058982 1.5935e-05
3:59921500 A G 0.211581 -2.0150e-06
3:59922017 G A 0.894055 -4.4138e-05
3:59923514 C T 0.244882 -6.8198e-06
3:59923785 C T 0.177212 -2.6554e-05
3:59928851 G A 0.400110 1.0449e-05
3:59929254 G T 0.191847 -4.2268e-05
3:59931458 T C 0.129288 2.6308e-04
3:59936382 C T 0.249647 1.3970e-05
3:59936498 C T 0.228780 1.0230e-04
3:59937681 G T 0.205411 -3.3795e-05
3:59942476 T C 0.113358 -1.6177e-05
3:59943017 T G 0.302634 -1.1922e-04
3:59943746 A G 0.040845 -1.0395e-05
3:59946384 G A 0.264405 2.8118e-05
3:59957134 C T 0.256840 3.3341e-05
3:59958515 C T 0.848180 -3.8149e-05
3:59959110 T C 0.059796 4.0390e-05
3:59959803 G T 0.076191 -9.1198e-05
3:59967022 A G 0.128519 -4.0355e-05
3:59970958 T C 0.594171 6.7606e-05
3:59981525 C T 0.522491 -4.7247e-06
3:59983578 A G 0.027952 -1.2518e-05
3:59984355 A C 0.334134 2.3296e-05
3:59985179 A G 0.180532 7.0985e-05
3:59996083 G A 0.024184 5.7074e-05
3:59998714 G A 0.068391 -1.1069e-04
3:59999143 T C 0.106389 4.8718e-05
3:59999690 C T 0.887019 -1.9890e-05
3:60001389 A G 0.052588 -7.5464e-05
3:60001467 A G 0.083166 -4.8822e-06
3:60002455 C T 0.210575 -5.4859e-05
3:60003590 G T 0.127629 9.1297e-05
3:60004935 G A 0.029192 5.8080e-05
3:60006232 G A 0.506149 -1.8128e-05
3:60006945 T A 0.037904 -1.2401e-05
3:60010328 C A 1.151353 1.1804e-05
3:60013145 G T 0.230202 3.3717e-05
3:60013834 C T 0.042633 1.5146e-05
3:60017331 G A 0.032159 -3.5401e-05
3:60025505 C T 0.235252 6.6505e-05
3:60029103 A G 0.923670 -2.4044e-05
3:60029270 A G 0.278541 -4.9855e-05
3:60030325 T C 0.096288 -1.5652e-05
3:60030330 A G 0.049446 1.0321e-05
3:60039499 T C 0.025223 -6.8946e-05
3:60040312 T C 0.048871 -7.1631e-05
3:60042106 C G 0.140392 -3.6380e-05
3:60045214 A G 0.071803 -1.4026e-04
3:60045801 C T 0.036015 1.2980e-06
3:60049421 G C 0.122956 2.1097e-05
3:60056378 C T 0.031250 -2.3135e-04
3:60058618 T C 0.224197 1.4597e-04
3:60058689 T C 0.054373 -4.7462e-05
3:60059610 A G 0.553768 3.0592e-05
3:60059864 A C 0.058758 2.8602e-05
3:60061268 G A 1.480229 1.6254e-05
3:60066844 A G 0.624986 -1.6403e-05
3:60069861 C A 0.033688 -1.2655e-05
3:60073399 C G 0.115896 2.8117e-05
3:60077810 T C 0.086629 -5.9103e-05
3:60084924 A C 1.377491 -1.7777e-05
3:60087817 T C 1.858677 -3.1328e-05
3:60094767 T G 0.096707 -8.0826e-05
3:60097915 T C 1.367672 -6.6954e-05
3:60098201 C A 0.289547 -5.5097e-05
3:60101925 G A 0.020302 -3.1300e-05
3:60102060 A G 0.083490 5.9556e-05
3:60102186 C T 0.712199 9.7715e-06
3:60108296 C T 0.356903 -1.5197e-04
3:60110171 A G 0.972642 -1.4729e-05
3:60110337 G A 1.330551 -1.7075e-04
3:60112798 G T 0.036567 -5.9673e-05
3:60113468 C T 0.612964 1.6565e-04
3:60115462 G T 0.357763 1.5396e-05
3:60116087 A G 0.129489 -1.5621e-04
3:60117642 C T 0.186144 -1.2877e-04
3:60120068 G A 0.932852 -2.7611e-06
3:60120257 A G 0.090732 -8.8483e-06
3:60120954 G A 0.148759 1.5125e-05
3:60121321 C T 0.148980 2.1590e-06
3:60122415 A G 0.045012 2.5919e-05
3:60124510 G A 0.155971 -2.8120e-05
3:60126844 G A 0.229523 8.8838e-06
3:60127616 T C 0.125828 -1.2767e-05
3:60127778 A C 1.425745 1.6819e-05
3:60129997 T C 1.473451 -6.5929e-05
3:60131144 C T 0.048735 -4.5941e-05
3:60132290 C A 0.454603 4.2750e-06
3:60138106 G T 0.065214 -7.2663e-06
3:60138226 A G 0.143741 1.9848e-05
3:60140320 C A 0.065181 6.0313e-05
3:60140553 C T 0.269569 5.5076e-05
3:60142515 C T 0.102550 2.6922e-05
3:60144588 C A 1.556997 2.6143e-05
3:60144682 C A 0.052539 5.4980e-05
3:60145166 C T 0.091994 -1.5413e-05
3:60148685 G A 1.693630 -1.7470e-05
3:60150089 C T 0.040020 6.5312e-05
3:60152583 A G 0.098927 4.7414e-06
3:60155859 G T 0.217014 -1.3667e-05
3:60159174 C T 0.729970 9.9679e-05
3:60160966 C T 0.414697 -6.0065e-05
3:60161390 C T 0.028507 -1.3606e-04
3:60164989 T C 0.470258 -5.0303e-05
3:60170954 A G 0.075120 -8.7517e-05
3:60171660 C T 0.029283 -9.2538e-05
3:60184488 G C 0.086178 3.2759e-05
3:60184573 T C 0.030257 3.2551e-07
3:60185212 T C 1.851961 -2.6548e-05
3:60198968 G C 0.024483 -1.6999e-04
3:60212766 C G 0.605427 3.1421e-04
3:60213805 G A 0.438349 -1.2848e-04
3:60214424 T C 0.208147 1.5414e-04
3:60216788 C T 0.324744 1.2824e-04
3:60219014 G T 0.051085 -3.5441e-05
3:60221728 G T 0.367351 -1.5963e-04
3:60222516 G T 0.085977 1.7027e-05
3:60223205 A G 0.037868 5.9663e-05
3:60229201 T C 0.294461 -7.4180e-05
3:60229846 T C 0.032370 4.3544e-05
3:60233087 G A 0.872747 -1.6971e-05
3:60236847 A G 0.193742 5.7972e-07
3:60239532 G C 0.068398 -7.3696e-05
3:60245888 C T 0.087901 -7.0774e-05
3:60247121 T G 0.479274 5.5305e-05
3:60249580 T C 0.129723 2.6011e-05
3:60250064 A C 0.050858 -3.2219e-05
3:60252827 T C 1.428316 1.9545e-05
3:60256293 A G 0.428267 -1.1936e-06
3:60256485 C A 0.998896 2.2190e-05
3:60258799 G A 0.340077 3.1928e-05
3:60269460 C T 0.057469 3.5348e-05
3:60271851 T C 0.097928 -2.6983e-04
3:60272829 G A 0.245535 -7.8113e-06
3:60273376 C T 0.069407 -4.6790e-05
3:60273768 C T 0.943998 4.8082e-05
3:60275459 G C 0.043792 6.6876e-06
3:60277709 G T 0.987851 -2.0897e-05
3:60286486 C T 0.945390 -3.7066e-05
3:60289560 C A 0.047482 3.7214e-05
3:60289842 A G 0.240040 -9.1825e-05
3:60297076 A T 0.203898 -8.6265e-05
3:60298229 A G 0.264720 -1.0751e-04
3:60299255 A C 0.024311 1.0010e-06
3:60301046 A G 0.415287 4.8379e-05
3:60302885 C T 0.027829 1.3028e-04
3:60307263 G A 1.426372 -5.4771e-05
3:60308959 T C 0.350226 3.4610e-06
3:60309459 T G 1.256327 -3.7138e-05
3:60311652 T C 0.032905 5.8782e-06
3:60312439 G A 0.032604 2.8112e-05
3:60320656 G A 0.120710 3.1211e-05
3:60327391 G A 0.847385 -1.0237e-05
3:60332701 T C 0.083909 7.2284e-05
3:60332982 T C 0.020241 -2.4020e-05
3:60338006 A G 1.211419 -2.8562e-05
3:60338138 G A 0.051072 -4.5577e-05
3:60338577 T C 0.171778 7.7959e-06
3:60340126 T C 1.047716 -5.9452e-06
3:60343992 C G 0.063224 -9.3672e-05
3:60345525 C T 0.369685 1.0932e-05
3:60347122 A G 0.706568 -2.0874e-05
3:60348977 G A 1.103221 2.2679e-05
3:60349109 C A 0.962995 -6.9638e-06
3:60349304 C T 0.810565 1.7488e-05
3:60349431 C A 0.061234 4.4011e-05
3:60349462 T C 0.997374 3.7338e-06
3:60349742 G A 0.900794 -5.1846e-05
3:60349971 C G 1.333293 -3.2123e-05
3:60350720 A G 0.026381 1.1453e-05
3:60354255 G T 0.885152 -5.0705e-06
3:60358269 C T 0.199507 -2.2560e-05
3:60358675 A G 0.029815 2.0542e-05
3:60359643 C T 1.877041 -2.0788e-05
3:60360207 G A 0.130969 -3.6534e-05
3:60363741 C G 0.046307 6.7314e-06
3:60364606 T G 1.320865 -2.1827e-04
3:60367607 C T 0.037988 -2.9986e-06
3:60368130 C G 0.038550 -6.7543e-05
3:60368687 T C 0.538100 -1.3797e-04
3:60374775 T G 0.048160 2.0512e-05
3:60379528 T C 0.073481 4.2825e-06
3:60385399 T C 0.081592 -1.9373e-05
3:60389254 T C 0.029209 3.9493e-05
3:60391499 C T 0.046009 -4.6593e-06
3:60392859 T C 0.054120 -1.8864e-05
3:60396967 A G 0.122741 1.2905e-04
3:60399322 C T 0.132875 -4.6238e-06
3:60404705 T G 0.563943 3.0135e-04
3:60408160 T G 0.052734 7.2109e-05
3:60410706 C T 0.240731 4.2239e-05
3:60412561 C T 1.959168 2.7271e-06
3:60416358 G T 0.231967 4.2467e-05
3:60419275 G A 0.129950 7.8168e-05
3:60419511 C T 0.086324 -4.2168e-05
3:60419915 A G 0.039754 -5.6719e-05
3:60421221 A G 0.058041 -1.5505e-06
3:60432446 C T 0.043711 -4.8885e-06
3:60434982 A G 0.078294 -3.0835e-05
3:60435225 C A 0.119866 -2.2224e-05
3:60436442 T C 0.361028 1.0460e-05
3:60444466 A C 0.026268 3.6821e-06
3:60445939 A G 0.070222 1.6202e-05
3:60456745 C T 0.722975 1.7732e-05
3:60461891 G T 0.095513 5.4735e-05
3:60461994 G A 0.511151 3.7798e-06
3:60464669 A G 0.046768 4.2604e-05
3:60472107 G A 0.232928 -1.9467e-05
3:60472253 A G 0.081199 -5.9981e-05
3:60473213 T C 0.061452 3.4169e-05
3:60474774 C G 0.082848 1.8157e-05
3:60475269 A G 0.224668 -9.1248e-06
3:60475750 G T 0.049141 2.7025e-05
3:60476079 C T 0.150678 1.2990e-05
3:60477431 G T 0.136422 3.7660e-05
3:60479647 C A 0.103929 -5.3068e-05
3:60480401 T C 1.483007 8.0389e-06
3:60480676 T C 0.518032 3.9332e-06
3:60481410 T C 0.056638 4.2576e-06
3:60482652 C G 0.047531 3.4943e-06
3:60483364 T C 0.772554 2.8774e-05
3:60484283 T C 0.306629 -1.1759e-06
3:60485737 G T 0.231565 1.6217e-05
3:60486957 C T 0.041529 9.9373e-06
3:60487327 T C 0.040965 3.4208e-05
3:60488291 C T 0.193671 9.2128e-05
3:60491927 T G 0.841159 1.3599e-05
3:60496438 T C 0.367000 -6.2443e-06
3:60497106 T C 0.038378 -4.8546e-05
3:60497898 T C 0.198020 8.0818e-06
3:60500082 T G 0.399396 1.2499e-05
3:60501742 A G 0.098476 2.1013e-05
3:60507811 T G 1.846323 2.3517e-05
3:60508340 T G 0.100894 4.6065e-05
3:60508567 A G 0.230429 -5.3697e-05
3:60510791 G A 0.374962 1.0381e-05
3:60516133 C T 0.595021 3.8894e-08
3:60518023 T C 0.106000 -1.3314e-05
3:60523330 T C 1.472494 -5.4718e-05
3:60526817 T C 1.702926 -2.2197e-05
3:60541225 G T 0.022964 -2.5450e-05
3:60544099 A G 0.141784 7.4382e-05
3:60544479 C A 0.526416 2.2523e-06
3:60546244 C T 0.237102 1.8095e-05
3:60548808 T G 1.532855 8.7379e-05
3:60548937 C G 0.288135 -7.3927e-06
3:60556204 T C 0.032948 -2.0019e-05
3:60559047 T C 0.223220 2.6973e-05
3:60561326 A G 0.701751 -4.1106e-05
3:60562113 G A 0.280465 -5.3993e-06
3:60568180 T C 0.203483 -1.4501e-06
3:60569815 T A 0.182564 -2.3919e-05
3:60570143 A G 1.085724 -3.0892e-05
3:60571437 A C 1.690550 7.4903e-05
3:60571905 G A 0.076343 -2.7138e-05
3:60573681 A C 0.630377 -4.5703e-06
3:60574721 T G 0.714345 1.2231e-04
3:60576077 T C 0.660264 3.5322e-05
3:60576769 A C 1.055398 5.9738e-05
3:60580126 T C 0.033960 2.4531e-05
3:60586524 A C 1.199659 4.8256e-05
3:60589455 C T 0.721855 1.1194e-04
3:60590350 G T 0.042896 -9.1970e-05
3:60590509 G A 0.032026 -7.1518e-05
3:60591278 G A 0.080063 -6.8931e-06
3:60591506 C T 0.084906 4.1690e-07
3:60592751 A G 0.245148 -4.4709e-05
3:60594367 G A 0.481202 1.6026e-05
3:60595646 G A 0.659573 1.1660e-05
3:60600900 A C 1.774290 3.1052e-05
3:60601300 C T 0.036395 -1.9227e-04
3:60601302 T C 0.888590 -3.3032e-07
3:60602727 G A 0.059582 9.6295e-06
3:60602895 C T 0.126088 -4.6193e-05
3:60604489 T C 0.300122 -6.7154e-06
3:60608162 A G 0.024664 2.1197e-06
3:60610341 A G 0.731735 1.6449e-06
3:60615022 A G 0.132391 4.7443e-06
3:60618336 C T 1.520187 3.5367e-05
3:60618443 C T 0.165978 7.6353e-06
3:60619589 C T 0.509567 2.3097e-05
3:60624815 C T 1.896684 1.4063e-04
3:60626006 C T 0.446813 -3.6025e-06
3:60628811 G A 0.043899 -2.6229e-05
3:60635394 A G 0.040053 1.5898e-06
3:60639504 G A 0.422811 1.5956e-05
3:60640157 A C 1.608540 -9.6726e-06
3:60649835 T C 0.402220 -5.3082e-05
3:60653494 C T 0.265597 4.4783e-05
3:60657145 A G 0.022931 -3.6937e-05
3:60659002 A G 0.068193 -1.4743e-05
3:60661293 C T 1.888544 4.5129e-05
3:60661380 G T 1.819526 2.7060e-05
3:60671318 T C 1.833558 6.9473e-06
3:60676512 T C 0.141817 7.8284e-06
3:60678824 T C 0.158649 -6.5152e-06
3:60681685 C T 0.039835 5.1903e-05
3:60684276 C T 0.071108 2.4083e-05
3:60684903 T C 0.181259 -1.8484e-04
3:60686013 G A 0.184563 7.1538e-05
3:60692321 A C 0.033675 -8.0550e-06
3:60708988 G A 0.733968 -1.1914e-05
3:60711659 T C 1.127688 4.9544e-05
3:60719751 C A 0.154978 1.9883e-05
3:60720891 T C 0.280816 -2.3011e-06
3:60721185 A G 1.853789 2.0399e-05
3:60721499 T C 0.021743 -1.2182e-06
3:60722025 G A 0.065535 -1.3815e-06
3:60723525 T C 0.066230 -4.0402e-07
3:60723969 C G 0.145462 -2.7026e-05
3:60725515 A C 0.100313 -1.7845e-04
3:60729115 T C 0.606151 1.7491e-04
3:60729232 A G 0.186209 1.8973e-05
3:60730584 T A 0.078778 2.9618e-05
3:60730657 A G 0.056590 -2.1292e-05
3:60731898 C T 0.635174 -4.0705e-05
3:60732237 T C 0.190334 1.5017e-04
3:60733152 T G 0.934338 1.8100e-05
3:60735900 A G 0.137302 -6.7362e-05
3:60737133 A G 1.802600 4.6861e-05
3:60741689 T C 1.559373 7.6954e-05
3:60742058 A C 0.499771 5.7521e-05
3:60744858 T C 0.033908 7.4060e-05
3:60745635 C T 0.244025 -3.2641e-05
3:60746277 G A 0.072075 9.2699e-05
3:60752733 T G 1.056113 -3.2900e-05
3:60754206 C A 0.849991 -3.1970e-05
3:60756357 G C 0.206641 -7.0333e-06
3:60763256 T G 0.542401 2.3622e-05
3:60766372 T C 0.080920 -6.2677e-05
3:60771108 G A 0.242373 -5.4186e-05
3:60771321 G A 0.367786 -2.7915e-05
3:60785423 G A 1.130784 -3.5330e-05
3:60785458 T C 1.933598 -2.6549e-05
3:60786213 A G 0.029640 1.7270e-05
3:60787599 C T 0.266979 -2.5183e-04
3:60791929 A G 0.020633 -1.5390e-05
3:60797810 C T 0.738876 9.9797e-06
3:60806430 C T 0.158127 4.0664e-05
3:60808285 A G 0.427615 2.4206e-06
3:60808825 A G 1.225057 1.0048e-04
3:60808894 T C 0.796021 -1.3152e-05
3:60810115 C G 0.074415 -1.6611e-04
3:60813008 A C 0.129950 -7.4148e-05
3:60817545 G A 1.582369 -6.2799e-06
3:60837142 G C 0.056210 -1.6156e-05
3:60837807 G A 0.057612 5.0051e-05
3:60849102 T C 0.127282 -8.6400e-05
3:60852451 T C 0.169815 -2.9353e-05
3:60853715 C A 0.431873 2.6397e-05
3:60856897 T C 0.052903 4.0967e-05
3:60856943 A C 1.085324 -9.6139e-06
3:60859039 A G 0.044301 4.7650e-06
3:60868067 C T 0.166312 -1.1526e-05
3:60887432 C T 0.520015 9.5913e-06
3:60889552 C T 0.021169 4.2307e-05
3:60893081 A G 0.025184 -1.2112e-05
3:60899200 C T 0.560850 4.4285e-05
3:60901138 A G 0.043957 3.6724e-05
3:60921127 A G 1.112878 1.9517e-05
3:60932355 A G 0.606689 -6.5793e-07
3:60941623 T C 0.636171 4.0730e-05
3:60952418 T G 1.784648 -2.0550e-04
3:60958005 T C 0.360684 4.1063e-05
3:60964285 C T 0.469595 1.1920e-05
3:60965265 G A 0.219449 1.4468e-05
3:60974088 C G 0.637122 -4.5288e-05
3:60978671 T C 0.111550 7.4694e-05
3:60983267 C T 1.048670 -8.2762e-06
3:60995081 C T 0.214151 -2.4370e-05
3:61004199 C T 1.783181 -5.4414e-05
3:61004224 A G 0.069258 -2.1774e-05
3:61010890 C T 0.418225 -1.9377e-05
3:61012020 C T 0.031529 4.0480e-05
3:61015275 C T 0.043513 -9.9732e-06
3:61021239 A G 1.633496 -3.1281e-05
3:61022160 A G 0.026417 -8.4794e-06
3:61025022 T C 0.147373 2.6169e-05
3:61027643 A C 0.098548 -7.4907e-05
3:61037495 C T 0.257664 2.5241e-05
3:61037622 C T 0.133206 -1.5665e-04
3:61040525 C T 0.373868 3.7761e-05
3:61042288 C T 0.067301 -2.4360e-05
3:61050793 G A 1.332573 -1.9107e-05
3:61058624 C T 0.049209 -5.0625e-06
3:61063538 A T 0.052276 -3.1501e-06
3:61072428 G C 0.144475 2.9017e-05
3:61073395 A C 1.402541 1.3045e-06
3:61075340 A G 0.029277 2.7009e-05
3:61077325 C T 0.068541 -3.3434e-05
3:61096225 A G 0.044438 -8.1538e-05
3:61098641 C A 0.238540 -5.9928e-05
3:61101402 C T 0.204544 3.1117e-05
3:61101760 G A 0.217787 -1.9417e-05
3:61103609 T C 1.582934 -2.0510e-05
3:61112403 A G 0.207994 -4.8525e-05
3:61114190 T C 0.051442 7.0660e-07
3:61115986 A C 0.456431 3.8055e-05
3:61119923 A G 1.453867 -1.4184e-06
3:61122922 A C 0.238439 -9.0790e-06
3:61123402 C A 0.263461 2.3229e-05
3:61125404 C T 0.530336 -5.2738e-05
3:61143981 A G 0.029403 6.4905e-05
3:61144663 A C 0.029095 -5.3439e-05
3:61145609 A C 0.051244 2.4195e-05
3:61151781 G C 0.039403 -3.7321e-05
3:61155967 C T 0.816433 -5.4869e-05
3:61160106 A G 0.025901 -1.7864e-05
3:61172365 A C 0.314559 -6.9265e-05
3:61177577 T C 0.729642 1.8776e-05
3:61178891 G C 0.823421 9.5760e-06
3:61184479 G A 0.286184 -4.9030e-05
3:61184788 T C 0.145796 -6.1410e-05
3:61186878 A G 0.058008 7.4641e-06
3:61186892 A G 0.035375 -9.2104e-05
3:61189920 A G 0.295776 -7.4063e-05
3:61190182 G A 0.062906 -3.0961e-05
3:61190233 G A 0.314134 -4.7407e-05
3:61207457 A G 0.811815 -3.4211e-04
3:61217620 C T 0.059063 7.0760e-06
3:61225234 T C 0.058933 1.1220e-05
3:61232197 A G 0.166780 -1.7868e-05
3:61232807 C G 0.023993 -1.3607e-05
3:61238485 T A 0.071140 -2.1365e-05
3:61238516 C T 0.250773 -5.1023e-05
3:61239698 G A 0.310823 -4.5346e-05
3:61255418 A G 0.029815 4.0130e-05
3:61263481 C T 0.307181 -4.2653e-05
3:61264116 G A 0.099719 -1.0131e-04
3:61265566 A C 0.116620 -4.7790e-05
3:61268160 A G 0.220899 -8.2894e-05
3:61270585 C T 0.044980 -4.2932e-05
3:61272046 G A 1.764469 -6.8645e-07
3:61278255 A G 0.034051 -5.9970e-05
3:61280155 G T 0.600857 4.1118e-05
3:61281037 A G 1.524345 2.8049e-06
3:61282140 A C 1.728522 3.9366e-05
3:61282474 T C 0.037047 -9.1805e-07
3:61292164 A G 0.020734 -4.4616e-05
3:61293639 A C 0.043633 -3.6343e-05
3:61296301 A G 0.675159 -1.2927e-05
3:61298955 G A 0.676363 4.8048e-05
3:61299245 T C 0.026330 -2.8274e-05
3:61299630 G A 0.836223 -8.2203e-08
3:61302948 A C 1.642974 2.0670e-05
3:61304491 C T 0.360986 9.7940e-06
3:61305260 G T 0.022370 -3.4686e-05
3:61309021 A G 0.066366 -3.3471e-05
3:61317178 C G 0.073412 6.3345e-05
3:61330789 T C 0.098515 -8.0162e-06
3:61332993 A G 0.045087 -1.8459e-05
3:61334972 A G 0.136773 -6.5843e-05
3:61335291 A G 0.080274 -3.5233e-05
3:61346176 A G 0.044788 3.9864e-05
3:61354797 T C 0.029491 -3.0917e-05
3:61355385 A C 0.102154 -7.3532e-08
3:61355422 G A 0.141323 -4.5309e-06
3:61360768 G T 0.069053 -2.4353e-05
3:61368330 G A 0.037290 5.9730e-06
3:61375761 A C 0.153002 1.2625e-05
3:61375990 T C 1.703361 2.8524e-05
3:61385701 A G 0.020117 2.5997e-06
3:61386692 T G 0.093166 -4.9137e-05
3:61395236 A G 0.076726 1.1032e-04
3:61400633 A G 0.099768 6.8945e-07
3:61413773 G A 0.951989 -5.5651e-05
3:61413814 G C 0.087243 2.7281e-04
3:61421745 C T 0.043425 1.3176e-05
3:61424882 A G 0.068742 -7.1196e-06
3:61425573 T C 0.037479 8.2100e-06
3:61429918 G T 0.731096 -1.3082e-05
3:61432544 A G 0.227060 -8.3158e-07
3:61433932 C A 0.038017 -9.2460e-06
3:61439743 A G 0.164394 -6.2169e-05
3:61446406 G A 0.072607 5.8434e-05
3:61447737 C T 1.736120 -1.4086e-05
3:61453255 T C 1.525568 3.6106e-06
3:61455500 T C 0.199562 -2.6595e-05
3:61455771 T C 0.806005 -3.9549e-06
3:61461846 A G 0.635973 7.0227e-06
3:61474354 T G 0.404781 -3.0269e-05
3:61474421 G A 0.033434 2.8491e-06
3:61477203 T C 1.966624 7.4865e-06
3:61491392 C G 0.043986 -1.4459e-05
3:61494517 A G 0.565131 -7.6635e-06
3:61495803 C T 0.812876 4.8097e-06
3:61497997 G A 0.053376 2.4287e-05
3:61500870 A C 1.706441 -1.2525e-04
3:61503354 G A 1.724127 -6.9001e-05
3:61511324 A G 0.210179 -2.8270e-05
3:61516972 T G 0.196374 6.6968e-06
3:61528270 T C 0.583632 8.0199e-07
3:61532286 C T 0.756328 1.4934e-06
3:61546765 C T 1.419835 -4.6245e-05
3:61547274 A G 0.211123 2.9451e-04
3:61554178 A G 0.835697 -1.6931e-05
3:61558731 A G 0.040935 3.2952e-05
3:61559066 G A 0.037557 7.1255e-05
3:61562014 T C 0.393625 -3.7633e-07
3:61562084 T G 0.222347 1.0058e-05
3:61566900 A G 0.083367 1.9318e-04
3:61567023 C G 0.037609 2.8762e-05
3:61568091 G C 1.345695 -1.0148e-05
3:61568201 G A 0.082679 -5.9956e-05
3:61569213 C T 0.489885 6.1853e-05
3:61570149 A G 0.118311 -6.6417e-05
3:61571670 G A 0.112092 2.6186e-05
3:61575592 T C 0.588481 3.7412e-05
3:61576487 G A 0.078333 9.5270e-05
3:61578507 G A 0.229601 1.0132e-04
3:61583023 T C 0.071783 3.4218e-05
3:61587248 G A 0.182346 -5.1908e-06
3:61590181 C T 0.924244 -3.8372e-05
3:61590634 G A 0.132151 -7.7186e-06
3:61594769 C T 1.447132 -4.3583e-05
3:61596904 T C 0.021769 -3.3002e-05
3:61598316 A G 0.034298 7.8292e-06
3:61602163 G T 0.260342 9.0882e-05
3:61603901 T G 0.539610 3.3690e-05
3:61605402 A G 0.076600 6.0641e-06
3:61615500 C T 0.060251 4.9524e-05
3:61618935 T G 0.857953 5.7321e-05
3:61624771 T G 1.084094 3.8540e-05
3:61628141 G A 0.079385 6.5940e-05
3:61639764 G T 0.853406 -5.3206e-05
3:61639836 A G 1.972100 5.2067e-05
3:61643837 T C 0.033980 -1.9360e-05
3:61644056 G C 0.033298 1.0319e-04
3:61648251 A G 0.258833 -2.8000e-05
3:61650811 A C 0.309781 4.6533e-05
3:61655192 A G 0.451406 3.1497e-05
3:61660267 C T 0.035914 -1.4199e-04
3:61662996 A G 0.260264 6.4598e-05
3:61664017 G A 0.173401 -1.0215e-05
3:61664946 T G 1.185125 4.0868e-06
3:61665102 A G 1.521346 -1.6998e-05
3:61666262 C T 0.323825 -1.5674e-05
3:61671620 C T 0.027943 -2.8178e-05
3:61671764 A G 0.133530 -1.1552e-05
3:61673352 C T 0.930927 -7.8485e-06
3:61674376 G A 0.026784 8.7077e-05
3:61675813 T C 0.046911 1.8067e-05
3:61679954 T G 0.200970 4.5800e-05
3:61688122 T G 1.879755 1.3157e-05
3:61689868 A G 0.064672 -2.9461e-04
3:61691670 C A 0.155553 5.5513e-05
3:61693942 G C 0.146478 -5.2969e-05
3:61695285 T C 0.046515 -1.5369e-05
3:61698615 A G 0.360892 3.6722e-05
3:61720442 T C 0.213256 2.0096e-05
3:61722194 A G 0.030354 -9.6847e-05
3:61727588 C A 1.555510 3.2548e-06
3:61733802 C G 0.899304 -6.2227e-06
3:61733836 T C 0.060757 -5.8817e-05
3:61740044 A G 1.578526 5.9353e-05
3:61747428 C T 0.135166 1.1434e-05
3:61748633 C T 1.768812 9.1025e-05
3:61749966 A G 0.496684 6.3580e-05
3:61757206 G T 1.617975 9.7053e-05
3:61758461 A C 0.051117 2.0588e-04
3:61764346 C T 0.096259 2.4130e-05
3:61770534 A G 0.183135 -1.6205e-05
3:61772727 C T 0.377867 -1.1016e-05
3:61779156 T C 0.043117 -5.4556e-07
3:61781405 A G 0.046697 1.5394e-04
3:61783170 A G 1.148068 -3.0330e-05
3:61785584 C A 0.099878 -3.3878e-05
3:61788980 G A 0.789672 -8.3729e-05
3:61789997 A G 0.023814 2.4788e-05
3:61794054 A C 0.573038 1.4440e-05
3:61794836 T C 0.126552 4.0250e-04
3:61803761 T C 0.060997 -1.0937e-05
3:61805502 G A 0.478456 4.6376e-05
3:61813260 A G 0.551960 7.9630e-05
3:61820545 A G 0.052896 5.8812e-05
3:61837268 T G 0.320914 -4.8786e-06
3:61840295 A G 0.668287 3.7119e-05
3:61841659 T C 0.115662 -1.7893e-04
3:61842553 G A 0.027797 2.5796e-05
3:61842594 G A 0.037115 -1.1124e-04
3:61844601 T C 0.077807 6.0135e-05
3:61853252 C T 0.126201 -4.0224e-07
3:61858429 T G 0.120008 8.0692e-05
3:61866363 A G 0.137149 7.9817e-05
3:61875008 A G 0.213934 9.9784e-06
3:61877662 A C 0.121531 4.5022e-05
3:61890278 C T 0.109596 3.0336e-04
3:61893518 G A 0.665217 1.8322e-05
3:61904945 G A 1.640653 2.8464e-06
3:61907833 G A 0.020854 5.6263e-05
3:61907965 A G 1.326172 2.8368e-05
3:61909603 T C 0.590938 -6.5300e-06
3:61913200 C G 0.077363 1.8360e-04
3:61915181 G A 0.047949 6.7603e-06
3:61915546 C T 0.264315 -1.6717e-04
3:61918060 G A 1.500177 1.4326e-04
3:61922940 A G 0.987575 2.1426e-04
3:61923125 C T 0.034272 -6.8653e-06
3:61923149 C G 0.035405 5.7870e-05
3:61924199 C T 0.483789 -3.7126e-05
3:61929472 A G 0.115234 2.4705e-05
3:61934148 C T 0.472260 -3.5642e-05
3:61934466 C T 0.290060 -6.8701e-05
3:61942348 C T 0.113037 -1.0412e-04
3:61942816 C T 0.246002 6.0180e-05
3:61944744 G C 0.227784 2.0627e-05
3:61944996 A G 0.124809 -7.3864e-05
3:61947369 G C 0.175387 -1.8321e-04
3:61949169 A G 0.047213 8.5213e-05
3:61950544 T C 0.203106 2.0564e-05
3:61951683 G A 1.422707 1.2290e-05
3:61954373 G A 0.408828 7.5144e-06
3:61956588 C T 0.427222 8.0118e-05
3:61958023 G T 0.652666 4.1474e-05
3:61959881 A G 1.019504 1.9078e-05
3:61961378 G A 0.054052 -3.3480e-05
3:61961686 C A 0.229491 6.5026e-05
3:61962204 G C 0.144910 2.8735e-05
3:61965103 A G 0.805343 -1.1234e-05
3:61971329 G A 0.223960 2.4763e-06
3:61972270 A C 0.078128 2.9686e-04
3:61973121 T C 0.024028 -2.6865e-05
3:61975382 C T 0.278002 5.3633e-05
3:61976378 A G 1.922826 1.5098e-06
3:61977507 G T 1.031299 6.0357e-05
3:61983840 C T 0.098736 -5.4806e-05
3:61988374 C G 0.081108 6.1457e-06
3:62004175 G A 0.545361 -6.5248e-06
3:62008204 G C 0.064522 -1.3673e-04
3:62010206 A G 0.030348 4.8010e-05
3:62013654 C T 1.013944 -5.1569e-07
3:62016537 G A 0.463149 1.0301e-05
3:62020996 G A 0.170639 6.8458e-05
3:62031531 G A 0.423444 4.5193e-05
3:62036724 T C 0.266652 4.9051e-06
3:62037379 G A 0.243840 6.5547e-06
3:62041182 C G 0.054824 2.1114e-05
3:62044608 T C 1.700544 -2.4739e-05
3:62049824 T C 0.971665 2.3305e-05
3:62049924 C T 0.035840 1.5940e-05
3:62051365 A G 0.782989 -2.1228e-05
3:62051649 T C 0.160597 -4.6810e-05
3:62055059 C T 1.551797 -3.5233e-06
3:62055170 T C 0.596410 1.2742e-04
3:62060608 C T 0.198650 3.1878e-06
3:62064769 G A 0.424288 -2.8641e-05
3:62068055 T C 0.414934 -2.2860e-05
3:62073316 A C 0.459433 -5.1208e-05
3:62074615 A G 0.302313 -3.8669e-05
3:62076840 G A 0.110940 3.3424e-05
3:62081599 G T 1.036083 -7.8988e-05
3:62096162 T G 0.043837 2.4169e-05
3:62097636 T C 0.208854 -6.0328e-05
3:62098270 G A 0.026920 -8.9487e-05
3:62101754 G T 1.503121 -2.6092e-04
3:62107830 A G 0.720304 -2.8913e-05
3:62112198 C T 1.582814 -1.6823e-04
3:62112314 G A 0.092731 6.9032e-05
3:62113061 C G 0.168039 -2.7824e-05
3:62113083 A C 0.357335 -5.6349e-06
3:62113277 T C 0.084052 4.8699e-05
3:62114428 G A 0.274234 -2.5817e-05
3:62118980 A G 0.358227 4.8902e-05
3:62119047 T C 0.047213 -5.9372e-05
3:62123755 A G 0.138078 1.4614e-05
3:62125341 T C 0.039549 2.5122e-05
3:62125622 G C 0.034574 -7.4411e-05
3:62126697 A G 0.219770 -8.7228e-05
3:62131537 C T 0.028283 -4.7482e-05
3:62133088 T G 0.182869 -2.6503e-05
3:62146861 A G 0.066038 7.8238e-05
3:62151581 C T 0.262604 -1.2477e-05
3:62154996 G A 0.383560 2.4389e-05
3:62156218 G A 0.178851 -4.0214e-05
3:62156697 T C 0.020860 -1.4162e-04
3:62156884 A G 0.023840 2.5338e-05
3:62157211 G A 0.064986 3.6814e-05
3:62159758 G C 0.056320 7.4010e-05
3:62161552 A G 0.052812 3.4450e-05
3:62164019 A T 0.177575 -1.5333e-04
3:62172590 A G 0.045940 -5.9800e-06
3:62175417 T C 0.080618 2.7900e-05
3:62175761 C T 0.076872 -1.3075e-06
3:62184051 T C 0.062929 1.0098e-05
3:62189189 A G 0.322462 -5.4902e-05
3:62192022 T G 0.079404 -2.9876e-05
3:62199471 T G 0.773865 3.3919e-05
3:62206239 C T 0.125958 3.0397e-05
3:62207566 C A 0.387900 3.7162e-05
3:62210309 C G 0.028783 -6.4079e-06
3:62211927 G A 0.039851 6.1503e-05
3:62233965 A G 0.144709 1.0880e-05
3:62239596 C T 0.209387 -1.1175e-05
3:62248995 T G 0.158325 -1.6423e-05
3:62255775 C T 0.026145 2.2803e-05
3:62256872 C T 0.032415 7.1579e-05
3:62264720 G A 1.033142 4.2502e-05
3:62264951 G T 0.117558 1.4405e-05
3:62271345 G A 0.020912 -1.5773e-05
3:62273354 G A 0.074880 -7.0242e-06
3:62284643 T C 0.335556 7.5262e-05
3:62293097 C T 1.911819 -4.2838e-05
3:62296870 G T 0.461468 -9.9690e-05
3:62301277 T C 0.062695 1.4189e-05
3:62301557 C T 0.339100 3.2807e-05
3:62308737 G A 0.069268 9.8945e-06
3:62314521 G A 0.078356 9.6269e-05
3:62315312 C T 0.965916 -4.8719e-05
3:62317005 G A 0.027505 1.2029e-05
3:62319048 G A 0.063591 3.9900e-06
3:62327705 A G 0.303539 3.0045e-04
3:62329605 A G 0.039494 9.6593e-05
3:62331478 T G 0.432149 -5.3007e-05
3:62339604 A G 0.118684 -1.9060e-05
3:62341014 C T 1.552920 -4.4785e-04
3:62344960 T C 0.522810 -3.0268e-05
3:62346325 A G 0.025963 1.6407e-05
3:62352659 C T 1.159899 -1.2862e-04
3:62352677 G T 0.524614 1.3965e-05
3:62354964 A G 0.499589 -2.3744e-05
3:62360371 C T 0.230289 3.4553e-05
3:62362122 A G 0.060735 1.3510e-05
3:62365887 C T 0.101108 -5.3881e-05
3:62366487 T G 0.171937 7.2053e-05
3:62369592 A G 0.229832 -1.7439e-05
3:62376077 A G 0.029978 -1.8328e-06
3:62376645 T G 1.234538 7.0773e-05
3:62376859 G A 0.698190 -6.7441e-05
3:62391092 C T 0.080611 -1.2763e-04
3:62392261 C T 0.052672 1.1478e-04
3:62394160 A G 0.092822 -3.6818e-04
3:62394765 G A 0.512449 4.4176e-06
3:62394968 G A 0.022379 3.4508e-05
3:62397943 T C 0.094406 -1.1332e-04
3:62398559 G A 0.571609 2.3924e-05
3:62400900 A G 0.440893 -1.6576e-05
3:62402895 A G 0.216716 3.0660e-06
3:62406310 A G 0.062899 3.6231e-05
3:62407776 G C 0.032334 5.3665e-06
3:62408272 C A 0.054879 -1.5571e-05
3:62409498 A G 0.085672 6.2416e-05
3:62411198 C G 0.840475 -2.7632e-05
3:62417781 C T 0.169967 1.1317e-05
3:62427019 A G 0.087762 1.8908e-05
3:62429584 C A 0.870550 -1.3039e-05
3:62432083 G T 0.287084 -4.2891e-06
3:62432708 G A 0.107376 5.2633e-06
3:62433047 C T 0.069725 1.3003e-04
3:62433496 T C 1.389007 -1.1108e-05
3:62434256 T C 0.536124 -1.3636e-06
3:62440764 T C 0.053081 1.7229e-05
3:62441651 C T 0.097392 -2.1953e-05
3:62442622 C T 0.202580 2.6302e-05
3:62445376 T C 1.546932 -1.0115e-04
3:62451768 C T 0.075162 -4.8003e-05
3:62452895 T C 0.094789 6.8126e-05
3:62463271 G C 0.073951 -9.4209e-05
3:62464877 C T 0.057563 6.9443e-05
3:62468124 A G 0.060773 4.9407e-05
3:62476567 A G 0.020159 3.9415e-05
3:62478194 T C 0.192876 1.1113e-05
3:62479781 C T 0.204531 -1.0503e-06
3:62479883 A G 0.030867 -3.3333e-05
3:62481063 T C 1.473124 3.3497e-05
3:62482983 C T 0.202473 6.5976e-05
3:62494608 T G 1.680865 -2.0229e-05
3:62496248 C T 0.074980 -7.1183e-05
3:62503486 C T 0.021941 1.7655e-05
3:62504036 A G 0.153920 1.6485e-04
3:62504658 G A 1.569081 -8.5324e-05
3:62505075 T C 0.072643 -1.4523e-05
3:62511934 T C 0.096756 1.0270e-04
3:62528123 T C 0.030173 -6.7266e-06
3:62531625 C T 0.097898 -3.2156e-05
3:62543969 T G 0.102511 6.1280e-05
3:62544818 A C 1.727464 -9.3688e-05
3:62548024 G A 0.071793 -2.1187e-05
3:62548081 T G 0.185238 -5.7236e-05
3:62549168 C T 0.290128 2.5957e-04
3:62551521 G T 0.195407 -3.6387e-05
3:62552649 A G 0.310197 -1.8370e-04
3:62556868 T C 1.926620 -9.8784e-05
3:62560523 C T 1.272507 -3.5585e-05
3:62568596 C T 0.022736 3.9145e-05
3:62568914 G A 0.026800 -4.0254e-06
3:62571037 A G 0.377494 -3.2804e-05
3:62573001 C T 1.353053 -2.4431e-05
3:62573438 C T 1.872650 -4.8613e-05
3:62579372 A G 0.068859 -3.4903e-05
3:62583688 C A 0.321988 -1.6795e-04
3:62586099 C T 1.135413 4.5118e-05
3:62587175 T C 0.032247 3.1463e-05
3:62587277 C T 0.586283 -3.1612e-06
3:62588619 C T 1.197825 6.7370e-05
3:62592805 C T 0.083955 2.9679e-05
3:62593153 C A 0.027842 5.4071e-05
3:62596448 T C 0.334614 -2.0750e-05
3:62596893 T C 0.045275 4.9077e-05
3:62597492 T C 0.300716 -4.0222e-05
3:62598215 C T 1.886606 1.6675e-06
3:62598265 C A 0.841169 1.9399e-05
3:62599402 T G 0.406381 3.0373e-05
3:62601366 C T 0.800006 3.7948e-06
3:62602190 G T 0.050085 -2.9628e-05
3:62604010 G A 1.027014 1.9272e-06
3:62604658 C T 1.937717 5.0284e-05
3:62604984 G A 0.145565 -1.6427e-04
3:62606184 T A 0.026093 1.9030e-06
3:62608121 C A 0.305416 9.6684e-06
3:62610057 T C 0.551982 2.9331e-05
3:62611998 T C 0.270251 -3.6449e-06
3:62615183 C A 0.321605 5.7550e-05
3:62616617 C T 0.053354 -4.3361e-05
3:62618890 A G 1.113812 -2.1165e-05
3:62623923 T C 1.057508 -1.2043e-04
3:62633337 T C 0.225414 -1.2363e-05
3:62636034 G T 0.029075 9.4610e-05
3:62638232 C G 0.040520 -4.9092e-05
3:62640785 C T 0.114799 -1.3158e-04
3:62643817 T C 0.043883 -2.4550e-05
3:62644923 A G 0.352622 1.9662e-05
3:62645276 A C 0.547046 4.1911e-05
3:62646095 T C 0.053344 8.9523e-05
3:62653058 C T 0.026385 7.8547e-06
3:62654238 C T 1.710151 -8.9703e-06
3:62654620 C A 0.046820 -3.6044e-06
3:62658241 A G 1.476061 4.3262e-05
3:62669588 G A 0.384291 6.0216e-05
3:62673294 G A 0.059994 1.8210e-05
3:62679133 G T 0.123231 -3.8235e-05
3:62680971 T C 0.037200 -8.4209e-05
3:62682058 T C 1.206910 -3.6724e-05
3:62682448 A C 0.101388 -1.8588e-05
3:62683887 T C 0.957948 1.7988e-05
3:62688817 A G 0.058820 -4.8573e-05
3:62692514 A G 1.441081 -3.8730e-05
3:62703493 T C 1.322560 -2.0868e-05
3:62703638 G T 0.247703 -2.1019e-04
3:62704734 T C 0.093487 2.8970e-05
3:62710444 T C 0.123046 -3.9600e-05
3:62710599 T C 0.061510 -2.0401e-05
3:62715086 G A 0.195729 3.5488e-05
3:62716753 A G 0.433532 7.8183e-05
3:62732735 C T 0.517551 8.9663e-06
3:62733032 A G 1.822668 2.3260e-04
3:62750941 C G 0.058550 4.3056e-04
3:62750973 C T 0.146338 -1.4482e-05
3:62755758 G A 0.262880 4.2674e-06
3:62774902 A G 1.424798 6.2006e-05
3:62777662 A C 0.060368 -4.0089e-05
3:62780438 G A 0.229900 6.7836e-05
3:62785301 A G 1.780908 1.2194e-04
3:62791633 A G 1.874931 9.6196e-05
3:62795922 T C 0.150713 -3.7895e-05
3:62797115 T G 1.850445 2.8006e-04
3:62798067 C T 0.137977 4.4666e-05
3:62801073 A G 1.418355 1.0041e-04
3:62810758 C T 0.036518 4.7603e-06
3:62810786 A G 0.259673 -5.4028e-06
3:62813321 G A 0.139944 6.6337e-05
3:62814772 C T 0.477924 -3.6865e-05
3:62825120 C T 0.021318 1.1499e-04
3:62825716 G A 1.732164 3.0155e-05
3:62840067 A G 0.077122 2.8139e-05
3:62843954 A G 0.085905 -2.5405e-05
3:62846669 A C 0.891504 1.0830e-04
3:62849213 T C 1.908204 6.4814e-04
3:62850810 C T 0.071374 9.3155e-05
3:62851449 C A 0.041007 3.1319e-05
3:62853439 A G 1.179857 -1.6979e-05
3:62856408 G A 0.061880 -2.8919e-05
3:62861433 G A 0.123699 -2.9179e-05
3:62861720 A G 0.504010 -6.7286e-05
3:62870329 G A 0.292261 5.2588e-05
3:62872362 A G 0.516578 1.4575e-05
3:62873406 A G 1.059852 -6.4090e-06
3:62875545 C T 0.029676 -2.4037e-04
3:62875755 C T 0.040182 2.9002e-05
3:62881003 T C 0.023924 9.9249e-07
3:62883050 G T 0.886863 -3.6463e-05
3:62883380 T C 0.494033 -9.8586e-05
3:62883806 T C 0.082403 -1.5818e-04
3:62891971 C T 0.085087 -5.7240e-05
3:62895997 A G 0.024742 -9.9509e-05
3:62897869 T C 0.621575 1.3852e-04
3:62899927 C G 0.169613 -1.7260e-05
3:62902855 A G 0.507567 -5.8357e-05
3:62903911 G A 0.086973 3.7246e-05
3:62904782 A G 0.048076 -4.6585e-07
3:62905041 A C 0.020396 -2.1450e-05
3:62910076 A G 0.030049 -4.0984e-05
3:62912843 C A 0.095299 1.8617e-05
3:62916300 A T 0.279664 -4.8533e-05
3:62918400 G T 0.057002 2.0117e-05
3:62918495 T C 0.025473 -4.6153e-05
3:62920293 C A 1.978004 -1.2906e-04
3:62923347 A C 0.088625 5.4554e-05
3:62925188 T C 0.050494 6.7365e-06
3:62929783 G A 0.024629 3.6247e-05
3:62938561 G A 1.201545 6.2660e-06
3:62942458 C T 0.871608 -4.6483e-06
3:62948060 T G 0.060436 -7.6501e-05
3:62948246 T C 0.120787 2.6940e-05
3:62950605 T G 0.041049 -1.5889e-05
3:62958377 T C 0.171113 1.3631e-05
3:62967612 C A 0.048826 5.2420e-05
3:62971212 A G 0.061773 1.9933e-06
3:62973619 T C 0.115442 -4.0947e-05
3:62984179 T C 0.896347 1.9230e-05
3:62986063 T C 0.417391 -2.3702e-05
3:62993083 G A 0.422733 -3.3282e-05
3:63005592 T C 0.247849 3.5940e-06
3:63016274 A G 0.253850 5.6102e-06
3:63020787 G A 0.420578 -9.1961e-06
3:63029819 A C 0.038095 5.9520e-05
3:63037305 C T 0.077356 1.6510e-05
3:63037492 C A 1.136004 -1.9941e-05
3:63040149 C A 0.376348 -1.5072e-06
3:63050580 C A 0.119619 1.1705e-04
3:63052063 C A 1.924121 -3.6133e-05
3:63053075 C A 0.808867 5.7937e-06
3:63054424 G T 0.168711 -4.3637e-05
3:63063005 G T 0.247761 7.7383e-06
3:63064114 G T 1.169886 1.4792e-05
3:63065340 C T 0.050572 2.5520e-05
3:63072674 T C 0.793710 -6.6814e-06
3:63075100 C T 0.042062 -2.6726e-05
3:63078346 C T 0.021682 -2.3835e-05
3:63089465 C T 0.030643 6.1059e-06
3:63092271 G C 0.047628 9.1583e-05
3:63096474 T C 0.057966 1.2247e-06
3:63098915 G T 0.109830 -1.0520e-04
3:63101234 C T 1.253383 2.9016e-05
3:63103800 A G 0.041883 -1.5959e-06
3:63106300 G A 1.920723 -3.0634e-05
3:63108260 G T 0.025489 3.3169e-05
3:63110909 T C 0.038144 9.8646e-05
3:63112813 T C 0.058518 6.5341e-06
3:63114738 T G 0.691400 -3.0299e-05
3:63137229 C T 0.269264 -4.7231e-06
3:63144853 G C 1.167906 -1.1348e-05
3:63152519 T G 0.401253 -1.7699e-04
3:63153020 A G 1.072533 -7.3750e-05
3:63158171 C T 0.112417 5.8744e-06
3:63163092 C T 0.029377 1.9377e-05
3:63164219 T C 0.044454 4.6265e-05
3:63165024 G T 1.669475 -2.6318e-05
3:63168226 C T 1.765436 -8.3996e-05
3:63171044 G A 0.615687 3.7433e-05
3:63173414 G A 1.704468 -3.5230e-05
3:63177345 G A 0.170905 -4.3191e-05
3:63181776 T G 0.445437 9.8508e-05
3:63185028 G A 0.157325 -3.2590e-05
3:63191501 T C 0.998997 7.7154e-05
3:63195144 T C 1.586452 -1.4933e-05
3:63203915 C T 1.649293 -3.5167e-05
3:63215696 C T 1.940944 -2.5911e-05
3:63216328 A G 0.060095 6.4788e-05
3:63218901 C G 0.096003 2.6388e-04
3:63223257 A G 0.032613 -8.5027e-05
3:63224403 C T 0.139022 -1.6376e-05
3:63226274 C T 1.669537 -2.5460e-05
3:63226575 C T 0.048673 -2.7312e-05
3:63226897 A G 0.039595 -2.1053e-05
3:63232261 A G 0.141031 -9.6720e-06
3:63232958 C T 0.068216 4.8958e-05
3:63233311 A C 0.452679 7.4869e-05
3:63233791 G A 0.435200 -1.5797e-04
3:63248795 T C 1.664532 -1.8515e-05
3:63248952 G A 0.077655 -6.1495e-06
3:63263682 T C 0.085347 6.2058e-06
3:63269389 C T 0.098203 -6.1335e-05
3:63272226 C T 0.882131 4.5540e-06
3:63276654 C T 0.311261 -1.0912e-04
3:63276836 G A 1.652536 -2.2133e-05
3:63311224 C T 0.086142 -3.3294e-05
3:63315149 C T 0.074172 -1.5992e-05
3:63320283 C T 0.481108 1.8084e-04
3:63323979 C G 0.316532 -1.6341e-04
3:63329248 C A 0.091482 8.1111e-06
3:63329508 T C 0.026174 -4.0328e-05
3:63339909 T C 0.754689 -7.1222e-06
3:63340509 C T 0.063500 3.1487e-05
3:63343948 A G 0.312313 -1.6422e-04
3:63345875 C G 1.586572 -7.9588e-05
3:63346224 G A 0.140759 1.2509e-05
3:63348134 A C 0.572878 2.9691e-05
3:63349274 G A 0.032844 -6.1214e-05
3:63350469 G A 0.301784 3.5054e-05
3:63352374 G A 1.314101 -2.5511e-05
3:63355695 A C 0.074260 -7.6176e-05
3:63361571 C T 0.278560 -1.4467e-05
3:63363166 A G 0.500209 7.6613e-07
3:63375412 A G 0.049946 3.0658e-05
3:63382120 G T 0.151025 3.6865e-05
3:63385871 C T 0.086509 -5.3098e-06
3:63386162 T C 0.894769 -3.9337e-05
3:63387731 C T 0.057320 6.8665e-05
3:63387808 G A 0.060319 7.2587e-05
3:63389846 A G 0.061510 1.9528e-05
3:63396026 G T 0.880861 -7.1399e-06
3:63397535 G A 0.179360 3.3113e-05
3:63399291 G C 0.058943 7.3256e-05
3:63405151 T C 0.052545 2.1709e-05
3:63409038 T C 0.057709 -4.8333e-05
3:63409165 C T 0.776374 -9.8512e-06
3:63410145 G A 0.413408 -3.0942e-06
3:63410922 T G 0.029452 -3.9034e-05
3:63410966 G T 0.306665 3.2723e-05
3:63412640 A G 0.079751 -1.2085e-05
3:63414228 T C 0.298700 1.8282e-05
3:63414524 A G 0.028400 -5.8281e-05
3:63415517 C G 0.113741 1.3887e-07
3:63416398 A G 0.051594 3.9361e-05
3:63417713 C T 0.405995 -2.9095e-05
3:63426977 T G 0.727600 -3.8951e-06
3:63427008 T C 0.291339 -3.2465e-05
3:63427419 A G 0.366559 -7.7420e-06
3:63428073 A G 0.055976 -1.0454e-05
3:63428111 T C 1.123413 8.4866e-05
3:63432680 A G 1.531615 -1.5976e-05
3:63436745 T G 0.069706 -2.4628e-05
3:63436903 T C 0.073253 -4.8026e-05
3:63436958 A G 0.177653 -4.8534e-05
3:63437107 G A 0.585070 -1.6792e-04
3:63437858 C T 0.672689 1.3457e-05
3:63438102 T C 0.035291 -1.0575e-04
3:63438258 C T 0.297428 -1.3893e-05
3:63438294 T C 1.781003 1.8053e-05
3:63438627 G A 0.498093 8.2831e-05
3:63439824 A G 0.361246 5.8141e-05
3:63442622 G A 1.260975 3.7768e-05
3:63444462 G A 0.073941 -3.4911e-05
3:63444943 T C 0.053191 3.9476e-05
3:63445205 A G 0.714435 -9.1008e-06
3:63445724 A C 0.426148 -5.8029e-06
3:63446549 T C 0.040770 5.2853e-05
3:63455030 A G 0.042107 -5.6420e-05
3:63455498 T C 0.023532 1.1371e-04
3:63458063 C T 0.509914 6.3764e-05
3:63458870 C T 0.032931 -4.5633e-05
3:63464151 C T 0.889369 3.0229e-05
3:63468228 A C 0.305364 4.6632e-05
3:63468588 T C 0.041046 -2.5817e-05
3:63469744 A G 0.034989 -7.9338e-05
3:63472243 A G 0.059267 -1.7604e-05
3:63473904 T C 0.063286 -4.8428e-05
3:63477074 C A 1.186193 7.1736e-05
3:63481111 G A 0.441455 4.1240e-05
3:63482615 A C 0.039124 -2.7095e-06
3:63483205 G T 0.372041 -3.3705e-05
3:63492003 T C 0.059378 -5.1641e-05
3:63492592 T C 0.071650 -7.7991e-06
3:63492887 A G 1.526341 7.8536e-06
3:63495675 G A 0.023207 1.6269e-05
3:63496778 C T 0.852640 4.5263e-05
3:63497004 G T 1.264496 4.2458e-05
3:63498703 A C 1.347558 2.6071e-05
3:63498876 T C 0.496577 5.4236e-04
3:63500177 C T 0.227323 -2.6152e-05
3:63500886 A G 0.056612 5.0770e-05
3:63501532 C T 0.487181 -3.6730e-05
3:63502968 T C 0.142411 3.6547e-05
3:63504600 T C 0.584498 -6.8427e-05
3:63504987 A C 0.064182 -2.2928e-05
3:63505191 T C 0.414327 3.6405e-06
3:63505268 T C 0.083951 4.9997e-05
3:63505581 T C 0.383599 -6.7103e-05
3:63508820 T C 0.162034 -7.0580e-05
3:63509012 T C 0.053782 2.8109e-06
3:63509095 G A 0.094747 -8.9704e-06
3:63509335 C T 1.147773 -3.0892e-05
3:63511901 T C 0.053256 5.1324e-06
3:63513740 C T 0.022905 -8.5979e-05
3:63514559 C G 0.051916 3.6497e-06
3:63520211 A G 0.283257 -2.8161e-05
3:63520475 T G 0.373249 3.0525e-05
3:63523187 C T 0.196219 -1.6377e-05
3:63523321 C T 0.380769 4.1767e-05
3:63525288 A C 0.032487 1.9504e-05
3:63527356 G A 0.196086 1.0928e-04
3:63531342 A G 0.046018 -5.7939e-06
3:63532624 A G 0.219702 -3.6753e-05
3:63532822 C T 0.363375 2.1296e-05
3:63532999 C T 1.192742 -3.2623e-07
3:63538181 A G 0.068765 -2.4238e-05
3:63538326 G A 0.041705 2.4115e-05
3:63552607 T G 0.491478 -5.4394e-06
3:63553175 G T 0.236495 3.0149e-05
3:63555338 T C 0.043470 2.4948e-05
3:63559383 G T 0.061922 2.9194e-05
3:63561116 T C 0.054623 8.7256e-05
3:63563637 C T 0.096448 -3.8720e-05
3:63569526 T C 0.975806 1.1283e-05
3:63569583 A G 0.093358 -3.3394e-05
3:63572636 A G 0.052250 -1.4866e-05
3:63582149 A C 0.070469 -2.2554e-05
3:63585843 T C 0.034697 -4.7899e-05
3:63590966 G A 1.253509 -1.7787e-07
3:63599078 A G 0.051916 4.9080e-05
3:63603510 G A 0.700021 4.5213e-06
3:63604625 T C 0.114799 7.7258e-05
3:63607078 T C 0.166942 -2.6497e-05
3:63609290 T G 0.104796 7.6594e-05
3:63610877 T C 1.511657 -1.4597e-05
3:63610948 T C 0.030432 -4.7013e-05
3:63612110 G T 1.027573 1.4744e-05
3:63615834 C T 0.907058 2.0581e-05
3:63615977 T C 0.028569 4.8071e-05
3:63617158 G A 0.441036 -3.6814e-05
3:63618298 A G 0.062718 -2.3696e-05
3:63618827 T C 1.149863 -2.9904e-05
3:63621515 T A 0.028757 5.7030e-05
3:63628510 A G 0.254678 1.4579e-05
3:63637533 G A 0.205355 -3.2681e-05
3:63639624 C T 1.105315 1.3618e-05
3:63642961 T C 0.110797 5.9206e-05
3:63645410 G A 0.084503 2.5953e-05
3:63648088 C A 0.184988 -2.6812e-05
3:63649001 G A 0.811419 2.7712e-05
3:63653955 C T 0.302254 -2.3442e-05
3:63658929 C A 0.070871 5.5357e-05
3:63660579 G A 0.304461 2.6472e-06
3:63665132 T C 1.252422 1.8469e-05
3:63670140 T C 1.033204 -2.9682e-05
3:63670783 C T 1.551518 1.8911e-05
3:63671265 G A 0.045466 -7.9355e-05
3:63694931 T C 0.280959 -1.5965e-05
3:63698824 C T 0.317282 1.0730e-06
3:63699577 C T 0.075522 -4.5792e-05
3:63704303 G A 0.036450 1.2156e-05
3:63709677 C T 0.827433 -1.3067e-05
3:63713565 T G 0.021811 3.5514e-05
3:63714061 C T 0.020039 1.2364e-04
3:63738532 G T 1.247346 -1.5672e-04
3:63738882 A G 0.041533 4.3083e-06
3:63741583 G A 0.057875 7.9582e-05
3:63743823 C T 0.041448 -1.4291e-06
3:63747272 G A 0.065869 4.5797e-05
3:63752269 C T 0.514010 -1.4242e-05
3:63753041 G T 0.092812 8.6650e-05
3:63753333 T G 0.311888 -6.5595e-06
3:63753603 A G 0.073854 -1.3309e-05
3:63755029 A C 0.376481 -4.5878e-05
3:63764442 A G 0.041487 -3.1896e-05
3:63771504 G A 0.488667 -1.1466e-05
3:63778058 T C 0.020666 3.4779e-05
3:63788428 C T 0.077002 9.4712e-05
3:63798762 T C 0.023490 3.6196e-05
3:63811558 A C 0.049030 -1.8914e-05
3:63813654 C A 0.385556 -1.1757e-05
3:63815326 T C 0.127931 5.0952e-06
3:63817430 C G 0.383560 -1.3038e-05
3:63827381 A G 1.510197 2.4018e-05
3:63850298 G T 1.586640 3.9038e-05
3:63865947 T C 1.721803 4.6963e-05
3:63872951 G A 0.047424 3.3124e-05
3:63882476 C T 0.323384 -2.8893e-05
3:63883671 G T 1.769990 9.7355e-07
3:63893818 G C 0.024879 -1.7475e-05
3:63896278 A G 0.035856 1.1811e-05
3:63910231 A G 0.096065 -2.6330e-05
3:63937992 T C 0.301258 9.7235e-05
3:63942835 G A 0.128889 -4.1151e-05
3:63950738 A G 0.101663 2.8219e-05
3:63958418 T G 0.205167 3.3902e-05
3:63963061 A C 0.059628 3.0830e-05
3:63963210 T C 0.057242 6.2082e-05
3:63965948 G T 0.069638 1.1701e-04
3:63967900 G A 0.279712 -3.6317e-05
3:63968083 G A 0.020711 4.4862e-05
3:63977452 A G 0.070936 -6.2302e-05
3:63982082 A G 0.608984 -9.8226e-06
3:63985316 G A 0.023457 8.2314e-05
3:63989456 G A 0.034522 -8.4408e-05
3:63991633 G A 0.115283 2.6118e-05
3:63992390 G A 0.117538 4.8151e-05
3:64003105 A G 0.075155 2.4544e-05
3:64004173 G A 0.036671 3.0083e-05
3:64009508 C T 0.464785 -5.9369e-06
3:64029383 G A 0.667366 -1.0159e-04
3:64034560 T C 0.020111 -1.9474e-04
3:64045548 A G 0.064233 -3.0142e-05
3:64048297 C T 1.623921 -3.0306e-05
3:64062205 C T 0.538357 3.4143e-04
3:64066495 A C 1.969113 -8.6433e-05
3:64068857 C T 0.729210 -8.4383e-05
3:64072571 G C 0.856681 -3.5526e-05
3:64072684 A G 0.049563 -3.7505e-05
3:64072820 C T 1.541411 3.8919e-05
3:64078009 T C 1.582106 3.3119e-05
3:64087502 A G 1.431354 -2.9362e-05
3:64092346 T C 0.071634 -6.0831e-05
3:64095314 A C 0.146614 1.1769e-05
3:64096122 T C 1.061767 -1.5437e-04
3:64107518 A G 0.402165 -2.2653e-06
3:64108273 T C 1.677444 2.5569e-05
3:64112167 T C 0.032779 -1.2419e-04
3:64114732 T C 0.857495 -5.5116e-05
3:64115321 G A 1.179386 -7.3667e-07
3:64119198 A G 0.907386 1.5758e-05
3:64120052 A G 0.703994 2.1334e-05
3:64121741 G A 0.190853 4.1401e-05
3:64123153 G A 0.192321 -1.1412e-04
3:64126121 C A 1.249248 3.5760e-05
3:64127184 T C 0.143193 7.7028e-05
3:64130400 G A 0.204895 -4.2073e-05
3:64135500 C T 0.786079 -2.4957e-05
3:64136428 G T 0.618501 -1.6087e-05
3:64136997 C T 0.681455 -4.1877e-06
3:64139759 G A 0.315954 -2.2126e-05
3:64147086 T G 0.722271 -6.7078e-05
3:64152353 T C 0.402477 -1.1622e-04
3:64165770 G A 0.425443 -9.3175e-05
3:64178928 G T 0.280005 1.0076e-04
3:64184136 G A 1.893614 -7.9982e-06
3:64190217 G A 0.020916 -1.7150e-05
3:64191305 A G 0.064626 -1.4094e-05
3:64191981 T C 1.829001 -4.6172e-06
3:64200864 G T 0.891855 1.2779e-05
3:64200968 G A 0.372674 -5.1312e-05
3:64201802 G A 0.060348 -4.0002e-05
3:64202247 G T 0.184167 -1.0168e-05
3:64202681 C T 0.038998 2.0821e-05
3:64203896 C T 0.152748 -5.1532e-05
3:64205041 A G 0.022607 -2.4594e-05
3:64205417 A C 0.076528 2.0750e-05
3:64209536 A G 0.175352 5.1125e-05
3:64211994 T C 0.050825 4.4845e-05
3:64214457 G A 0.123686 -1.8558e-05
3:64216841 G A 0.353092 2.7954e-06
3:64218287 A G 0.071517 1.6008e-04
3:64229821 G A 1.197754 -1.0802e-05
3:64247327 C T 1.767072 -3.1150e-05
3:64249778 C G 0.409442 -1.0216e-04
3:64251296 C T 1.738412 -4.4493e-05
3:64252424 T C 0.979162 3.2462e-05
3:64263310 T C 0.163109 3.3520e-05
3:64266147 A G 0.194878 6.8839e-05
3:64268433 A G 0.026998 -3.4510e-05
3:64272442 T C 0.100109 -1.0617e-04
3:64272548 T C 0.355848 -4.1321e-06
3:64273202 A G 0.521884 1.0226e-05
3:64278930 A G 0.035453 -7.8684e-06
3:64279458 C T 0.171554 7.1172e-05
3:64280568 T C 0.105734 -7.7720e-05
3:64286030 A C 0.084626 -3.8069e-05
3:64294923 C T 0.187699 -6.2896e-05
3:64304887 C T 0.022366 1.1969e-04
3:64309254 A G 0.539853 3.8577e-05
3:64326472 A G 0.432350 2.9220e-05
3:64327169 T C 0.045872 -2.6543e-05
3:64327204 T C 0.023691 6.0246e-05
3:64339256 C T 0.179886 2.6506e-05
3:64341070 C T 0.334147 1.7117e-05
3:64341187 G T 0.424655 2.9925e-05
3:64343268 T C 0.297071 -1.5296e-06
3:64349888 C T 0.302812 -3.9919e-05
3:64350032 C T 0.319905 1.6925e-05
3:64352761 G A 0.359373 1.2524e-05
3:64356703 C T 0.249806 1.4698e-05
3:64360582 C T 0.045729 -3.2181e-05
3:64372044 C G 0.039572 1.1028e-04
3:64372233 C A 0.468719 -2.0705e-05
3:64373522 C T 0.188981 1.2395e-05
3:64376392 A G 0.043652 1.5845e-04
3:64378571 A G 0.023960 -1.8693e-05
3:64387089 C T 0.020825 -1.8178e-05
3:64387481 G T 0.368578 -2.6387e-06
3:64390064 G A 0.024996 -4.5277e-05
3:64390467 A G 0.023535 -9.9813e-07
3:64390860 A G 1.661695 -1.6004e-05
3:64395184 T C 0.981616 3.0577e-05
3:64407943 A G 0.995303 5.0218e-05
3:64409044 T C 0.028933 -3.6504e-06
3:64409116 C T 1.356935 7.7698e-05
3:64428079 G A 0.069024 1.0866e-04
3:64432630 G T 0.061238 8.2593e-05
3:64438044 A G 1.235788 4.5359e-05
3:64440552 T C 0.094143 1.2911e-04
3:64442905 A G 0.116863 2.5670e-05
3:64442983 C T 0.021344 -1.4885e-05
3:64443377 T C 0.220770 3.7508e-05
3:64446766 C T 0.038397 -1.6659e-05
3:64447992 C A 0.568578 2.2694e-05
3:64450336 C T 1.902524 -2.2611e-05
3:64451475 T C 0.028686 4.6379e-05
3:64454353 T G 1.212691 1.5787e-04
3:64454654 A G 0.057064 6.0116e-05
3:64456039 C A 1.538029 -2.7341e-05
3:64461343 G A 0.796342 4.4498e-05
3:64468933 T G 0.825706 3.7903e-05
3:64469425 G C 0.097882 6.7830e-05
3:64471787 C A 1.321355 2.3090e-04
3:64472649 T C 0.022117 -6.6191e-06
3:64472798 C T 0.097295 7.1073e-05
3:64473398 G A 1.365653 2.2162e-04
3:64475710 G A 0.021217 4.1611e-09
3:64477681 T C 0.029196 3.2725e-05
3:64480785 C T 0.536198 -2.0265e-05
3:64480880 T C 1.145734 9.5468e-05
3:64480906 C T 0.344111 -1.8898e-05
3:64481617 G A 0.275818 1.3651e-05
3:64481661 A G 0.272981 -4.3023e-05
3:64482709 C A 0.654548 -7.4671e-05
3:64482895 C A 0.034661 -6.6632e-05
3:64497351 C A 1.778727 1.4622e-04
3:64497773 T C 0.046476 -2.8299e-05
3:64499745 G A 0.021961 3.6087e-05
3:64501962 A C 0.112134 1.5844e-05
3:64502189 A G 0.221516 -1.1975e-04
3:64503226 T C 0.122284 5.9650e-05
3:64503371 A G 0.030890 -5.1105e-05
3:64513495 A G 0.070793 6.6236e-05
3:64517439 A C 1.716402 1.5234e-04
3:64519914 A G 1.720632 9.6562e-05
3:64527465 A C 1.936000 2.0272e-07
3:64532773 G T 0.068537 4.7220e-06
3:64540652 G A 1.721719 8.1375e-05
3:64540697 T C 0.075928 -7.6786e-05
3:64541669 C T 0.953742 -3.0529e-05
3:64546221 A G 0.038897 3.6566e-05
3:64546459 T C 0.996112 5.8411e-05
3:64547477 C G 0.254064 9.7269e-05
3:64556698 C A 0.137471 -1.5253e-04
3:64558955 C T 0.957783 -2.0267e-05
3:64562386 A G 0.074052 1.3573e-05
3:64572366 A G 0.054616 7.9140e-06
3:64572427 G A 0.120177 2.1402e-05
3:64579191 T G 0.057479 5.9014e-05
3:64580254 G A 0.020932 6.0012e-05
3:64589415 G T 0.031351 -2.2646e-05
3:64589851 G A 0.700927 -5.9448e-05
3:64600829 T C 0.303231 -3.4787e-05
3:64603231 C T 0.112108 1.5294e-05
3:64603581 C T 0.854366 -8.2053e-05
3:64605573 T C 0.057281 3.9990e-05
3:64606448 T C 0.042448 -9.2038e-06
3:64611557 A C 0.065905 -3.5805e-05
3:64613849 C T 0.549311 -4.1952e-05
3:64615559 A G 0.311225 -4.0893e-05
3:64621428 G A 0.102936 -1.2972e-05
3:64626597 A G 0.027423 3.6959e-05
3:64627817 A G 0.194281 -7.4937e-05
3:64627872 C G 0.112417 -8.1238e-06
3:64628852 A G 0.047336 3.9405e-05
3:64632256 A G 0.996537 2.2573e-05
3:64633015 A G 0.037475 1.3729e-04
3:64634918 C T 1.884451 1.0128e-04
3:64636128 A G 0.587806 1.3799e-05
3:64639575 G A 0.381623 6.3280e-06
3:64641906 T C 1.499791 2.2632e-05
3:64642313 A G 0.562667 -1.2480e-05
3:64643804 G A 0.035346 -4.5924e-05
3:64643923 A G 0.026119 2.9056e-05
3:64645688 C T 0.558292 5.3260e-06
3:64646935 T C 0.111751 9.9219e-06
3:64655759 C T 0.481793 6.9145e-06
3:64659130 A G 0.041471 1.0638e-04
3:64664456 A G 0.104305 -1.4553e-05
3:64665155 G A 0.051685 3.3605e-05
3:64669615 A G 0.051828 -2.5395e-05
3:64672474 T A 0.051153 -3.6436e-05
3:64677737 A G 0.310317 3.4548e-05
3:64679818 C G 0.649319 -7.3503e-05
3:64682737 A G 0.350054 2.2379e-05
3:64683215 T G 0.980594 1.6715e-04
3:64686365 C G 0.135429 -1.4113e-05
3:64689229 A G 0.141414 7.2326e-05
3:64692129 T C 0.054766 -5.3035e-05
3:64693100 G T 0.523877 2.6307e-05
3:64693140 G A 0.062747 -1.1686e-04
3:64693736 A G 0.069680 -8.9558e-06
3:64696726 C T 0.244886 1.3351e-05
3:64697088 C T 1.049254 1.4303e-05
3:64705365 T C 0.811234 -4.5795e-05
3:64708114 T C 0.569681 -8.3764e-05
3:64708223 A G 0.157166 -5.5740e-06
3:64711904 T C 0.472565 -3.0035e-04
3:64727086 T A 0.464204 -2.7702e-04
3:64729892 A G 1.525218 2.6716e-04
3:64742233 T C 0.065830 -4.1724e-05
3:64746283 A G 0.897882 8.7671e-05
3:64751449 A G 0.066626 -1.4664e-05
3:64754569 C T 0.142820 1.4308e-06
3:64754838 A G 0.065262 8.1009e-06
3:64755337 G T 1.110450 2.3793e-04
3:64756069 G C 0.043844 2.7593e-05
3:64787475 A G 0.109843 3.5977e-05
3:64790243 T C 0.109697 7.3844e-05
3:64791956 C T 0.110940 5.9008e-05
3:64793541 G A 1.033061 1.2016e-04
3:64795926 T C 0.033376 5.2435e-05
3:64797355 G T 0.050702 3.1516e-05
3:64812120 C T 0.189685 -6.5939e-05
3:64820899 T C 0.506646 -1.9990e-05
3:64822654 A G 0.125448 -3.5609e-05
3:64829309 T G 0.111836 1.4176e-03
3:64830316 T C 1.714322 -4.8384e-05
3:64830828 T C 0.126825 1.8642e-05
3:64832838 C G 0.035963 1.9122e-05
3:64833452 A G 0.196420 9.9315e-06
3:64837942 A G 0.168601 -7.1359e-05
3:64853455 A G 0.506165 6.6411e-05
3:64855252 G A 0.052954 -3.6299e-05
3:64855547 C T 0.116672 4.2652e-05
3:64862058 T G 0.039556 -1.8045e-05
3:64862311 A C 0.169451 5.5361e-05
3:64865061 A C 0.033876 1.1744e-05
3:64877474 T C 0.158331 2.5517e-05
3:64878444 A C 1.322693 4.3890e-05
3:64880163 A G 0.033402 -1.4802e-04
3:64887123 C A 1.154897 1.0398e-04
3:64889557 T C 0.186108 -6.8052e-05
3:64892468 C A 0.048014 -1.3314e-05
3:64899049 G A 0.852607 5.3187e-05
3:64899999 C T 0.042594 4.4269e-05
3:64905087 A C 0.418141 -2.3662e-05
3:64906840 A G 0.052386 7.0153e-06
3:64907956 G A 0.154443 -3.6516e-06
3:64909110 T C 0.022863 -1.3585e-05
3:64910611 A G 0.205330 3.5247e-05
3:64913353 C T 0.102173 -5.1086e-05
3:64915184 T C 0.035197 1.0667e-05
3:64917853 A G 0.183213 -3.1958e-05
3:64920084 A G 0.081105 6.0665e-07
3:64925257 C G 0.042928 4.9065e-05
3:64925383 A G 0.031231 -5.1466e-05
3:64927025 T C 1.454594 -6.1498e-06
3:64933915 T C 0.036025 -1.3548e-05
3:64936775 T G 0.153667 -8.2215e-05
3:64940173 G T 0.048868 3.4679e-05
3:64947242 T C 0.229238 5.2656e-05
3:64947340 A G 1.599030 -8.0983e-06
3:64947722 C T 0.039757 -2.8194e-04
3:64952287 C G 0.097613 -7.4315e-05
3:64955170 C T 0.198582 6.1420e-05
3:64960213 C T 0.143410 4.3353e-05
3:64960939 T C 0.115581 -2.4387e-05
3:64970662 G T 0.025018 -6.8012e-05
3:64975092 T G 0.232240 -8.8366e-05
3:64975287 G A 0.063831 7.3846e-06
3:64982049 T C 0.441997 -2.5327e-04
3:64996817 G A 1.962570 4.5953e-05
3:65000215 A G 0.257339 -4.3918e-05
3:65001443 A G 0.038436 -4.5200e-05
3:65002276 T C 0.151713 6.0123e-05
3:65007049 T C 0.035041 1.4517e-04
3:65013021 A G 0.343998 7.1383e-05
3:65015822 G T 0.084938 3.2102e-05
3:65019973 A G 1.785365 6.8168e-05
3:65023284 A G 0.035596 1.4899e-04
3:65035332 G T 0.369655 -1.9880e-05
3:65035968 T C 1.669466 3.6384e-05
3:65038588 C A 0.030237 -2.3878e-05
3:65039185 T C 0.098437 -2.8253e-06
3:65048510 C T 0.265100 -3.9556e-05
3:65069015 T G 0.035067 2.8633e-05
3:65070244 T C 1.450812 8.6235e-06
3:65071760 A G 0.182418 -6.5027e-05
3:65077476 G A 0.215083 -2.5194e-05
3:65083700 A C 0.168182 -4.8637e-06
3:65091137 C T 0.273597 4.3663e-06
3:65092558 A G 0.580584 -7.1019e-05
3:65094139 G T 0.044262 -1.1826e-06
3:65100060 C A 0.142342 -4.2759e-05
3:65100659 C T 0.131729 4.4375e-06
3:65101710 C T 0.024249 -9.4251e-05
3:65102873 C T 0.092861 -5.0530e-05
3:65102884 T C 0.361473 -1.0111e-04
3:65114380 T G 0.041497 -1.2992e-04
3:65124098 A G 0.391415 -5.6103e-06
3:65131530 C G 0.218511 5.5268e-05
3:65133962 T G 0.261848 -1.5136e-05
3:65136562 C T 0.405531 -4.0647e-05
3:65144944 A C 0.034002 -2.9288e-05
3:65145948 G A 0.045191 -1.1064e-06
3:65149360 T C 0.033516 9.3393e-06
3:65156233 T C 0.360188 -9.6108e-06
3:65159808 G A 0.104844 2.8684e-05
3:65178258 C T 0.433314 -7.9911e-06
3:65180793 C T 0.372495 -1.0317e-05
3:65185183 A C 0.029517 1.0279e-04
3:65187875 T C 0.075250 2.7057e-05
3:65216582 A C 0.150791 -1.2211e-05
3:65217697 A G 0.033886 -2.0226e-05
3:65231474 G A 0.113332 1.4041e-05
3:65236526 T C 0.081465 -1.5809e-05
3:65241916 A G 1.698129 -1.0441e-04
3:65246322 C T 0.141226 -6.1742e-05
3:65249142 G A 0.506159 5.0780e-06
3:65249525 A G 0.321245 4.0240e-05
3:65254727 G A 0.244655 4.8702e-05
3:65266072 G T 0.195112 2.3009e-05
3:65267060 C T 0.104714 1.7625e-05
3:65268385 G A 0.062150 -2.3817e-05
3:65268500 A G 0.277862 8.5017e-05
3:65272727 G A 0.895685 -5.1163e-05
3:65273354 G C 1.518824 -4.6087e-05
3:65273669 T G 1.246047 -1.3015e-05
3:65275536 T C 0.843970 -1.1408e-07
3:65280407 G A 0.082098 -4.4004e-05
3:65280778 C T 0.182658 8.6710e-05
3:65282603 G A 0.162882 -5.5195e-05
3:65283093 G T 0.122534 -1.4259e-05
3:65285022 T C 0.881468 1.0633e-05
3:65286565 T C 0.079712 -8.9083e-06
3:65287963 A C 0.074532 6.3473e-05
3:65296682 T C 0.267035 2.2030e-05
3:65300923 A G 0.025648 -6.6149e-05
3:65303595 G A 1.182823 4.0363e-06
3:65306966 G T 1.007728 -2.1469e-05
3:65309113 C T 0.092841 8.8422e-05
3:65313312 C A 0.162180 -3.4536e-05
3:65313459 G A 0.127857 5.9953e-05
3:65314999 C A 0.463799 -2.2679e-05
3:65319516 A G 0.356101 -5.4979e-05
3:65321913 T C 0.021630 1.5725e-04
3:65322224 T G 0.267616 -1.2916e-05
3:65324714 T C 0.318859 3.9305e-05
3:65328355 T C 0.037109 7.0935e-05
3:65331593 T G 0.074828 3.5052e-05
3:65343539 C A 0.104886 -2.1670e-04
3:65345419 G A 0.082686 3.3714e-05
3:65350694 G A 0.993366 5.2912e-05
3:65363676 A G 0.048738 7.6877e-06
3:65379467 T C 1.904873 2.2482e-05
3:65380110 G A 0.114280 -2.9264e-05
3:65383903 C T 0.546137 2.6746e-05
3:65393681 T C 0.718450 -9.8392e-06
3:65397396 G C 0.102546 -9.5853e-06
3:65401085 C T 0.036469 6.0437e-05
3:65401156 T C 0.185498 2.6315e-05
3:65401757 T C 0.034340 4.0151e-05
3:65404650 A C 0.194940 -5.3086e-05
3:65406094 G A 0.267937 -7.2022e-05
3:65408234 C T 0.370210 2.9987e-05
3:65409672 G A 0.929963 3.3543e-05
3:65410488 T C 0.409078 -2.6706e-05
3:65410489 A G 0.140733 -1.4754e-04
3:65413307 T C 0.042075 5.6668e-06
3:65414719 G T 0.604768 1.9830e-05
3:65423462 G A 0.694335 -5.7216e-05
3:65423502 C T 0.300479 -1.2692e-05
3:65429876 C A 1.375021 -1.6163e-04
3:65431381 A G 0.399464 -8.2294e-05
3:65445774 A C 0.026745 -2.5212e-05
3:65450720 C T 1.214736 -1.2877e-05
3:65451306 C T 0.042636 1.5016e-05
3:65469748 T C 0.061341 1.5698e-04
3:65473834 A G 0.043341 -6.8403e-05
3:65480004 A G 0.035018 1.2832e-04
3:65486793 C A 1.712329 9.7695e-05
3:65490193 C T 0.776764 1.9193e-05
3:65490259 T C 0.087885 -9.1596e-05
3:65490339 A G 0.043074 3.7059e-05
3:65493367 T C 0.095091 6.2461e-05
3:65493728 A T 0.735744 -2.4570e-06
3:65503221 G A 1.712472 1.0360e-04
3:65511796 G T 0.068382 9.5785e-06
3:65515689 C T 0.064123 1.0413e-04
3:65516960 G A 0.783343 -2.1559e-05
3:65520666 C G 0.021448 8.9603e-06
3:65521824 T G 0.498707 6.7085e-05
3:65522679 T A 0.048391 -1.2220e-05
3:65530833 T C 1.806125 -8.9553e-05
3:65531505 G C 0.050884 -1.5004e-05
3:65558540 C T 0.325763 4.2760e-06
3:65567543 T C 1.352287 -5.1282e-05
3:65570320 A T 0.364225 5.3663e-07
3:65577148 G A 0.879203 -4.0169e-05
3:65577670 C A 0.027660 1.0592e-06
3:65579430 T C 0.050179 2.2975e-05
3:65579933 G A 0.026605 -2.1733e-05
3:65582041 T C 0.098940 1.2438e-06
3:65584920 T C 0.038803 -4.0138e-05
3:65591849 T C 0.106071 -2.2951e-05
3:65601474 T C 0.888236 -5.6295e-05
3:65601941 A G 0.997040 -5.6974e-05
3:65603029 C A 0.557607 5.7376e-05
3:65606152 A G 0.030432 -1.1256e-06
3:65609303 T C 0.035771 -1.9686e-05
3:65612393 T C 0.037187 -2.4826e-05
3:65617057 A G 1.281410 -4.5025e-04
3:65627316 G T 0.300927 -2.8765e-06
3:65632059 T C 0.026920 4.5573e-06
3:65633032 G A 0.223029 3.2615e-05
3:65641243 C T 0.185907 3.9900e-05
3:65642767 T G 0.686058 2.3139e-05
3:65648967 G A 0.572638 -1.5022e-04
3:65652373 T C 1.441770 -2.1409e-05
3:65660891 T G 0.089735 -2.4839e-05
3:65663133 C A 0.348629 4.1741e-05
3:65667478 T C 0.048784 -2.9491e-06
3:65669218 A G 0.083146 7.8001e-05
3:65674181 T C 0.118558 -1.8920e-05
3:65675309 C T 0.126364 8.1992e-05
3:65677611 T C 0.517993 -1.1460e-04
3:65687741 A G 0.271387 -8.7112e-05
3:65687816 A G 0.021847 -2.5313e-05
3:65687823 T C 0.229144 1.6009e-04
3:65690091 G A 1.979023 1.8202e-05
3:65693959 A G 0.053643 1.7522e-05
3:65696503 A G 0.071056 -7.5054e-06
3:65698107 T C 0.046479 1.8779e-05
3:65699405 C T 0.646729 -7.7391e-06
3:65700413 C T 0.855528 -3.5691e-05
3:65711464 G A 0.654253 -9.9211e-05
3:65713401 C T 0.332138 -1.8035e-06
3:65717714 G A 0.459819 -3.3246e-04
3:65717754 G T 0.056064 1.1072e-04
3:65718229 G A 0.173414 -1.0202e-04
3:65718274 C A 0.150346 4.5695e-05
3:65720358 C A 0.068420 8.8869e-06
3:65721268 C T 0.883344 8.0865e-05
3:65721857 C A 0.872731 1.1304e-04
3:65724409 A G 0.046395 8.5145e-05
3:65725977 C T 0.152781 8.8115e-05
3:65727612 T A 1.188932 -3.5537e-05
3:65728243 T C 0.060179 2.7026e-05
3:65728335 T C 1.360447 5.9790e-05
3:65733841 T C 0.351190 -9.3402e-05
3:65734943 C T 0.633347 1.1471e-05
3:65734980 G A 0.251783 7.0889e-06
3:65736908 C T 0.426180 -1.1309e-05
3:65738226 G A 0.655947 6.4975e-06
3:65738464 G C 1.922946 -3.9789e-05
3:65738593 G T 0.606913 8.2847e-05
3:65742557 A G 1.201496 -3.9781e-06
3:65754561 C T 0.732044 1.2125e-05
3:65757246 C A 0.365796 1.1047e-05
3:65758531 C A 1.100378 1.8438e-05
3:65760472 C T 0.423924 4.0435e-05
3:65766329 G A 0.327451 -1.1178e-04
3:65771317 C A 0.091176 1.6574e-05
3:65772684 C A 0.088421 -8.2617e-06
3:65775539 G C 0.039825 -5.0121e-05
3:65776945 C A 0.056239 5.8167e-05
3:65784828 G A 0.546887 2.1981e-05
3:65787151 T C 0.512319 -2.1281e-06
3:65793165 A G 0.484633 6.0793e-05
3:65794451 A C 0.256969 -4.2063e-05
3:65795834 G T 0.049196 -3.9150e-05
3:65797140 A G 0.351820 3.7172e-04
3:65797760 A T 0.349804 1.9070e-05
3:65800328 A G 0.055616 1.5769e-05
3:65804323 T C 0.090508 -5.4714e-05
3:65804401 T C 1.272491 -3.5077e-05
3:65806838 C T 0.257044 -1.6950e-05
3:65810446 G A 0.020156 1.1015e-04
3:65813197 G A 0.024888 -2.8152e-05
3:65816147 C T 0.144816 -2.1553e-05
3:65820920 T C 0.154667 -1.2458e-04
3:65827668 T C 1.066505 -7.8557e-06
3:65830026 A G 0.072935 -9.6610e-05
3:65831092 C T 0.601415 1.7280e-05
3:65831785 A G 0.814038 -5.0315e-05
3:65832507 G A 0.069823 -7.2649e-05
3:65832619 T C 0.930775 -4.2932e-05
3:65833136 T C 0.164232 -7.2821e-06
3:65834076 A G 0.837573 -3.0711e-05
3:65837868 C G 0.021380 6.7525e-06
3:65840591 G C 0.100596 -1.2880e-04
3:65843015 C T 0.026797 -5.5280e-05
3:65844286 A G 0.632866 -8.4902e-05
3:65847080 C T 0.296282 -2.5420e-05
3:65848270 C T 0.063659 -1.0370e-05
3:65850191 T C 0.702449 -2.4377e-05
3:65853706 C G 0.176595 2.9719e-05
3:65865168 C T 0.450478 1.7721e-05
3:65873820 G T 0.053058 -4.9973e-07
3:65874553 A T 0.219958 -3.2708e-05
3:65874746 T C 0.041182 -1.7590e-04
3:65879553 A C 0.227021 4.0386e-05
3:65879837 C T 0.216381 3.1944e-05
3:65881607 T C 0.956354 8.8404e-07
3:65885663 C T 0.021295 4.9632e-05
3:65886072 C T 0.233308 -6.6845e-05
3:65886503 C T 0.337263 -1.0839e-04
3:65890390 C T 0.035616 -3.6160e-05
3:65907486 G A 0.040494 2.6297e-05
3:65907658 A G 1.318957 -5.2489e-05
3:65909393 C G 0.069313 1.3532e-06
3:65913289 C A 0.379269 -2.6957e-05
3:65917878 C T 0.096827 1.3227e-05
3:65923551 T C 0.138146 -3.9338e-05
3:65923740 T C 0.806485 -1.1500e-05
3:65936076 G A 0.045418 -6.2560e-06
3:65937131 C T 0.038582 1.5817e-05
3:65946152 T C 0.958987 -3.8715e-05
3:65949684 T G 0.180022 1.3711e-05
3:65950095 C T 0.057333 -3.1619e-05
3:65959928 C T 0.022282 1.1129e-05
3:65959940 T C 1.677658 4.7037e-05
3:65964714 A G 0.961703 7.9715e-05
3:65966296 G T 1.730976 2.4040e-05
3:65972374 C G 0.134449 3.2902e-05
3:65974521 G A 0.209526 3.6083e-05
3:65975562 G A 0.071361 1.4846e-05
3:65975863 A G 0.070047 -1.6644e-05
3:65978092 T C 1.583206 1.3083e-05
3:65986180 C T 1.078450 1.7249e-05
3:65991492 A G 0.226570 2.8655e-05
3:65994050 T C 0.958162 3.0148e-06
3:65997587 G C 0.061640 -2.0986e-05
3:66001255 T C 0.141135 2.8112e-05
3:66003251 T C 0.029085 -1.5901e-05
3:66003990 T G 0.101874 4.7317e-05
3:66004598 A G 0.042516 -2.6409e-05
3:66009529 A G 0.049004 7.1437e-05
3:66010167 T C 0.775809 6.8160e-06
3:66013566 C T 0.055710 5.4750e-05
3:66026666 A G 0.114903 -4.3896e-05
3:66029162 G A 0.031640 5.9289e-05
3:66031706 A G 0.053136 1.6757e-04
3:66034533 T G 0.054282 4.0966e-05
3:66034712 G A 0.428303 1.0600e-04
3:66041308 A G 0.028991 -1.7345e-05
3:66043102 G T 0.605975 3.2450e-05
3:66046553 T C 0.060189 -1.2794e-04
3:66057834 G A 1.584193 4.3489e-05
3:66059246 A C 0.075019 1.6614e-05
3:66061129 T C 0.021993 7.2024e-05
3:66065606 G A 0.714608 -1.4517e-05
3:66066078 G A 0.276288 2.5732e-05
3:66069298 T C 0.143975 6.2706e-05
3:66070408 A C 0.054632 1.8543e-04
3:66083400 T G 0.032376 -6.3859e-07
3:66083420 G A 0.113475 4.8755e-05
3:66083747 T C 0.071647 -4.1772e-05
3:66084527 G A 1.130216 -2.4087e-05
3:66094824 A G 0.202399 -7.0864e-05
3:66103272 C T 0.469368 -8.0385e-06
3:66113426 G A 0.718769 -1.2318e-05
3:66119382 A G 0.791496 -4.2640e-06
3:66122600 T C 0.039504 8.1716e-05
3:66124030 T G 0.132060 -3.1534e-06
3:66138195 G T 0.045135 -7.0003e-05
3:66139179 G C 0.109671 4.9413e-05
3:66139489 G A 0.034668 1.2112e-05
3:66140620 T C 0.228313 -3.2196e-05
3:66140704 C A 0.524604 -3.5248e-05
3:66287056 A G 0.565579 6.9866e-06
3:66298637 A G 0.675516 7.3437e-05
3:66298721 G A 0.475691 -2.4517e-05
3:66303537 T A 0.585573 1.4918e-04
3:66308746 G A 0.131489 -1.2068e-05
3:66319769 T C 0.065058 -3.5300e-05
3:66326938 A G 0.399240 -2.4761e-05
3:66338718 T A 0.726948 -3.9767e-06
3:66349071 A C 0.555069 -2.4855e-05
3:66354569 G A 1.213256 4.4709e-05
3:66378719 C G 0.063964 5.9372e-05
3:66385769 A C 0.267239 1.1878e-05
3:66402106 A G 0.036992 -1.2014e-04
3:66413203 G C 0.038274 4.8842e-05
3:66419942 G A 0.394888 3.1744e-05
3:66419956 T C 0.874753 1.2455e-05
3:66422922 T G 0.066989 3.4744e-05
3:66427259 T C 0.675921 2.2418e-05
3:66430236 T C 0.152800 5.5464e-05
3:66430811 G T 0.413486 1.0944e-05
3:66430870 A G 0.143232 3.1122e-05
3:66431187 T C 0.071523 -9.0252e-06
3:66431602 G A 1.149175 1.1714e-05
3:66434643 C T 0.571626 -9.2458e-06
3:66444615 A G 0.468320 8.9438e-06
3:66446127 A G 0.054814 8.3729e-06
3:66450259 T C 1.829329 1.5529e-05
3:66458509 A G 0.121936 -1.1586e-05
3:66468089 G A 0.166952 -1.1303e-05
3:66477828 G A 0.126169 -4.9821e-06
3:66479487 A G 0.094971 -5.3092e-05
3:66483247 A C 0.046784 -1.9656e-05
3:66483329 A G 0.035359 -8.6302e-07
3:66486094 C T 0.103342 1.6462e-05
3:66489074 C G 0.051715 -3.0574e-05
3:66489414 T G 0.874688 -2.5540e-05
3:66492381 A G 0.040315 3.4858e-05
3:66502981 C A 0.945923 -1.4168e-05
3:66504049 C G 0.124686 3.3759e-06
3:66513947 T G 1.920463 1.1681e-05
3:66518859 A G 0.053513 1.2733e-04
3:66521614 T C 0.949454 1.6923e-04
3:66525302 C T 0.294289 -1.9807e-04
3:66525963 C T 1.939648 6.6806e-05
3:66546646 A G 0.033457 5.9651e-05
3:66546950 A G 0.070339 -7.2324e-05
3:66548271 A C 1.977530 -1.0518e-04
3:66551989 T C 0.078190 7.4293e-05
3:66567253 C T 0.088590 -1.2998e-05
3:66568202 C T 1.967367 -6.2876e-05
3:66568741 A G 1.060520 1.8947e-04
3:66570557 C T 0.312099 7.7788e-06
3:66582863 A C 0.441591 8.0062e-05
3:66586374 G T 0.136857 3.0745e-05
3:66597428 G A 0.053451 2.1696e-06
3:66600918 T C 0.666109 -6.4373e-06
3:66621224 A G 0.076928 4.1190e-05
3:66623998 C T 0.539908 -1.6439e-05
3:66627074 G C 0.028047 -8.2420e-06
3:66629927 C T 0.035090 5.3798e-05
3:66631845 T C 0.130035 4.0355e-05
3:66632242 T C 0.065954 2.0507e-05
3:66635261 G T 0.313793 1.3505e-04
3:66636360 G A 0.116938 -2.4208e-05
3:66637645 C T 0.669855 1.3114e-05
3:66638644 A C 0.034733 -1.8916e-05
3:66638886 C T 0.752914 -1.5532e-05
3:66645049 A G 0.156504 -4.2703e-05
3:66646841 A T 0.598604 -3.9768e-06
3:66657461 T C 0.062526 -1.1992e-04
3:66658453 G A 0.050601 -4.4189e-05
3:66659032 C T 0.777997 9.3926e-07
3:66660307 T G 0.053896 4.9903e-05
3:66662483 A G 0.537497 -2.5581e-05
3:66667418 T C 1.900219 -1.6326e-05
3:66667665 G T 0.068940 1.1772e-04
3:66668599 T C 0.050647 -5.6507e-05
3:66674203 G C 0.041241 6.3769e-05
3:66675933 T C 0.051364 -5.5811e-05
3:66681592 C A 0.039790 -3.8633e-05
3:66686066 C T 0.053964 -4.5623e-05
3:66686173 C T 0.087918 5.4204e-05
3:66688441 G T 0.027371 -1.6726e-05
3:66689236 G C 1.891488 2.3879e-05
3:66691030 C T 1.904971 4.4213e-05
3:66693356 C T 1.412730 1.7812e-05
3:66694900 A G 0.048709 9.0631e-05
3:66699618 A G 0.038212 2.0045e-05
3:66700086 T G 0.977825 1.8264e-05
3:66700816 C T 0.057034 -6.8539e-06
3:66701616 T C 0.974966 -6.4897e-06
3:66703540 T C 0.196793 -1.7124e-05
3:66705634 C G 0.449222 -2.7681e-05
3:66710033 T G 0.093276 2.5818e-06
3:66711485 C T 1.339425 2.1408e-05
3:66713445 A C 0.084208 7.7733e-06
3:66715968 C A 0.049043 3.1851e-05
3:66716555 A G 0.336727 1.2439e-04
3:66718798 C T 0.075194 -1.8990e-05
3:66721682 C T 0.527561 -4.1828e-06
3:66724110 T C 0.069683 -4.4928e-05
3:66733115 G A 0.042727 1.2017e-05
3:66734898 T C 0.954163 1.5869e-06
3:66735146 T C 0.236817 2.7990e-04
3:66743157 A G 1.755884 1.4755e-05
3:66743392 T C 0.073659 -2.7566e-05
3:66743701 C A 1.526536 4.4510e-06
3:66746914 C T 0.693208 -2.4015e-05
3:66755145 A G 0.694263 2.8505e-05
3:66761220 A G 0.066038 -4.5486e-05
3:66763735 A G 0.187533 3.3255e-05
3:66765635 T C 0.583401 1.1714e-04
3:66768364 A G 0.068693 1.5468e-05
3:66774036 G T 0.998965 -5.7502e-06
3:66774539 A G 0.039293 -1.7191e-05
3:66779260 G A 0.070816 2.7260e-05
3:66779307 A G 0.158844 -1.8321e-06
3:66788443 T C 0.072228 -2.7725e-05
3:66792793 C T 0.078090 5.1290e-05
3:66794149 C T 1.192619 -1.0615e-06
3:66796331 T C 0.067525 2.7452e-05
3:66797408 C T 0.156676 -4.1471e-05
3:66797568 C G 0.041111 3.2679e-06
3:66799169 T C 0.172911 3.8899e-05
3:66800847 T G 0.241559 7.1118e-07
3:66807053 C T 0.547260 6.5339e-05
3:66808520 T C 0.069339 -7.7254e-05
3:66810333 G A 1.179425 -8.6890e-07
3:66811847 C A 0.937704 2.2486e-06
3:66825224 G C 0.072783 1.7036e-05
3:66825487 G A 0.102877 -1.4972e-05
3:66830900 C T 0.153433 4.3622e-05
3:66834059 T C 0.061984 -2.7076e-05
3:66836992 A G 0.104922 -6.3937e-05
3:66838437 G A 0.387880 -3.4644e-04
3:66841829 C T 0.029218 -4.0547e-05
3:66845199 T C 0.075655 3.4698e-05
3:66854561 A G 0.953031 -8.0757e-05
3:66861835 C G 0.104818 1.1199e-06
3:66865009 A G 0.104676 2.7096e-05
3:66866903 T G 0.300612 3.6644e-05
3:66876114 A G 0.062740 2.7744e-07
3:66877690 C G 0.272692 7.5397e-06
3:66877795 C G 0.034574 2.8014e-05
3:66878404 A G 0.193846 -8.6210e-05
3:66889980 C A 0.229257 3.6610e-05
3:66891288 C G 0.052364 4.1933e-06
3:66906125 C T 0.865236 -9.2397e-06
3:66906996 C A 0.220552 3.3197e-05
3:66914758 C T 1.111404 -1.4785e-05
3:66933623 A G 0.036317 -3.7012e-05
3:66940242 T C 0.116587 -1.7416e-05
3:66952549 A G 0.110375 2.3244e-05
3:66955660 C T 0.068411 6.8714e-05
3:66964134 C T 1.516357 1.1917e-05
3:66980997 A G 0.021428 -2.8984e-06
3:66982355 C A 0.022045 9.9591e-05
3:66989512 T C 0.438878 5.0630e-04
3:66990499 T C 1.571421 1.2483e-04
3:66991909 C T 0.063607 2.6042e-05
3:66994687 A C 0.043522 -3.0435e-07
3:67005630 A T 0.496334 -1.7306e-05
3:67010845 C T 0.025161 5.2122e-05
3:67015805 T C 0.125533 -4.2067e-05
3:67047378 G A 0.605742 1.8769e-04
3:67047465 A C 0.096055 -2.7527e-05
3:67048762 C T 1.575930 6.6079e-05
3:67053926 C T 0.125085 1.4276e-05
3:67054649 C T 0.282501 -3.9713e-05
3:67061488 A G 0.083925 -7.5199e-05
3:67070430 G A 0.067343 8.9060e-05
3:67078548 C A 0.717045 -2.1629e-05
3:67080590 C T 0.321414 6.9894e-05
3:67081996 A G 1.185589 7.3341e-06
3:67083699 C T 0.021662 5.6180e-06
3:67084949 T C 0.059482 -4.1273e-06
3:67086969 C G 0.752271 7.2857e-05
3:67094991 A G 0.089524 7.1962e-06
3:67095527 G C 0.152505 8.6540e-07
3:67095678 A G 0.340914 1.5123e-05
3:67101236 C A 0.040475 1.8592e-05
3:67114926 C T 0.023360 -7.9800e-05
3:67116922 T C 0.252821 -1.7536e-05
3:67117006 G A 0.405378 -9.8891e-06
3:67120406 G A 0.812383 4.1795e-05
3:67127674 G A 0.339042 2.7751e-05
3:67141038 C T 0.346390 4.9945e-06
3:67155841 C T 0.038245 -4.8939e-05
3:67161664 G A 0.114208 3.5614e-06
3:67166719 A G 1.136705 4.2654e-05
3:67179411 T G 0.021743 -2.9025e-05
3:67186041 C T 0.040893 1.9755e-05
3:67196001 C T 0.120528 -9.1044e-06
3:67212415 G A 0.888362 1.4518e-05
3:67215737 C T 0.091277 -1.8354e-05
3:67218859 C T 0.056369 5.9428e-05
3:67227683 T C 0.028793 3.5255e-05
3:67240778 T G 0.031260 2.0781e-05
3:67245758 T C 0.078943 4.3275e-05
3:67250357 C T 0.094964 -2.6247e-05
3:67250477 G A 0.770652 1.0927e-05
3:67252877 T C 0.024885 -1.3019e-05
3:67255832 A G 0.039413 7.4023e-06
3:67261017 A G 1.029241 -2.0189e-05
3:67266222 G T 0.106367 -1.2348e-04
3:67270889 G A 0.090112 9.9429e-06
3:67278630 C T 0.083344 1.3745e-05
3:67280555 A C 0.038926 7.9684e-06
3:67296540 C A 0.048501 3.1534e-05
3:67300170 G C 0.233194 -9.5906e-06
3:67300242 C T 1.146731 2.4635e-06
3:67300424 T G 0.041442 -9.3005e-06
3:67309138 G A 1.521482 -1.8136e-05
3:67317284 G A 0.604291 -2.4312e-05
3:67319788 C T 0.911459 5.2541e-06
3:67322456 C T 1.519940 -2.3339e-05
3:67334317 C G 0.037203 4.3854e-05
3:67336441 C G 1.457200 -5.9338e-05
3:67336707 C G 1.058407 -1.4642e-05
3:67340025 C A 0.634077 -1.4336e-05
3:67340875 A C 0.189036 -2.6706e-05
3:67341515 A G 0.039222 2.3487e-05
3:67352876 C A 0.083822 -3.7845e-05
3:67355643 G A 1.757620 -4.1300e-05
3:67363643 T G 0.483289 2.4537e-05
3:67365224 A G 0.360324 -6.0695e-04
3:67369238 T C 1.345416 6.3113e-05
3:67371126 T C 0.067603 3.1510e-05
3:67373977 G A 0.233811 -5.9239e-05
3:67382858 T C 0.020513 -8.5490e-05
3:67386317 T C 0.042549 7.3028e-05
3:67401224 C T 0.060819 6.8058e-06
3:67408431 C G 0.050218 -8.6680e-05
3:67411103 T C 0.534634 2.2006e-05
3:67411166 G A 0.783875 2.8361e-05
3:67412449 G C 0.629209 4.2370e-06
3:67416322 C T 0.232626 -1.3678e-04
3:67417247 T C 0.078628 -5.8986e-05
3:67421210 C G 0.069625 2.0989e-05
3:67422600 A G 1.874152 1.5928e-04
3:67425023 C T 1.104637 -3.3275e-06
3:67426281 C T 0.227102 -9.6002e-05
3:67426600 C T 1.351836 5.7486e-06
3:67427443 T C 0.123553 8.2457e-05
3:67429795 A C 0.123825 1.6231e-05
3:67430355 C T 1.434713 2.8676e-04
3:67430475 T G 0.043795 2.3650e-05
3:67430826 G A 0.075814 -4.9106e-05
3:67430871 G A 0.047099 -3.1184e-06
3:67430895 G T 0.816424 -5.3506e-05
3:67431071 G A 1.231458 2.9177e-05
3:67434427 A C 0.138895 4.5995e-05
3:67435513 C T 0.176757 1.2244e-04
3:67438384 C T 0.043376 -4.7289e-06
3:67439784 A G 0.576472 -1.0935e-04
3:67442072 G A 0.143553 6.2516e-06
3:67450317 T C 0.081754 -8.6364e-05
3:67451498 C A 0.155893 9.1412e-07
3:67451676 T C 0.166251 -3.1528e-05
3:67454461 T C 0.087950 -2.1003e-05
3:67454918 C T 0.356173 4.4340e-05
3:67454943 A G 1.411915 -6.2136e-07
3:67457150 G A 1.218462 -4.5479e-05
3:67462680 T C 0.119035 7.1706e-05
3:67473129 T C 1.621276 -5.6496e-05
3:67475089 C T 1.577767 -5.0084e-05
3:67486539 C T 1.103734 -1.5487e-04
3:67487581 C G 0.088664 2.6715e-05
3:67502760 T A 0.141502 1.9096e-04
3:67507695 G C 1.936786 -3.4516e-05
3:67512988 T C 0.048209 9.0634e-05
3:67513491 G A 0.104844 -6.3840e-05
3:67513699 T C 0.157042 -3.0526e-05
3:67519105 T C 0.043665 -4.7928e-05
3:67519387 A G 1.528863 -6.7830e-05
3:67519818 T C 0.080241 2.5599e-05
3:67521729 A G 0.138831 -3.8766e-05
3:67529327 G A 1.311099 -2.2517e-05
3:67529902 T C 0.029605 -1.2450e-04
3:67531388 A G 1.504494 -1.5711e-05
3:67534734 T G 0.024749 4.4792e-05
3:67544194 C G 0.107012 5.5760e-06
3:67549137 C T 0.080910 1.5627e-05
3:67549456 G A 0.360937 8.6091e-05
3:67564351 T C 0.096594 3.5081e-05
3:67567254 G A 0.405713 -1.9272e-03
3:67577819 C G 0.114095 -1.2704e-05
3:67598199 C T 0.036171 5.0986e-05
3:67598352 C T 0.051844 5.4656e-05
3:67607202 G A 0.141145 -7.5207e-06
3:67609595 T C 0.094886 -3.3085e-04
3:67613466 A C 0.094782 3.6338e-05
3:67626489 A G 0.380659 2.1857e-05
3:67627868 G T 0.906756 5.6563e-05
3:67633826 T C 0.095415 -4.3525e-05
3:67638016 T C 0.087833 3.5714e-05
3:67639244 A G 0.028215 3.7775e-05
3:67640707 T G 0.079355 6.7103e-06
3:67665786 T C 0.081874 1.2831e-04
3:67666666 A G 0.039342 4.4554e-05
3:67676119 T C 0.788507 1.7585e-05
3:67680031 T C 0.087512 1.0249e-05
3:67681107 A C 1.513235 -7.3703e-05
3:67697169 A G 0.699713 1.7608e-06
3:67700817 A C 0.046596 1.0145e-04
3:67701730 G A 0.169246 -7.7430e-06
3:67709038 G A 0.190870 2.3101e-05
3:67713071 A G 0.050183 9.0929e-05
3:67721411 A G 0.032149 -7.3515e-06
3:67729032 C A 0.056350 -2.1731e-05
3:67730333 A G 0.815544 4.3756e-05
3:67737700 A G 0.990925 2.2090e-05
3:67742163 T C 0.044210 -6.6965e-06
3:67747557 A G 0.045304 5.5118e-06
3:67751266 C T 0.044418 1.2173e-04
3:67755257 G A 0.256905 -4.1276e-05
3:67765382 G A 0.024210 -8.8843e-06
3:67776404 T G 0.034071 3.0852e-05
3:67777012 G A 0.076110 4.6481e-06
3:67777112 G A 0.101401 -3.7363e-05
3:67777861 C A 0.072270 9.5641e-05
3:67779308 T C 0.022977 1.1962e-05
3:67780897 A G 1.748084 -6.9886e-06
3:67783545 C T 1.915932 4.8696e-06
3:67800795 C A 0.076217 -7.9847e-06
3:67802866 C T 0.406618 -2.1235e-05
3:67803166 C T 0.020182 -5.2072e-05
3:67803626 T G 1.311819 9.4653e-06
3:67816222 T G 0.870702 -1.0997e-05
3:67816428 G C 0.048524 -2.3063e-05
3:67819018 T G 0.026696 2.3010e-06
3:67825101 A C 0.038017 -1.1745e-05
3:67839060 T G 0.048829 1.1802e-05
3:67840973 G C 0.027096 4.1494e-05
3:67846073 C T 1.916701 2.5301e-04
3:67847758 A G 0.061663 -2.5006e-04
3:67851315 T C 0.052055 8.4278e-05
3:67854846 A G 0.393486 -2.0594e-04
3:67859042 T C 1.424200 2.2596e-04
3:67877008 T G 0.025155 -3.4548e-05
3:67880532 G T 0.236797 1.4150e-05
3:67882967 C T 0.140301 -1.3321e-04
3:67883602 C T 0.381314 1.8602e-05
3:67884869 T C 0.057982 -1.3352e-05
3:67885405 T C 0.058949 -1.7150e-04
3:67890083 T C 0.028822 1.1780e-05
3:67891359 C G 0.102858 -2.5929e-05
3:67894662 T G 1.836606 1.5888e-04
3:67903553 C T 0.112508 -2.4251e-05
3:67904713 T C 1.894685 1.7442e-05
3:67905314 G A 1.793336 2.7222e-05
3:67911224 G A 0.068278 2.8773e-05
3:67911504 T C 0.236456 3.7415e-05
3:67918948 C T 0.041945 5.5389e-05
3:67921231 A G 0.068317 -1.8574e-06
3:67921824 C G 0.037810 3.0596e-05
3:67925077 A G 0.046077 -4.3857e-05
3:67925886 T C 0.242234 9.7022e-06
3:67925920 T C 0.075201 7.8569e-06
3:67944111 T C 0.091946 -1.6562e-05
3:67970468 T G 1.181142 2.5104e-05
3:67973814 C T 0.248621 1.6936e-05
3:67987930 T C 1.636638 -5.0856e-06
3:68017160 A C 0.085578 -4.3465e-05
3:68022881 T C 1.752735 -2.7334e-05
3:68028075 A G 0.176510 1.8893e-05
3:68030358 C T 1.786959 2.0120e-05
3:68032454 T C 1.629845 -1.0377e-05
3:68035337 G A 0.135212 1.7377e-05
3:68037165 A G 0.133251 3.3731e-05
3:68039219 G A 0.167409 -2.2289e-04
3:68047050 T C 1.687538 -6.0913e-06
3:68056210 G T 0.032876 5.3758e-05
3:68063730 A G 0.070004 3.3078e-05
3:68064172 G A 0.039553 3.0910e-05
3:68065679 A G 1.380302 4.6525e-05
3:68066369 G T 0.048524 5.7122e-05
3:68072553 G C 0.108901 -8.6392e-05
3:68073696 A G 1.452705 7.3991e-05
3:68083605 C T 0.025924 2.3131e-05
3:68084925 T C 0.025976 2.4137e-05
3:68087128 C A 1.289631 5.0178e-05
3:68087905 G C 0.042500 -8.0547e-06
3:68088053 A G 0.030893 -2.8625e-05
3:68094041 C T 0.279505 1.8365e-05
3:68097410 T G 0.039696 3.4709e-05
3:68104716 A G 0.056768 -8.7562e-06
3:68141232 G A 0.363537 1.4777e-05
3:68152946 T C 1.876775 -4.4826e-05
3:68165629 T G 0.069771 7.2315e-06
3:68166168 A G 0.029293 -9.7997e-06
3:68175083 G A 1.176342 1.6646e-06
3:68177506 G A 0.197345 -2.8172e-05
3:68179913 T C 0.039595 2.2532e-05
3:68179942 A G 0.067103 2.1937e-06
3:68192810 C T 0.045989 2.0274e-05
3:68194293 A G 1.964388 3.2469e-05
3:68194755 T C 0.084156 5.2462e-05
3:68199125 A G 0.181045 -5.5925e-05
3:68210542 G A 0.100365 3.2215e-06
3:68223386 T C 0.542151 -6.4919e-05
3:68226533 G A 1.914078 -2.2731e-05
3:68226637 C T 0.063873 -3.5334e-05
3:68249669 A G 0.117013 3.2241e-05
3:68258080 G A 0.205057 1.0193e-05
3:68259135 A G 0.568312 -7.2500e-06
3:68260202 A G 0.247657 1.8774e-05
3:68263576 G A 0.096714 -3.8499e-05
3:68272894 G A 0.791249 6.8577e-07
3:68277625 T C 0.064886 2.4506e-05
3:68283295 A G 1.317782 -1.1009e-05
3:68284871 G A 0.058605 1.3999e-05
3:68288626 G A 0.598082 1.5308e-05
3:68289344 T C 0.035022 2.6567e-05
3:68290958 C T 0.052000 3.6257e-06
3:68297212 C A 0.114040 6.1947e-06
3:68301519 T C 0.094692 -3.0775e-05
3:68303849 T G 0.055061 -4.8255e-06
3:68304094 C T 0.624100 5.8531e-05
3:68306003 T G 0.152849 8.0870e-05
3:68306214 T C 0.062906 7.1308e-06
3:68308222 T C 0.525929 -2.7534e-05
3:68312116 G C 0.304452 -1.1867e-05
3:68312413 C A 0.231802 -8.7818e-06
3:68313606 G T 0.075263 -1.8786e-05
3:68320679 A G 0.130768 -9.9503e-06
3:68321174 A G 0.755822 3.0630e-05
3:68321224 A G 0.038183 1.2734e-05
3:68322450 T C 1.274344 7.6611e-06
3:68323423 G A 0.689375 5.4180e-05
3:68328377 C T 0.070881 6.2276e-05
3:68328441 C A 0.253717 -2.1919e-05
3:68328674 C T 0.439267 -8.4022e-05
3:68329070 C T 0.044860 -2.6836e-05
3:68329124 C T 0.031055 3.5928e-06
3:68330052 T C 1.355413 -3.0154e-06
3:68332557 A G 0.251445 -2.4234e-06
3:68333298 A G 0.602535 4.1567e-05
3:68336071 A C 0.044477 -6.1300e-05
3:68336478 T C 0.102072 -3.6223e-05
3:68337818 A C 0.777108 3.8849e-05
3:68342506 G A 0.204927 -1.3816e-05
3:68344674 G C 1.131638 1.4565e-05
3:68346621 T C 0.064457 -2.2741e-05
3:68353956 A C 1.547328 -2.0334e-05
3:68359621 A G 0.048534 3.2135e-05
3:68374018 T G 0.372424 3.9893e-05
3:68376852 T C 0.234194 -8.0687e-06
3:68394263 T C 1.103147 -1.9872e-05
3:68397633 G A 0.083981 -3.8845e-05
3:68397858 A G 0.069271 -3.7194e-05
3:68407029 G A 0.942735 -2.5119e-06
3:68412580 A G 0.163761 -4.5091e-05
3:68416501 C A 0.053766 -3.2197e-05
3:68423737 A G 0.088382 -5.0951e-05
3:68427563 G A 0.032730 -1.6029e-05
3:68433670 A G 0.074561 4.5900e-06
3:68435204 C T 0.074591 3.4282e-06
3:68465791 G T 0.349100 -4.5662e-05
3:68465899 G C 0.034145 8.4940e-05
3:68467924 C T 0.022386 4.3444e-06
3:68471476 G A 0.067177 6.4721e-05
3:68472665 A G 0.069943 4.8911e-05
3:68474544 T C 0.069040 -4.3117e-05
3:68485037 C G 1.942628 2.1625e-05
3:68486381 T C 0.126857 2.7373e-05
3:68492075 A G 0.504075 -5.1964e-05
3:68493063 G A 0.839861 6.8572e-05
3:68493759 C A 0.356991 5.8570e-06
3:68508409 A C 0.084899 1.2016e-05
3:68516584 G A 0.087785 1.0279e-05
3:68517575 A G 0.027939 -4.3980e-05
3:68522376 T C 0.032386 -9.4703e-06
3:68524270 T C 0.049641 3.9278e-05
3:68531928 A G 0.021811 1.3930e-04
3:68535874 A C 0.049086 7.2524e-05
3:68537795 C T 0.519135 -2.5929e-04
3:68541109 G A 0.105542 1.7694e-06
3:68545254 C T 1.820341 5.5015e-05
3:68546259 A T 0.041432 1.3579e-04
3:68547065 G A 0.055781 -1.6003e-05
3:68547222 T C 0.530145 1.1182e-04
3:68550635 C A 0.464935 2.2116e-06
3:68553116 A G 0.045191 4.7111e-05
3:68554434 T C 1.523972 -1.4521e-05
3:68581012 A C 0.541090 2.4087e-06
3:68585699 T C 0.052419 1.2840e-04
3:68588552 C T 0.663932 1.4270e-04
3:68595146 G T 0.671991 -5.1909e-05
3:68599259 A G 0.159422 -7.2862e-06
3:68600188 A G 0.059602 -4.3501e-05
3:68603790 A G 0.083809 -1.0392e-04
3:68604028 A C 0.047339 -3.0292e-06
3:68604623 C T 0.144209 -2.5813e-05
3:68612054 A G 0.600282 -1.6518e-04
3:68642837 A G 0.074120 5.8015e-05
3:68643997 T C 0.030604 4.0594e-05
3:68646899 G A 0.648404 -7.0162e-05
3:68668739 A G 0.677820 4.5432e-06
3:68683534 A G 0.030484 -1.0016e-05
3:68702095 G A 0.796131 -1.3916e-05
3:68707035 G A 0.053669 1.1704e-05
3:68709599 T G 0.685457 -2.6221e-05
3:68712263 C A 1.962430 -7.5242e-05
3:68720792 A C 0.027277 -2.7939e-05
3:68728708 T C 1.644042 -7.9243e-05
3:68748264 T C 0.837586 -6.3716e-05
3:68752770 A G 0.065051 4.3376e-06
3:68756820 A G 0.021565 -6.2381e-05
3:68766552 G A 1.313738 -1.2757e-04
3:68774944 A G 0.159357 9.4419e-05
3:68780076 G A 0.068842 2.7929e-05
3:68785278 G A 0.171392 -7.5908e-06
3:68787911 A C 0.332982 -3.4328e-05
3:68814067 A G 0.034603 -3.6925e-05
3:68817790 C G 0.075444 -5.6513e-05
3:68836406 A G 0.126127 1.3031e-05
3:68852747 C T 0.039562 -3.2718e-05
3:68866423 C T 0.363641 1.3392e-05
3:68871463 G A 0.799685 -5.1890e-05
3:68871989 G C 0.035515 -2.4985e-05
3:68885226 G A 0.914922 -4.7409e-05
3:68886089 C T 0.048345 7.4938e-05
3:68899476 C G 0.134017 -9.4981e-05
3:68904164 G A 0.029828 2.2175e-05
3:68905287 C G 0.024311 -5.8848e-05
3:68907118 A G 0.750616 -9.3316e-05
3:68925972 G A 0.151771 1.3692e-05
3:68934283 C T 0.121975 2.5361e-05
3:68937274 A G 0.123316 -7.3696e-06
3:68940053 C G 0.066804 -5.0680e-05
3:68940290 G A 0.045814 -3.1952e-05
3:68945717 G A 0.287333 1.0490e-05
3:68947353 T C 0.805255 -7.0392e-05
3:68955591 C T 0.829111 1.3484e-05
3:68961569 A G 0.046330 1.8356e-05
3:68964260 C T 0.436223 3.5774e-05
3:68965300 G A 0.045100 1.7781e-05
3:68970862 A G 0.059391 2.6117e-05
3:69001402 G A 0.233970 3.1387e-05
3:69004258 G A 0.073188 -4.1546e-05
3:69009200 T C 0.073257 3.0331e-05
3:69016794 T C 0.048767 7.8305e-06
3:69025629 C T 0.327464 2.0654e-05
3:69028275 A C 0.657862 5.1010e-05
3:69031963 C T 0.020572 1.9836e-05
3:69035256 A G 0.619588 6.0235e-05
3:69040601 C T 1.098707 -1.4856e-05
3:69040791 A G 1.638196 2.1958e-05
3:69044129 T C 0.539687 3.9646e-05
3:69060303 C T 0.046372 8.4285e-06
3:69060854 T C 0.512212 2.7722e-05
3:69082708 G C 0.285548 -9.1440e-05
3:69106211 A G 0.357523 -3.0455e-05
3:69106304 T C 0.715276 -8.2044e-06
3:69114005 G A 1.052601 5.1428e-05
3:69120140 A G 0.417462 -1.7754e-05
3:69130339 C T 0.090901 -1.5281e-04
3:69132667 G A 0.104672 1.0993e-04
3:69137679 G A 0.052188 -1.8241e-05
3:69152546 A C 0.042192 1.6166e-04
3:69153225 G A 0.051250 1.9633e-04
3:69157381 T C 0.031046 -3.8624e-05
3:69161684 G A 1.856109 5.6597e-05
3:69165055 G A 0.052928 -1.0316e-05
3:69165081 C T 0.038654 1.3378e-04
3:69167851 T G 0.042107 -4.7090e-05
3:69168628 T C 0.040105 1.3416e-04
3:69169485 C T 0.061773 -2.2525e-05
3:69171290 T C 0.078907 1.9445e-04
3:69181255 G A 0.034626 6.2598e-05
3:69181552 T C 0.307707 -2.5230e-06
3:69185601 T C 0.300729 1.1792e-05
3:69187535 T C 0.252367 -1.3504e-05
3:69194380 A G 0.085295 -1.1786e-04
3:69195553 A C 0.073610 1.3391e-04
3:69217757 C A 1.074568 -1.0273e-05
3:69220079 T C 0.029121 -1.4109e-05
3:69224770 A G 0.181301 4.6218e-05
3:69227379 G A 0.219786 -1.0388e-05
3:69227497 G A 0.037264 -9.2069e-06
3:69230592 G T 0.032681 4.4489e-05
3:69246688 C T 0.044275 3.0796e-05
3:69247310 T C 1.896610 3.3076e-05
3:69250321 C A 0.048741 4.5178e-05
3:69252899 T C 0.187783 1.1674e-04
3:69257716 C G 0.085918 1.7933e-04
3:69258871 G A 1.586501 -2.7449e-06
3:69262069 C T 0.062380 -5.7904e-06
3:69262348 C T 0.034856 5.6997e-05
3:69263132 C T 0.069177 -3.5309e-05
3:69271032 A G 0.217654 -1.1051e-04
3:69274314 C T 1.239773 1.1057e-04
3:69277309 A G 1.470715 6.7585e-06
3:69281855 T C 0.079706 -7.2603e-06
3:69285021 T C 0.114728 -4.4528e-05
3:69286048 A G 1.706480 1.3983e-05
3:69290814 A G 0.040754 -1.9804e-05
3:69292393 T C 0.078073 5.1693e-05
3:69293371 A G 0.070004 -6.2760e-06
3:69297931 C T 0.427021 9.5961e-06
3:69299233 G C 0.426330 2.1151e-06
3:69304150 A C 0.469466 -4.9487e-05
3:69306467 C T 0.059443 9.2938e-06
3:69307885 G A 0.473023 -3.7638e-05
3:69319552 C T 0.023337 -1.7582e-05
3:69322062 C T 0.032136 -3.9638e-05
3:69323185 G A 0.507652 1.4339e-05
3:69334517 C T 0.337724 -4.4132e-05
3:69340179 A G 0.070631 9.9145e-06
3:69340308 A G 0.059436 6.5414e-08
3:69341552 A G 0.032610 -3.9667e-05
3:69341874 G A 0.028900 -8.0190e-05
3:69343376 C T 1.664866 7.5583e-06
3:69347922 C T 0.857729 7.2036e-06
3:69359093 A G 0.061669 -4.2083e-05
3:69362176 C T 0.362560 -6.1838e-05
3:69365265 T C 0.061871 5.7099e-05
3:69367029 T C 0.076807 -5.9707e-06
3:69367724 A G 0.046661 4.9936e-05
3:69369296 A C 0.676421 6.2597e-06
3:69371649 C T 0.036135 -4.8896e-05
3:69382821 C T 0.204310 -3.9651e-04
3:69389842 A G 1.240763 -2.9810e-05
3:69400627 G A 0.057508 -4.5584e-05
3:69401238 A G 1.289644 -3.9889e-05
3:69402086 G A 0.781600 3.3587e-05
3:69403918 C T 0.509898 -1.6595e-04
3:69414157 A G 0.293410 -1.3639e-04
3:69422342 C T 1.609179 -3.5842e-05
3:69426004 G A 1.345001 4.0902e-05
3:69433755 T G 0.041137 -1.0150e-04
3:69434145 C A 0.290780 -2.1279e-04
3:69434867 G T 0.120359 -6.3488e-06
3:69436756 T C 0.068907 -4.0715e-05
3:69441379 A G 1.065330 5.3730e-05
3:69442637 A G 1.358325 -7.5791e-06
3:69474502 T C 0.623954 3.6542e-05
3:69493804 C A 0.042406 -8.1845e-05
3:69493951 C T 0.053961 8.8824e-05
3:69507668 A G 0.078365 -1.2364e-05
3:69511213 C T 1.959214 3.8700e-05
3:69512024 G A 0.683672 -1.3172e-05
3:69513028 G T 0.587851 4.2431e-05
3:69513731 T C 0.521514 -2.5204e-05
3:69520748 T G 0.164780 -1.2695e-04
3:69521765 G A 1.099846 -5.3522e-05
3:69522827 A G 0.832892 -2.8528e-05
3:69522891 A G 0.030445 -7.3591e-05
3:69523118 G A 0.266265 -2.1137e-05
3:69523299 C T 0.021747 -1.7403e-05
3:69532062 T C 0.023119 -9.7245e-06
3:69536375 A C 0.340596 -1.5227e-04
3:69540938 C G 0.091121 -5.8028e-05
3:69546846 T C 1.476382 -4.5317e-07
3:69559644 A G 0.184274 6.9955e-05
3:69565025 G A 1.016680 -2.0633e-06
3:69566911 C T 0.446330 8.6537e-06
3:69572253 A G 0.617459 1.2903e-05
3:69573773 T C 0.035661 1.5691e-04
3:69580163 G A 0.398556 -1.8708e-05
3:69588295 T C 0.339606 2.1348e-05
3:69596136 G T 0.273497 -1.3145e-06
3:69597700 T C 1.364858 -4.7847e-06
3:69600026 T C 0.127977 -2.8128e-05
3:69600295 G A 0.209163 -1.0738e-05
3:69603877 T C 0.086152 7.4769e-05
3:69613052 G A 0.773076 4.4491e-05
3:69614326 T G 0.107042 -1.3610e-04
3:69619272 C T 0.114932 -5.2835e-05
3:69622609 A G 1.070040 5.9635e-05
3:69632417 C T 0.310067 8.8299e-08
3:69637726 A G 0.553586 9.6221e-06
3:69638365 A G 0.037300 6.9911e-05
3:69639658 C T 1.384687 5.3360e-06
3:69642255 C A 0.453617 4.3884e-05
3:69642952 A G 0.402632 -3.0528e-05
3:69652098 C T 0.084123 5.1752e-05
3:69656759 T C 0.044671 2.2381e-05
3:69664486 C T 0.079368 -2.6439e-04
3:69688931 G A 0.255012 -9.4813e-06
3:69689895 T C 0.599409 4.2363e-06
3:69697556 C T 0.029757 -5.9276e-05
3:69700225 A G 0.023168 7.9949e-05
3:69701806 C T 0.556267 2.8077e-03
3:69707747 T G 0.192593 2.2196e-05
3:69718557 A G 0.106470 -1.2530e-05
3:69722059 C A 1.518220 2.2272e-05
3:69723520 C T 0.031594 -2.6859e-05
3:69726283 T C 0.077113 2.4821e-05
3:69728152 C A 0.096766 -4.3638e-05
3:69735401 T A 0.344842 4.1376e-05
3:69735658 T C 0.336331 2.9639e-05
3:69738461 A G 0.030754 1.5639e-05
3:69741277 C G 0.411957 -1.5180e-04
3:69743296 T C 0.362622 5.1041e-05
3:69755567 A C 0.106714 -3.6080e-05
3:69759286 A G 0.331849 -1.0151e-05
3:69760502 T C 0.083799 4.3785e-05
3:69761636 G A 0.025197 2.2853e-05
3:69761909 G A 0.035301 -3.0156e-06
3:69769329 G A 0.227527 5.2617e-05
3:69777754 T C 0.028718 -4.6087e-05
3:69777763 T C 0.174839 -2.2055e-05
3:69780498 C T 0.061974 -2.1045e-05
3:69780690 C T 0.032204 4.8134e-05
3:69783894 A G 0.960074 -7.3372e-05
3:69787714 G A 1.884588 2.2667e-05
3:69788068 C T 0.037066 1.7200e-05
3:69791738 A G 0.465593 3.9433e-05
3:69796492 G A 0.458943 3.6254e-05
3:69810826 A C 0.108295 -1.9231e-05
3:69811127 C T 0.092351 -1.5524e-04
3:69836431 A G 1.187588 3.2115e-05
3:69844114 C T 0.043957 8.5142e-05
3:69845631 A C 0.050364 -4.8379e-05
3:69849947 T C 0.123436 7.8776e-07
3:69850036 G A 0.042552 6.8136e-05
3:69856302 T G 0.069641 -1.9698e-05
3:69860488 A G 0.431575 4.3298e-05
3:69866544 T C 0.240598 6.3911e-05
3:69867056 C T 0.048569 5.4703e-05
3:69869321 G A 0.038228 3.8947e-05
3:69874832 G C 0.021779 5.3085e-06
3:69875659 A G 1.298080 -7.8224e-06
3:69879323 A G 0.864565 -4.7949e-05
3:69901256 A G 0.059930 3.3242e-05
3:69909099 A G 0.074811 -1.1018e-04
3:69910730 A G 0.094672 2.6506e-06
3:69910818 G A 0.034343 2.4339e-05
3:69912774 G A 0.068940 3.8485e-05
3:69941473 A G 0.639718 2.7978e-05
3:69944306 A G 0.034324 5.1627e-05
3:69947126 C T 0.027959 2.5783e-05
3:69948168 C T 0.057265 -1.9427e-06
3:69951749 G T 0.032652 -3.5052e-05
3:69966933 T C 0.397949 4.1035e-05
3:69980177 A G 0.058385 9.0718e-05
3:69980609 C T 0.403791 2.0661e-05
3:69992942 G T 0.033071 -3.1189e-05
3:69994529 A G 0.463675 7.2389e-05
3:69994976 G T 0.031860 -3.8446e-05
3:69995109 T C 0.026849 -2.7780e-05
3:70004208 T C 0.140690 6.3170e-05
3:70005712 C T 0.061406 4.1506e-06
3:70007368 C T 0.020497 -2.8932e-05
3:70015647 C T 0.240900 2.5548e-06
3:70016857 A G 0.020721 -2.9983e-05
3:70016904 T C 0.538217 7.6798e-05
3:70029694 A G 0.025875 6.1058e-05
3:70036761 C T 0.060653 -1.2493e-05
3:70040957 A G 0.036680 -3.0888e-05
3:70044593 T C 0.025456 -4.7247e-06
3:70054122 G T 0.103079 1.5669e-06
3:70054531 A G 0.632383 1.5068e-05
3:70061515 A C 0.034473 3.1803e-05
3:70062552 A G 0.707847 1.4216e-05
3:70069179 T C 1.946234 2.9673e-05
3:70076253 A G 0.078651 2.4388e-06
3:70076289 A G 0.910901 -4.4651e-05
3:70082008 C T 0.064928 -1.9360e-05
3:70082412 G A 0.792739 2.9572e-05
3:70082964 T G 0.050192 -7.6617e-05
3:70084171 A G 0.028316 -9.0077e-06
3:70084537 T C 0.154926 -4.3941e-04
3:70092409 C G 0.041439 3.5297e-05
3:70112668 T C 0.075548 1.6062e-05
3:70122626 T C 0.044214 -5.3615e-05
3:70132743 A G 0.101926 -1.7008e-04
3:70141710 C T 0.079816 7.3249e-08
3:70143459 C T 0.161797 4.6508e-07
3:70157806 G A 0.219575 2.0741e-04
3:70161569 A G 0.045713 2.4518e-05
3:70169870 G T 0.122358 6.5663e-05
3:70170792 C T 0.286175 -1.9852e-05
3:70192884 G T 0.229247 -2.1275e-05
3:70221339 G A 0.065610 4.8230e-05
3:70221772 G A 1.249076 5.9498e-06
3:70224392 G A 0.062111 -2.5597e-05
3:70229761 G A 1.218179 8.2973e-05
3:70238350 T C 0.393706 -5.5282e-05
3:70239469 G C 0.265632 -4.8729e-06
3:70245178 T C 0.080005 -2.2082e-05
3:70248282 T G 1.846408 3.9019e-06
3:70254737 T G 0.481709 -3.2754e-05
3:70267379 C T 0.073481 9.5839e-05
3:70272265 T C 0.063497 -3.8492e-05
3:70284528 G C 0.072289 1.1356e-04
3:70285244 C A 0.086408 1.2488e-05
3:70286279 G A 0.532699 -1.5504e-05
3:70287207 A G 1.920404 1.7911e-04
3:70301392 G A 0.030072 -6.6930e-06
3:70304113 C T 0.029494 -2.7378e-06
3:70304960 A G 0.054324 3.3337e-06
3:70305941 G C 0.504640 2.5998e-05
3:70308163 T G 0.302728 1.5305e-06
3:70310549 T C 0.288930 1.3781e-05
3:70312784 C T 1.020844 3.0550e-06
3:70313061 T C 0.031818 -1.0997e-05
3:70313558 C T 1.233529 -9.6593e-06
3:70313745 C T 0.026605 4.4514e-05
3:70316415 A G 0.108522 7.4429e-05
3:70317202 T C 0.168662 -1.3384e-05
3:70320864 G T 1.786640 4.0637e-05
3:70321518 G A 0.059053 5.9408e-05
3:70323379 C T 0.212584 -2.2177e-05
3:70324215 C A 1.399065 -2.3704e-05
3:70326288 A G 1.820591 -3.7271e-05
3:70327391 A T 0.038699 1.9235e-05
3:70327750 G A 1.428309 -1.2024e-04
3:70331277 A G 0.034574 6.4316e-05
3:70331856 C T 0.811087 2.7407e-05
3:70332780 T G 0.040040 -7.5579e-07
3:70346310 G A 0.650760 6.7516e-06
3:70351851 G C 0.075077 -7.1873e-05
3:70351922 T C 0.045333 4.2195e-05
3:70352157 C T 0.094026 -4.8089e-06
3:70368592 G A 0.162583 1.8952e-05
3:70369962 C A 0.221613 1.1819e-04
3:70373502 T C 1.571372 -9.6115e-06
3:70382953 T C 0.253198 3.2671e-05
3:70383598 A G 0.026836 3.5534e-05
3:70393769 C A 0.156332 6.0203e-07
3:70394354 T G 0.068008 -1.8299e-05
3:70399947 G A 0.027715 2.8235e-05
3:70404908 C T 0.084256 -6.3947e-05
3:70412547 T C 0.611532 2.0521e-05
3:70427153 G T 0.166033 2.1892e-05
3:70428640 A G 0.045454 1.9522e-06
3:70430309 T C 1.061556 -7.5440e-06
3:70434759 G T 0.080527 7.6115e-05
3:70434798 G A 0.035414 9.4823e-05
3:70438588 C T 0.154456 2.7986e-05
3:70442904 G A 0.287470 -5.3878e-05
3:70444208 T G 1.598870 2.5930e-05
3:70444705 A G 0.166419 -6.9330e-07
3:70447137 C T 0.063591 -1.1773e-04
3:70447447 T C 0.049193 1.4299e-06
3:70449145 T G 0.483520 -7.7605e-05
3:70451450 A G 1.283552 1.0356e-04
3:70452658 A G 0.099661 -1.7900e-04
3:70453579 G A 0.480261 2.0439e-04
3:70460232 G A 0.037229 5.4744e-05
3:70463330 G A 0.667872 5.2517e-04
3:70472800 G T 0.505458 -3.9437e-05
3:70474271 A G 0.043139 -5.0537e-05
3:70476561 C T 0.034149 4.0060e-05
3:70479629 G A 0.388838 7.5216e-05
3:70505512 T C 0.062886 8.7283e-06
3:70508856 A G 0.134348 -1.3611e-05
3:70524412 G A 1.362005 7.5543e-06
3:70524962 A G 0.194917 -1.4806e-04
3:70526276 A G 0.025512 2.4655e-05
3:70534184 C G 1.481507 -3.3839e-05
3:70544034 A G 0.418793 1.8800e-04
3:70546121 T G 0.038602 8.3806e-05
3:70555491 T C 0.045927 8.5561e-05
3:70568146 A G 0.028816 7.3802e-05
3:70580336 G C 0.047670 -6.0725e-05
3:70588514 G A 0.146727 -1.0410e-04
3:70590105 C T 0.026472 9.2453e-05
3:70592215 A G 0.469543 -9.1661e-05
3:70595467 C T 0.084075 -1.0092e-06
3:70595849 G A 0.573752 -4.3964e-05
3:70597979 A G 1.438199 -2.8481e-05
3:70599188 A G 0.915591 1.2027e-05
3:70603959 A G 0.246729 1.0129e-05
3:70604729 G A 0.040254 -5.8343e-05
3:70606921 G A 0.415128 3.2172e-05
3:70607364 A G 0.031231 -2.9578e-05
3:70610169 G A 0.044441 -3.2410e-05
3:70615363 C A 0.459556 -7.1582e-06
3:70621371 G A 0.165589 -2.2766e-07
3:70624977 T C 0.488349 4.1985e-06
3:70626137 T C 0.048170 3.4547e-06
3:70626360 T C 0.310846 2.8115e-05
3:70626905 C T 0.247982 2.3991e-06
3:70631640 C T 0.163914 5.4829e-06
3:70638055 G T 0.171444 3.6433e-05
3:70638885 G A 0.423175 -4.2089e-05
3:70639463 A G 1.578390 -2.2292e-04
3:70643597 T C 0.479398 -1.5596e-04
3:70656082 C A 0.678602 1.6516e-05
3:70666199 G A 0.559282 -3.3578e-05
3:70668601 A G 1.121096 -7.8538e-06
3:70684583 T C 1.141820 -3.0498e-05
3:70687550 C A 0.033584 -1.5944e-05
3:70695579 C T 0.601568 1.6188e-05
3:70702374 G A 0.170454 4.5371e-06
3:70715123 C T 0.034733 1.7604e-04
3:70724106 A G 0.031958 -3.0124e-05
3:70724170 G C 0.110589 7.0030e-05
3:70741534 T C 0.056077 -1.0298e-05
3:70744064 T C 0.024768 -9.3523e-05
3:70757489 T C 0.029900 -1.3002e-05
3:70771759 T C 0.287395 2.5169e-07
3:70776255 C T 0.035726 8.9460e-05
3:70780170 A C 0.024304 -9.5407e-05
3:70782197 G A 0.279446 1.1341e-05
3:70782806 T C 0.022308 8.2672e-06
3:70783491 T C 0.266895 -3.0332e-05
3:70784519 T C 0.028365 2.4812e-05
3:70785932 G T 0.052260 2.2512e-05
3:70792865 G A 0.043707 -2.3748e-05
3:70826231 A G 0.806391 1.3247e-05
3:70828701 T C 0.080375 -4.3465e-05
3:70857372 A G 0.074188 6.0139e-05
3:70866845 C T 0.060218 1.0076e-04
3:70874456 A G 0.111417 4.0849e-06
3:70876266 T C 0.023746 1.4888e-05
3:70881429 T C 0.047570 4.6954e-05
3:70883177 G A 0.426352 3.6166e-05
3:70884086 T C 1.520550 -5.7820e-05
3:70884793 A G 0.037391 -3.3256e-05
3:70886431 C A 0.033457 -1.1552e-05
3:70889671 T C 0.036489 1.8874e-05
3:70890288 C G 0.560129 6.6992e-06
3:70913142 G A 0.171830 -4.0580e-05
3:70914521 T C 0.030893 1.5477e-05
3:70922851 C A 0.051422 2.5825e-05
3:70927234 T C 0.600396 -6.7206e-06
3:70927287 C A 0.048865 2.2989e-05
3:70930798 T C 0.023129 -2.8157e-05
3:70931324 T C 0.138499 -1.0115e-05
3:70950691 G A 0.596955 -2.8398e-05
3:70955186 A G 0.620724 -3.7447e-05
3:70975674 C T 0.067330 4.4750e-05
3:70976498 A C 0.051945 -2.6000e-04
3:70982111 C T 0.092965 -1.1207e-04
3:70982936 T G 0.024502 -1.1651e-04
3:70988233 A G 0.090027 -2.6314e-05
3:70994006 C T 0.846869 -2.6554e-05
3:71012580 G A 0.172674 -7.4869e-06
3:71012857 C G 0.047988 -1.8933e-05
3:71018113 T C 0.098405 -8.7934e-05
3:71018517 G C 0.621867 -2.8184e-06
3:71019750 C T 0.995339 9.4949e-06
3:71020490 A G 0.500622 -2.4054e-05
3:71020900 G T 0.208650 -2.8522e-06
3:71023804 A G 0.052120 2.0642e-05
3:71024696 T C 0.216972 2.2219e-05
3:71028822 C T 0.064243 1.3225e-04
3:71039394 C T 0.092189 -7.5330e-05
3:71047352 G A 0.120304 1.2981e-07
3:71047396 C A 0.332589 1.0762e-05
3:71047520 C T 0.106389 -7.8817e-05
3:71047711 T C 0.398546 5.1982e-05
3:71052376 T C 0.108502 -1.2053e-05
3:71055582 C A 0.063146 -2.9268e-05
3:71059992 A C 0.030702 -3.4036e-05
3:71060640 T C 0.995946 6.0476e-06
3:71069781 G A 0.156877 1.7547e-05
3:71072600 T C 0.040724 1.3282e-04
3:71092731 C T 0.051296 -2.5031e-05
3:71101580 G A 0.025284 7.8557e-05
3:71116697 T G 0.319538 6.8567e-06
3:71118199 G A 0.039936 -1.2551e-05
3:71126266 C G 1.451536 -2.0555e-05
3:71130287 T C 0.036002 -6.5198e-06
3:71135293 G A 0.050020 2.1922e-05
3:71139799 C A 0.418092 3.8748e-05
3:71145830 C A 1.598426 -2.0404e-05
3:71155119 C T 0.083789 -1.0413e-05
3:71156219 A G 0.055817 -1.2847e-04
3:71156779 C T 1.972671 1.8434e-06
3:71164421 T C 0.576274 1.6220e-04
3:71168686 C A 0.199692 -4.4113e-05
3:71170319 G A 0.060952 4.0113e-05
3:71174872 G T 0.700777 9.0223e-05
3:71176594 G T 0.845749 -3.4421e-06
3:71177701 A G 0.416699 -3.0287e-05
3:71185505 T G 1.976274 4.5164e-05
3:71189594 C G 0.443899 -3.9103e-05
3:71192476 C A 0.026148 -4.8019e-05
3:71195778 A C 0.997446 3.0513e-05
3:71199965 G A 0.816729 4.4754e-05
3:71206887 T C 0.440062 -2.7980e-05
3:71208815 C T 0.623402 8.8573e-06
3:71209630 G A 0.051013 4.7645e-04
3:71211110 G A 1.136146 1.6079e-05
3:71224718 C G 0.236511 1.2150e-05
3:71224833 C A 0.121083 2.1955e-05
3:71230514 A G 0.791701 3.0704e-05
3:71233545 A G 0.361775 -2.8238e-05
3:71243585 T C 0.030741 1.2045e-04
3:71244456 T C 0.072413 -5.7920e-05
3:71246228 G T 0.387381 3.8537e-05
3:71246918 T C 0.280894 4.5001e-05
3:71247304 G A 0.250975 3.6779e-06
3:71250901 C A 0.136834 8.9006e-05
3:71251876 G A 0.372051 -3.0846e-05
3:71252191 T C 0.069303 -1.0377e-04
3:71252356 G A 0.023305 -6.7261e-05
3:71261097 C T 0.026180 -3.7466e-05
3:71261316 C G 0.092929 1.1065e-04
3:71264033 A G 0.983619 -1.0342e-05
3:71267832 A G 1.626050 3.2510e-05
3:71269560 A G 0.067401 -5.8446e-05
3:71271030 T G 0.024817 -1.0176e-06
3:71277434 A G 0.033055 5.7862e-05
3:71278293 A G 0.138363 -4.9551e-06
3:71279122 C T 0.622032 -5.7154e-06
3:71279698 G C 0.076233 8.0108e-06
3:71282847 G A 0.278781 -6.0310e-05
3:71283035 G A 0.052977 3.2416e-04
3:71287528 G A 0.130612 -3.2781e-05
3:71291620 G A 0.166942 1.0760e-04
3:71292039 G A 1.511105 -1.7135e-05
3:71299504 C G 0.056797 -3.2173e-05
3:71300567 G A 0.639433 1.1942e-04
3:71302616 C T 0.481748 -2.0285e-05
3:71310697 C T 0.037615 -1.1390e-05
3:71319746 C T 0.127139 -9.0541e-06
3:71326733 G A 0.286850 4.1738e-05
3:71327991 G C 0.167598 3.1043e-05
3:71330775 G T 0.865856 3.2659e-05
3:71331646 T C 0.516863 7.7959e-06
3:71335191 C T 0.051007 4.0279e-05
3:71339181 G T 0.206657 -2.2139e-05
3:71348099 A G 0.411957 -7.0950e-04
3:71348583 T C 0.039689 6.1114e-04
3:71349375 T C 0.086918 -2.4206e-05
3:71350027 T C 0.631799 3.5313e-05
3:71352123 C T 0.247430 -1.4038e-04
3:71352440 C T 0.139077 1.7359e-04
3:71358223 A G 0.076928 -3.0707e-06
3:71364618 C A 0.363349 3.0007e-05
3:71368545 T C 0.125221 1.0675e-05
3:71370457 A G 0.432866 -1.4473e-05
3:71371734 C A 1.451909 -7.7001e-05
3:71379806 C T 1.346542 -5.7854e-05
3:71386049 T C 0.909035 -2.9141e-05
3:71388558 G A 1.005106 -2.4379e-05
3:71389229 G T 0.085805 8.1577e-06
3:71392348 T C 0.062299 -2.1774e-04
3:71394020 T C 0.964741 -3.9788e-05
3:71397385 C T 1.000023 -3.7698e-05
3:71399202 T C 0.074970 -4.0065e-05
3:71402254 G A 0.617907 2.5766e-05
3:71408092 C T 0.042269 1.2481e-05
3:71417200 T C 0.334407 3.2082e-05
3:71421814 T G 0.672929 3.0847e-05
3:71422212 T G 0.105231 -5.9988e-05
3:71432595 G A 0.336844 9.9410e-05
3:71432608 G A 1.484568 -2.1678e-05
3:71434538 A G 0.362888 -2.7756e-05
3:71434645 A G 0.044116 2.3178e-05
3:71437594 G A 0.314247 -1.5414e-05
3:71438034 T C 0.062701 -2.5868e-05
3:71443590 C G 0.128509 3.2803e-05
3:71453197 C T 0.374790 4.6387e-05
3:71460150 C T 1.470592 -5.8214e-05
3:71464903 C T 0.095552 1.5527e-05
3:71465154 C T 0.026787 5.3279e-05
3:71472634 A G 0.095970 -3.1940e-05
3:71475514 C T 0.064428 -2.5092e-05
3:71477581 A G 0.023262 -1.9054e-05
3:71477708 C T 0.957688 -1.4656e-05
3:71478304 G A 1.876223 4.5835e-05
3:71483042 A G 0.072455 4.6173e-05
3:71483099 T C 0.101342 1.0063e-05
3:71486751 G A 0.083487 -2.4925e-05
3:71487582 C T 1.866515 4.2257e-05
3:71493077 T C 1.498155 -2.8005e-05
3:71496008 C T 0.892634 1.7249e-05
3:71513875 T C 0.110346 8.1608e-05
3:71540635 T C 0.086522 -6.9750e-06
3:71542279 A C 0.863454 -1.5174e-04
3:71562127 G C 0.174307 -6.8297e-06
3:71568746 T C 0.045668 -5.4309e-05
3:71569077 C T 0.302770 -1.1447e-04
3:71582990 C G 0.053646 -2.9189e-05
3:71600077 G A 0.103987 -2.1798e-06
3:71604897 T C 0.332482 -1.6086e-05
3:71609538 C G 0.438745 4.5613e-05
3:71614526 C T 0.239696 6.5792e-05
3:71615018 G A 1.387504 -7.6701e-05
3:71620237 T C 0.119590 -5.6494e-06
3:71627682 C T 1.272585 -6.9805e-05
3:71632743 C T 0.047031 6.0345e-05
3:71636350 A G 0.263724 -2.9379e-04
3:71640105 G A 0.217371 -4.4612e-05
3:71642954 A C 0.198984 3.1892e-05
3:71645538 T C 0.093107 2.2035e-04
3:71657226 G T 1.013058 -2.5451e-04
3:71660196 G A 0.185264 1.5721e-05
3:71664018 C T 0.151476 8.4316e-05
3:71667958 G A 0.082371 -4.9931e-05
3:71674397 T C 0.080946 4.2139e-05
3:71676226 T C 0.084341 -5.9209e-06
3:71678103 T C 1.169000 -4.5966e-05
3:71679148 T C 0.833220 -5.5795e-04
3:71682905 G A 0.853380 -6.6105e-05
3:71684311 G A 0.404628 2.8716e-05
3:71687692 A C 0.034911 3.7483e-05
3:71688642 A G 0.065632 3.5451e-05
3:71690697 A G 0.536189 2.4168e-05
3:71695021 A G 0.081442 -5.7602e-05
3:71695066 C T 0.078524 -2.2891e-05
3:71700336 A C 1.113394 4.0765e-05
3:71702825 T C 0.023756 -1.5635e-05
3:71703975 C T 0.362226 -9.9907e-05
3:71707851 T C 0.034428 -9.2387e-05
3:71707893 T C 0.028319 -7.0557e-05
3:71708412 A G 1.558617 4.6729e-05
3:71708437 C T 0.744076 4.6319e-04
3:71709253 C T 0.848040 -2.0675e-05
3:71709388 C T 0.037060 -5.7850e-05
3:71711639 A T 0.056755 -3.6728e-05
3:71711979 G A 0.296993 2.6223e-05
3:71713050 T C 0.065801 1.1662e-05
3:71718619 T C 0.028004 -1.1902e-05
3:71718663 A G 0.045340 -4.2122e-05
3:71719630 A G 0.238813 7.8860e-06
3:71724344 G C 0.045165 1.9000e-05
3:71731892 T C 0.048832 -7.8252e-05
3:71733420 T C 0.296246 -1.9322e-04
3:71735599 G C 0.813398 -1.0830e-05
3:71735653 G A 0.020296 -7.9757e-05
3:71736735 G A 1.975180 6.1048e-05
3:71737955 C T 0.028043 -8.3704e-05
3:71739564 C A 0.232886 -1.4349e-04
3:71740436 C T 0.202467 -3.8885e-05
3:71741068 C T 0.122001 7.6002e-06
3:71742139 C T 0.069709 -3.1472e-05
3:71743806 G A 0.608699 1.3441e-04
3:71745012 G A 0.084302 5.5549e-05
3:71747975 T C 0.322543 1.2917e-04
3:71751046 A T 1.317295 2.4194e-05
3:71753198 A G 0.586121 3.2763e-05
3:71753538 G T 0.030539 -4.3003e-05
3:71755488 A G 0.262854 -3.5068e-05
3:71757587 T C 0.528681 8.8409e-05
3:71760395 C T 0.259650 -4.3863e-05
3:71764104 G A 0.531021 1.2397e-05
3:71765111 G T 0.036956 7.0580e-05
3:71767087 T C 0.088048 5.4877e-05
3:71769256 C T 0.185177 2.1529e-04
3:71781658 A G 0.035810 -2.2527e-04
3:71784826 G T 0.303497 -3.9662e-06
3:71787541 T C 1.166663 3.3983e-05
3:71795743 T C 0.351155 1.0970e-05
3:71796494 T C 0.175384 1.7252e-04
3:71798682 C G 0.048521 3.3688e-05
3:71805047 G T 0.094627 -1.0466e-05
3:71826986 A C 1.758951 -3.6566e-05
3:71829242 A G 1.654110 -4.7684e-05
3:71830341 C T 0.111569 1.3002e-04
3:71831287 G T 0.297967 -1.2667e-04
3:71836717 A G 0.070916 5.2445e-05
3:71836790 G T 0.232110 2.8408e-05
3:71836902 G A 1.582022 -1.0827e-04
3:71837036 T C 0.069573 -4.5503e-05
3:71841203 C T 1.046661 -8.1845e-05
3:71843661 C T 0.366153 3.1055e-07
3:71844850 T C 0.287187 -5.3217e-05
3:71845627 G A 0.909693 -2.9898e-05
3:71846526 A C 0.095396 -3.1704e-05
3:71847123 G A 0.659076 1.1452e-03
3:71847452 C T 0.431250 1.6570e-05
3:71851377 T C 0.050436 1.0145e-05
3:71858990 G A 0.147513 -2.4320e-05
3:71867529 T C 0.035375 -1.5420e-04
3:71868169 A G 0.122754 -4.8803e-06
3:71868363 A C 0.141797 -1.1055e-05
3:71868973 C A 0.504546 -2.0275e-05
3:71869056 C A 0.025726 8.1577e-05
3:71871180 C T 0.120813 1.6535e-05
3:71871268 G T 1.357818 1.1145e-06
3:71874684 T C 0.053120 2.3430e-05
3:71874749 A C 0.130424 1.7950e-05
3:71875247 A G 0.100966 3.9159e-05
3:71875931 A G 0.515870 9.1265e-06
3:71876766 A G 0.185128 3.3880e-05
3:71877456 A G 0.622337 1.1504e-05
3:71879031 C A 1.737143 -7.8023e-05
3:71880648 T C 1.646366 -8.8322e-05
3:71881594 T C 0.049030 9.3750e-05
3:71883756 G A 0.051786 -8.5666e-06
3:71884577 T C 0.209085 5.1895e-05
3:71893500 A G 0.546059 -2.2090e-05
3:71894414 C T 0.023259 3.0139e-05
3:71897255 C T 1.789393 -5.1702e-04
3:71899694 T C 0.063175 -6.7611e-05
3:71903403 C T 1.055340 -2.1139e-05
3:71922502 C T 0.180412 1.2952e-05
3:71923911 C T 0.027040 -4.3364e-05
3:71935481 A G 0.163949 4.5604e-06
3:71937853 T C 1.527678 -6.1621e-05
3:71940289 T C 0.034814 -5.8755e-05
3:71952217 C A 1.874818 4.2866e-06
3:71953088 T G 0.293348 -7.5581e-05
3:71954400 A C 0.224243 1.3022e-05
3:71955461 T C 0.455324 3.1301e-05
3:71956558 T C 0.028180 1.2635e-04
3:71962197 A G 0.877914 -1.3645e-05
3:71971643 G A 0.634619 5.1790e-05
3:71973969 T C 0.049543 -1.0896e-04
3:71975432 C A 0.540135 1.3478e-04
3:71978847 T C 0.096740 -4.4933e-05
3:71981056 T C 1.387877 -4.8902e-05
3:71982068 A G 0.113033 5.5816e-05
3:71982509 T C 0.340995 -1.3657e-05
3:71987900 G A 0.224509 -1.1583e-04
3:71989437 A G 0.034077 -1.6149e-05
3:71990086 T C 0.031980 5.1673e-05
3:71997483 T C 0.526347 -2.9873e-05
3:71999269 C T 0.242266 6.0095e-05
3:72001664 C A 0.071647 -2.7737e-05
3:72002651 A G 0.057826 -5.6480e-05
3:72003089 T C 1.906857 2.4585e-05
3:72005951 A G 1.107136 5.8625e-05
3:72010285 T C 0.026057 -2.1556e-06
3:72010415 A G 1.074659 7.3007e-05
3:72011533 G A 0.195683 -4.3911e-05
3:72012511 A G 0.129742 5.5222e-06
3:72013720 G T 0.219491 -1.4003e-07
3:72015276 A C 0.222250 2.5683e-06
3:72015312 A G 0.193083 1.5649e-04
3:72015922 C T 0.162547 2.0846e-04
3:72026868 G A 0.192071 -4.0381e-05
3:72027217 A G 0.064529 -1.6277e-05
3:72027719 G T 0.722203 -9.9133e-06
3:72032347 T C 0.367315 -3.5437e-05
3:72035087 C A 0.076106 -1.0680e-05
3:72037324 T C 0.965111 1.4606e-05
3:72046255 A G 0.024775 -8.7655e-06
3:72046482 G A 1.563141 -4.2591e-05
3:72047893 A G 0.664782 8.4844e-06
3:72049232 C T 1.735130 1.1726e-05
3:72055109 T C 0.058203 4.0460e-05
3:72056144 A G 0.033701 1.5025e-05
3:72057211 T C 0.096964 2.2805e-05
3:72058927 C T 0.916195 3.6851e-04
3:72062228 T C 0.032036 -3.3580e-05
3:72067953 T C 0.042312 1.0231e-04
3:72068708 T C 0.242938 1.2664e-05
3:72071554 G A 1.283435 -1.9791e-04
3:72080210 C A 0.244967 6.3900e-05
3:72085901 T G 0.186537 -5.7095e-05
3:72086152 T G 1.275905 -2.2706e-04
3:72087145 C T 0.297960 1.1293e-05
3:72087513 C T 0.152057 3.0199e-05
3:72088676 A G 0.035953 1.1558e-04
3:72090385 C T 0.026586 5.0890e-05
3:72093268 T C 0.190065 -9.4429e-05
3:72106276 G A 0.569941 5.8870e-06
3:72107690 C T 0.073399 2.2476e-05
3:72109408 A G 0.904864 -6.4863e-06
3:72110328 G A 0.370889 -3.9369e-05
3:72110452 A G 0.872195 9.5479e-06
3:72110578 T C 1.678356 8.7707e-05
3:72110692 T C 0.135199 1.8419e-05
3:72111169 A G 0.658015 5.4139e-06
3:72114276 A G 0.351518 5.9352e-05
3:72118475 A C 0.305396 6.5680e-07
3:72119314 A C 0.031737 2.2321e-05
3:72126831 G T 1.680436 2.7068e-04
3:72140532 A G 0.340165 6.7548e-05
3:72140709 T C 0.663315 1.8748e-04
3:72146050 C T 0.029066 8.4562e-05
3:72147792 G C 0.051987 8.6893e-05
3:72148690 T C 0.123267 -1.5561e-06
3:72153525 G T 0.201944 2.8691e-05
3:72158443 G A 0.732167 -7.7033e-06
3:72165838 A G 0.603827 -3.0223e-06
3:72170887 C T 0.376611 -6.0496e-05
3:72175160 T C 0.023580 8.6710e-05
3:72181219 G A 1.532888 2.1959e-04
3:72181753 A G 0.030611 1.5437e-04
3:72181956 C T 0.897119 1.1446e-04
3:72184083 T C 0.098385 2.2006e-06
3:72185521 C A 0.203233 8.1609e-05
3:72186903 A G 0.042065 -1.1191e-05
3:72188039 A G 0.231266 -2.1932e-06
3:72192273 C T 0.239968 8.5026e-05
3:72195690 A G 1.893247 3.7702e-05
3:72196750 C T 0.029416 -8.2575e-06
3:72197172 C T 0.034502 3.5656e-05
3:72199039 C A 1.955932 -2.7191e-05
3:72204460 T C 0.072831 -7.5394e-06
3:72204873 G A 0.037904 -1.1896e-04
3:72206868 G A 1.677564 -2.5921e-05
3:72208267 A G 0.057213 1.2142e-05
3:72209383 A G 0.311949 1.0001e-04
3:72209757 C T 0.928675 -5.0580e-05
3:72211126 G T 1.088090 6.1158e-06
3:72211887 C T 0.508827 3.1379e-05
3:72213859 A G 0.160739 1.1046e-08
3:72216233 C A 0.076006 3.0741e-05
3:72216891 C T 0.100771 6.4881e-05
3:72219479 C G 0.102498 -4.8463e-04
3:72219673 G A 0.042526 1.2430e-04
3:72219675 T C 1.162959 3.6049e-06
3:72222082 C T 0.387936 -7.7220e-06
3:72223370 T C 0.026829 7.9134e-06
3:72224564 T G 0.101913 -1.3254e-04
3:72225738 G A 0.205651 3.2762e-06
3:72227397 G A 0.053584 -6.1636e-06
3:72227574 A G 0.057729 2.7803e-05
3:72227587 C T 0.185949 8.9550e-06
3:72231202 G A 0.287395 1.2250e-05
3:72234889 C G 0.042091 -6.1101e-05
3:72239282 A G 0.135403 -1.2674e-05
3:72251412 A G 0.081257 7.6690e-06
3:72252314 G A 1.108382 2.8914e-05
3:72252682 C G 0.039666 -9.0538e-05
3:72253281 A G 0.513465 6.3067e-05
3:72254059 G A 0.049014 -6.0200e-06
3:72259486 C T 0.162716 -1.4866e-05
3:72262466 G A 0.070089 2.9471e-05
3:72262678 C T 0.110057 -7.1920e-05
3:72262754 C T 0.055635 1.3163e-06
3:72263582 C T 0.907395 -1.0700e-06
3:72263880 G A 1.097110 2.1692e-05
3:72264780 T C 0.065405 -4.7896e-05
3:72272951 T G 0.104007 -4.9137e-05
3:72279807 C T 0.101141 2.9005e-06
3:72281321 C G 0.207670 -1.5436e-05
3:72281539 C T 0.403768 -1.0432e-05
3:72284201 T C 0.037667 -6.4954e-05
3:72284276 G A 0.165715 2.1220e-05
3:72286089 C T 1.020370 1.1803e-05
3:72289657 T C 0.120768 -3.6928e-05
3:72290125 T A 1.406277 2.6944e-05
3:72290654 T C 0.088336 -3.3876e-05
3:72291958 G A 1.429929 1.8607e-05
3:72294934 G C 0.104335 5.3610e-06
3:72297122 A G 0.518022 8.6877e-05
3:72300127 G T 0.435148 2.0927e-05
3:72300561 C T 1.354037 1.9553e-04
3:72303569 T G 1.023713 2.4028e-05
3:72308785 C T 1.210321 9.3344e-04
3:72309310 C T 0.121495 2.7442e-05
3:72310470 T C 0.560713 -1.7274e-05
3:72310475 C T 0.100070 -3.3013e-05
3:72310741 T C 0.047148 -1.9237e-06
3:72314540 T G 0.593810 -3.1776e-05
3:72315376 A G 0.112212 4.3349e-05
3:72315956 C T 1.520103 6.9565e-05
3:72323287 G A 0.319593 -1.6605e-05
3:72325366 A G 0.037128 3.6804e-05
3:72327951 T C 0.593307 7.5495e-05
3:72328621 T C 0.038777 -8.6809e-06
3:72329337 T C 0.649469 5.5580e-05
3:72331753 G A 0.158503 -9.8239e-06
3:72331778 T C 0.442351 -2.0785e-05
3:72332333 C T 0.643402 -1.8884e-05
3:72332730 T C 0.154839 -3.2296e-05
3:72334700 A G 0.601756 2.7052e-05
3:72335491 G A 0.173914 4.8331e-05
3:72338557 A G 0.036742 -7.6199e-05
3:72338897 G A 0.075451 5.0172e-05
3:72346160 T C 0.126860 -4.5897e-06
3:72357006 C T 0.632983 -3.9902e-05
3:72358923 C T 0.480667 5.7151e-05
3:72359527 A G 0.419322 8.2918e-06
3:72364412 T G 1.403661 3.1851e-05
3:72365041 A G 0.058845 6.4360e-05
3:72371023 C A 0.834327 -2.2205e-05
3:72375578 T G 0.051562 2.3895e-05
3:72376571 T C 0.155978 4.2316e-05
3:72380861 G A 0.448443 6.3051e-06
3:72383495 A G 1.530044 -9.7213e-06
3:72384218 A G 0.052286 -4.8204e-06
3:72385521 C T 0.157409 3.4864e-05
3:72385884 T C 0.745825 7.6368e-05
3:72387007 C A 0.253234 1.2683e-04
3:72389671 T C 0.048677 -5.9241e-05
3:72389824 A G 0.479196 2.0463e-05
3:72392310 T C 0.987299 3.4995e-05
3:72395073 G C 0.064519 -2.2030e-05
3:72400381 A G 0.512553 -2.3765e-06
3:72404232 C A 0.645684 1.4668e-06
3:72404542 A C 0.079927 -1.1692e-05
3:72411231 T C 0.027475 6.8811e-05
3:72435938 A C 0.330804 -3.5037e-05
3:72437413 T C 0.440922 -3.8859e-05
3:72447183 A C 0.037303 -1.1276e-04
3:72451672 A G 0.028021 6.8165e-06
3:72451765 C T 0.284769 -3.6597e-06
3:72453408 G A 0.051744 2.7815e-05
3:72460587 C T 0.102579 -1.7193e-05
3:72467771 G C 0.021669 -1.4555e-05
3:72475237 C T 0.025651 -1.7215e-05
3:72477819 C A 0.688651 -2.9033e-05
3:72478611 C T 0.430611 1.1363e-04
3:72494049 C T 0.047437 6.5325e-05
3:72494218 A G 0.083344 -4.0740e-05
3:72497650 C T 0.025619 -2.1421e-05
3:72499736 T G 0.039465 9.9614e-06
3:72504654 G A 0.791457 7.1629e-06
3:72504969 T C 0.269482 9.8102e-06
3:72508124 G C 0.079089 -1.3216e-05
3:72512111 G A 0.096194 2.1191e-05
3:72513116 G A 1.874568 -5.2819e-05
3:72515547 G A 0.083098 1.5241e-05
3:72515927 A G 1.055132 -1.3983e-05
3:72516056 G T 0.318610 1.3070e-04
3:72516365 A G 1.035745 -1.0929e-05
3:72524824 A G 0.091913 3.3185e-05
3:72526078 C A 1.555971 -9.6669e-05
3:72530482 C T 1.522488 2.5463e-05
3:72532486 A G 0.199036 3.5182e-06
3:72536781 T G 0.128233 3.4327e-05
3:72543267 G A 0.038313 5.3813e-05
3:72544196 T C 1.593762 1.5911e-05
3:72550115 A G 1.286038 -2.7937e-05
3:72553023 T C 0.091793 -3.0765e-05
3:72553461 G A 1.058115 -1.0819e-05
3:72558617 T C 0.070715 1.7080e-05
3:72560102 C T 0.185599 -3.2000e-06
3:72562418 G A 0.042539 2.1207e-04
3:72564889 A G 1.899161 -2.9671e-05
3:72566039 A G 0.412785 6.5126e-05
3:72566220 C T 0.027952 -3.6616e-05
3:72566855 A G 0.097259 -1.7310e-05
3:72568369 C A 0.151784 2.0522e-04
3:72570827 A G 0.040092 -5.6518e-05
3:72572657 A C 0.034749 -7.8795e-05
3:72574793 G A 1.946779 1.2405e-04
3:72577395 C T 0.177942 2.0100e-05
3:72582045 G A 0.122998 2.3739e-04
3:72582351 C T 0.040299 -1.2914e-05
3:72590986 T C 0.175267 -5.0699e-06
3:72591306 C G 1.689041 -4.3796e-05
3:72595435 C A 1.836421 -5.3487e-05
3:72615150 A G 0.030500 2.1462e-05
3:72618866 G A 0.041815 -7.5729e-05
3:72622294 C G 0.105360 3.1104e-05
3:72622464 A G 0.130716 -3.1120e-05
3:72626331 C T 0.060614 7.7385e-05
3:72627023 A G 0.094201 6.9561e-05
3:72627455 C T 0.023837 6.6344e-05
3:72629854 G A 0.269780 4.9389e-05
3:72631973 C G 0.083679 -3.4296e-05
3:72635104 C T 0.343946 1.5664e-05
3:72635437 A G 0.080858 2.2117e-04
3:72636580 T C 0.042516 -7.1326e-06
3:72638233 C T 0.074996 -4.6193e-06
3:72638400 T C 0.187549 1.3937e-04
3:72639794 A G 0.877064 3.7225e-05
3:72641010 G A 0.106513 -4.1327e-05
3:72642635 T C 0.390646 2.6402e-05
3:72648980 G A 0.235028 -3.9582e-05
3:72649530 C T 0.034691 3.8920e-05
3:72651902 T C 0.325393 8.7805e-05
3:72666520 G A 0.033035 -7.1739e-05
3:72667611 A G 1.915873 -1.4540e-05
3:72668174 A G 0.324140 1.1248e-05
3:72668668 T C 0.099843 2.8389e-05
3:72669355 G A 0.324565 -2.3757e-05
3:72674925 G A 0.546630 1.0103e-04
3:72683651 C T 0.618549 6.2736e-05
3:72683770 T C 0.031890 -4.6591e-05
3:72683806 A G 0.047281 -8.1203e-05
3:72690486 G C 0.305153 -1.2854e-06
3:72690645 T C 0.484756 -2.7098e-05
3:72694913 G A 1.124754 1.5774e-05
3:72701660 C T 0.621643 2.1085e-05
3:72704836 A C 0.799117 -7.7452e-06
3:72707588 G A 0.231818 5.2536e-05
3:72708844 C G 0.410334 -2.2469e-05
3:72710691 A C 0.262955 -8.9185e-05
3:72716908 G A 0.047174 -2.2108e-05
3:72717361 A G 0.083315 3.5201e-05
3:72725611 T C 0.030491 -4.1929e-06
3:72732702 T G 0.451244 -4.4291e-05
3:72733907 G T 0.260855 -3.3115e-05
3:72738579 G A 0.029286 -5.0364e-06
3:72747253 T C 0.490092 2.1242e-06
3:72749322 C T 0.051452 -1.5598e-05
3:72751662 T C 0.077989 3.9508e-06
3:72753986 T C 0.028212 -1.2439e-04
3:72766296 C A 0.072637 -5.1472e-05
3:72769389 G T 0.060601 -1.1330e-04
3:72778470 G C 0.046710 5.0150e-05
3:72788500 T C 0.041322 4.3137e-05
3:72789954 C T 1.227482 2.7413e-05
3:72790220 C A 0.507730 1.2732e-04
3:72792993 T C 0.040153 3.2320e-05
3:72797278 A G 0.181632 1.0423e-04
3:72799703 T C 0.492939 1.6662e-04
3:72806305 A C 0.052769 2.1787e-05
3:72809471 T C 0.069216 -2.3179e-05
3:72811198 G A 0.089096 2.1143e-05
3:72817621 G T 0.091284 6.2924e-05
3:72840061 T C 0.094325 -3.6023e-06
3:72846887 T G 0.039332 2.4543e-05
3:72855056 C T 0.027271 2.7008e-05
3:72891547 C A 0.039423 1.4918e-07
3:72898844 A G 0.719950 -4.2145e-05
3:72916249 G C 0.055973 2.0717e-05
3:72934401 T G 0.034321 -2.2765e-06
3:72946560 A C 0.698152 7.5416e-04
3:72952501 T C 0.057109 1.2607e-05
3:72958877 T C 0.176819 -1.4051e-05
3:72965050 T G 0.210922 1.5358e-06
3:72966097 C T 0.066548 -9.3467e-05
3:72971686 A G 0.811100 -2.5305e-05
3:72978517 G A 0.047076 -3.3684e-05
3:72983602 A G 1.271588 -2.2636e-05
3:72991966 G A 0.114406 4.3621e-05
3:72994594 G A 1.582723 -4.2949e-05
3:72995584 T G 1.453221 -2.3542e-05
3:73007644 G A 0.154917 3.1607e-06
3:73008718 G T 1.264954 -1.6741e-05
3:73011532 G A 0.127354 -1.0461e-05
3:73024958 C T 1.383236 -2.2199e-05
3:73027115 T G 0.119995 -1.7441e-05
3:73035006 G A 0.142252 6.7051e-06
3:73048942 A G 0.020659 8.6643e-05
3:73052749 C T 0.183265 8.5875e-05
3:73057450 G A 0.260715 3.7520e-05
3:73061084 C T 0.059874 -6.3524e-06
3:73061174 G T 0.821945 -4.3642e-05
3:73090224 G A 1.007455 -4.3601e-06
3:73090988 C T 0.066470 5.2931e-05
3:73091349 C T 0.047946 4.4047e-05
3:73094955 T C 0.918674 -8.6172e-06
3:73102349 A G 0.088281 7.1790e-05
3:73111724 G T 0.026940 5.7846e-05
3:73111973 G A 1.027070 1.0074e-05
3:73111998 T C 1.025976 1.0336e-05
3:73114003 C T 0.204541 2.1792e-04
3:73114209 G C 0.024178 -2.8436e-05
3:73117981 C T 0.035840 1.0957e-04
3:73131797 T C 0.040014 3.2154e-05
3:73133415 G T 0.027005 -1.9221e-05
3:73137573 A G 0.327039 8.7231e-05
3:73145577 A G 0.120635 1.2642e-05
3:73151050 C T 0.700213 -4.4134e-05
3:73156677 T G 0.226391 1.7197e-04
3:73157679 C T 0.681644 -2.8776e-05
3:73159263 T C 0.069625 -5.9510e-05
3:73161334 T G 0.029491 -1.8438e-06
3:73162459 A C 0.067700 4.3406e-04
3:73181813 C T 0.350876 2.6008e-05
3:73185589 C T 0.252919 -7.8530e-05
3:73189228 T C 0.343342 1.6083e-05
3:73189240 A G 0.046051 5.2247e-05
3:73189408 C T 0.125448 -7.1073e-05
3:73195688 G A 0.223509 7.2270e-05
3:73209733 G A 0.689914 -4.8477e-06
3:73209880 G A 0.063351 1.0639e-05
3:73217331 A G 0.065749 -2.5330e-04
3:73219193 T C 0.042435 -7.6918e-06
3:73219295 T C 0.306389 9.6856e-06
3:73225575 T C 0.975962 1.6882e-05
3:73226821 G A 0.067093 -1.7347e-05
3:73238641 T G 0.654941 -7.3974e-05
3:73238693 G A 0.315594 -2.9912e-05
3:73238935 C T 0.265645 -2.1835e-05
3:73239123 T C 0.039913 -1.1829e-05
3:73241472 C A 0.036320 -4.6274e-05
3:73241653 G A 0.948402 3.6943e-05
3:73241961 C T 0.577251 6.8466e-05
3:73242081 A C 1.577027 1.0162e-05
3:73247618 G A 0.027014 -3.5299e-05
3:73249490 G A 0.084029 -1.1342e-04
3:73255662 T C 0.041659 -3.1389e-05
3:73256068 C A 0.872228 -1.7890e-05
3:73256681 G T 0.035784 6.7532e-05
3:73259691 A G 0.150814 8.6481e-05
3:73262182 T C 0.202233 1.0984e-04
3:73274289 A C 0.849722 -9.5421e-05
3:73276923 G A 0.053247 4.9395e-05
3:73277924 T C 0.620328 6.9434e-05
3:73283396 A C 1.579678 1.8306e-06
3:73287381 G A 0.118833 -1.3881e-05
3:73296581 T C 0.105760 2.1371e-05
3:73297035 C T 1.839287 2.8138e-05
3:73306813 A C 1.084429 3.8314e-05
3:73308295 C A 0.059608 -8.9088e-06
3:73309708 A G 0.375959 -2.1022e-05
3:73309903 A G 0.082637 -5.0013e-06
3:73310337 G A 0.066655 -1.3427e-05
3:73312533 A C 0.852536 2.6221e-04
3:73314679 C T 0.244639 1.0629e-05
3:73322538 T C 0.076963 4.9730e-05
3:73324515 A G 0.080264 -9.7461e-06
3:73325221 A G 0.036479 -7.4564e-06
3:73327025 T C 0.822960 2.5377e-05
3:73327073 T G 0.071699 -5.1162e-05
3:73327360 T C 0.115659 1.3241e-05
3:73333325 A G 0.038056 1.1651e-06
3:73334035 A G 0.980490 -1.3659e-05
3:73336315 T C 0.967828 1.2511e-05
3:73346975 A G 0.026995 8.2459e-05
3:73347207 T C 0.418176 5.4236e-05
3:73354642 T C 1.938457 -5.7820e-05
3:73363151 A C 0.529019 8.9074e-05
3:73370143 G A 0.802795 1.0788e-05
3:73376072 A G 0.069096 1.2533e-04
3:73378516 G T 0.433376 -3.3125e-05
3:73394681 A G 0.075571 4.5993e-05
3:73395469 C A 1.401185 8.9092e-05
3:73395536 T C 0.035333 7.2296e-06
3:73398221 A G 1.156835 6.4943e-06
3:73399945 G T 0.094516 3.1191e-05
3:73400656 T C 0.597173 2.4603e-05
3:73400718 T C 0.040705 -1.1281e-04
3:73403700 G A 0.065655 1.4871e-04
3:73411535 T G 0.023960 1.4798e-05
3:73411670 T C 0.260436 -5.4013e-06
3:73413820 A G 0.862770 1.9841e-05
3:73425846 C A 0.091413 2.2364e-05
3:73426372 C G 1.386150 -2.3517e-05
3:73430794 T C 0.851792 -3.1687e-05
3:73433369 A G 0.650942 5.2685e-05
3:73434086 G A 0.709849 -1.0317e-04
3:73435210 T C 0.435242 -1.3870e-05
3:73437112 G A 1.374232 -1.9957e-05
3:73444051 T C 0.734059 6.8761e-05
3:73445880 A G 1.264883 -9.9835e-06
3:73458862 C T 1.389188 -2.0061e-05
3:73461195 C T 0.101803 -1.6953e-05
3:73464099 G T 0.068258 4.4995e-05
3:73467009 G T 0.441169 -4.0642e-05
3:73468527 G T 1.233525 -9.2320e-06
3:73470404 A G 0.079836 1.8066e-05
3:73471758 C T 0.121501 7.8814e-06
3:73473342 G A 0.107236 -7.8198e-05
3:73473731 A G 0.897418 1.4758e-05
3:73476107 G A 0.914202 2.7020e-05
3:73476554 G A 0.044538 -1.9217e-05
3:73476665 C T 0.244045 -1.1232e-04
3:73478014 A G 0.122417 -2.3082e-05
3:73479416 G A 0.747601 5.4626e-05
3:73488521 G A 0.115834 -9.9965e-06
3:73495627 C T 1.743414 -5.3485e-05
3:73499083 A G 1.603613 -6.8501e-05
3:73509913 C T 1.119080 1.2980e-04
3:73520059 G A 0.399649 2.7563e-05
3:73521254 A G 0.058755 4.9579e-06
3:73522813 C T 0.081037 6.4939e-05
3:73526484 G A 1.713731 1.0816e-04
3:73527288 C T 0.347266 6.9925e-05
3:73528482 T C 0.951122 -3.0968e-05
3:73530892 A G 1.067031 2.9875e-05
3:73531302 C T 0.150639 -5.9184e-05
3:73532972 A G 0.063341 -2.2774e-05
3:73535052 A C 0.052510 5.4324e-05
3:73536507 G A 0.152434 -6.8389e-05
3:73537732 T C 0.041013 7.1438e-05
3:73537757 C T 1.203924 8.0232e-05
3:73539192 C T 1.194495 6.8860e-05
3:73542703 C G 0.048258 1.5647e-05
3:73546996 A G 0.100966 1.4655e-04
3:73551228 C T 0.794693 -3.2421e-05
3:73552175 T G 0.055833 1.0644e-04
3:73565183 T G 1.259566 2.1318e-05
3:73568053 A G 0.113783 -4.1628e-05
3:73568325 A G 0.036885 7.7524e-05
3:73568816 T C 0.101443 7.1170e-05
3:73571259 T C 0.040195 -4.8026e-05
3:73587126 T C 0.045979 -2.9774e-06
3:73587445 T C 1.003385 4.8220e-05
3:73594445 T C 1.258252 7.0258e-05
3:73596821 A C 0.065055 -2.8763e-05
3:73597405 A G 0.075022 5.7637e-05
3:73609227 C G 0.984774 1.0452e-04
3:73611279 C T 0.036648 -8.0158e-06
3:73611710 G T 0.483565 -1.6367e-04
3:73613416 C T 0.119009 -1.0070e-04
3:73619561 C G 0.233454 -1.0131e-04
3:73620180 G A 1.706649 -2.8519e-05
3:73623292 T C 0.138230 3.7598e-04
3:73628079 A G 0.022078 5.0682e-05
3:73629487 C T 1.136425 3.7178e-05
3:73634447 T G 1.722663 -2.0382e-05
3:73636346 A G 0.052520 1.3166e-05
3:73640701 A G 1.225424 7.6691e-05
3:73648232 T C 0.108606 -1.7952e-05
3:73652978 G A 0.236953 -9.1527e-05
3:73664135 C T 0.081472 5.8397e-05
3:73669414 T C 1.310333 3.2899e-05
3:73669603 C T 1.210773 3.3066e-05
3:73674328 G C 0.081699 -2.8981e-07
3:73680244 A C 0.044752 2.4531e-05
3:73685674 G A 0.074441 1.0271e-05
3:73686086 A G 0.110417 3.6032e-05
3:73691149 A G 0.155543 -1.4747e-05
3:73700163 G T 0.416680 -2.2485e-04
3:73707690 A G 0.045275 6.0705e-05
3:73711863 T C 0.881913 -6.9063e-04
3:73715891 T G 1.619883 5.0207e-06
3:73717699 A G 0.594823 -4.3507e-04
3:73722788 C T 0.188250 -5.7407e-05
3:73724435 G A 0.020049 1.2170e-04
3:73727946 C T 0.170188 3.9558e-05
3:73727980 G C 0.766403 -9.5635e-05
3:73732137 A G 0.443302 -1.7631e-04
3:73734853 A G 0.031766 5.1432e-05
3:73742401 C T 0.078391 -2.6858e-05
3:73743553 A C 0.118288 1.1942e-05
3:73751292 T C 0.085986 1.7477e-04
3:73762567 G C 0.069096 -5.0805e-05
3:73782487 A G 0.372444 1.8264e-05
3:73784162 T C 0.171126 1.0344e-05
3:73784723 A G 0.058897 -1.0442e-04
3:73793966 C T 0.216102 -2.2820e-05
3:73804155 G A 0.067924 -9.1081e-07
3:73808757 A G 0.093945 -5.8363e-05
3:73812978 A C 0.083026 -1.5265e-05
3:73817526 C T 0.348227 1.0630e-05
3:73822399 A C 0.187316 -1.3374e-05
3:73823402 C T 0.172291 -2.8780e-05
3:73826661 A G 0.554254 3.6836e-05
3:73828384 T C 0.020020 2.8123e-05
3:73831738 C T 0.082341 -6.4662e-05
3:73837141 C T 0.440442 8.5741e-05
3:73840705 T C 0.056833 -3.3850e-05
3:73844422 G T 1.702618 3.2401e-05
3:73845572 A G 0.053178 -3.7555e-05
3:73848257 T G 0.552252 4.3302e-05
3:73849900 C A 0.822256 1.8319e-05
3:73851200 T G 0.326922 1.6716e-05
3:73861048 C A 0.398757 8.8104e-06
3:73861164 A G 0.166208 -1.5190e-04
3:73868319 T C 1.596819 8.6303e-06
3:73868891 G A 0.520099 1.6369e-05
3:73869793 A G 1.079813 -1.1077e-05
3:73872075 C A 0.319165 5.1612e-06
3:73873107 T C 1.926678 -1.6223e-05
3:73874407 T G 0.055911 -3.2455e-05
3:73874922 A G 0.113945 9.8185e-06
3:73881411 A G 0.563557 9.7245e-05
3:73884303 A C 0.112865 5.9821e-05
3:73891363 G A 1.502955 8.8162e-07
3:73897704 C T 0.653688 -4.7738e-06
3:73914932 A G 0.420727 2.1798e-06
3:73918844 T C 0.211782 -6.1063e-05
3:73919008 G T 0.746046 -1.6508e-05
3:73923607 G T 0.147247 2.1074e-05
3:73924149 C T 0.071540 -2.8237e-05
3:73927206 G A 0.363518 5.1087e-06
3:73935157 C A 0.167169 -4.6033e-05
3:73936764 T C 1.014762 -1.1252e-04
3:73947096 C T 0.186235 -6.3425e-05
3:73951246 G A 0.036054 1.0228e-05
3:73954634 C A 1.133550 1.2343e-04
3:73962735 T G 1.624570 -5.2111e-05
3:73963279 G A 0.122303 1.7791e-05
3:73964127 A G 1.236193 -3.7366e-05
3:73967816 G A 0.037167 -5.0134e-05
3:73972534 C T 0.239160 1.9273e-05
3:73974339 G A 1.042130 1.4506e-04
3:73981423 T G 1.093234 -4.3050e-05
3:73981813 A C 0.099800 2.1976e-05
3:73995968 G A 0.048904 6.7145e-05
3:73996272 G A 0.101923 9.9035e-06
3:73996892 G A 1.274948 -2.3191e-05
3:73997165 A G 0.152320 1.3394e-05
3:73999604 T C 0.042448 -7.8101e-05
3:73999802 G A 0.688525 -2.6768e-06
3:74004859 G A 0.079352 -2.7559e-05
3:74012534 A G 0.076707 -1.0197e-05
3:74037607 T C 0.226888 1.6061e-05
3:74051692 T C 0.021734 7.8481e-05
3:74053034 T C 0.161970 6.4135e-05
3:74053768 G A 0.067090 -9.8532e-06
3:74054165 T C 0.706704 2.8160e-05
3:74054783 T G 1.189205 -2.4978e-06
3:74055266 G A 1.921953 1.4409e-04
3:74055377 T C 0.214930 -1.0242e-05
3:74055676 C T 0.160129 4.9346e-05
3:74059162 C T 0.074149 -4.8037e-05
3:74066014 T C 1.399124 -1.1737e-05
3:74067335 G A 0.347403 -5.2998e-05
3:74071288 A G 0.317954 -5.0706e-05
3:74079488 C T 0.225408 3.1924e-05
3:74081095 G T 0.064094 -5.8177e-05
3:74083313 C T 0.239150 7.2493e-05
3:74084825 T G 0.588546 -3.1616e-05
3:74088238 G A 0.041111 -7.7839e-06
3:74095821 T C 0.314393 -3.8364e-05
3:74096473 T G 0.965358 3.5579e-05
3:74097116 G A 0.266350 1.3964e-05
3:74101865 T G 0.344851 -3.2707e-05
3:74108669 T G 0.101056 -1.8019e-05
3:74109475 C T 1.133099 1.1660e-04
3:74110248 A G 0.207881 9.1539e-05
3:74112675 G A 0.652672 -1.6204e-05
3:74121954 T G 0.978815 8.1708e-07
3:74129400 G A 0.054019 -1.5120e-05
3:74130603 T G 0.039887 2.2003e-05
3:74132683 A G 0.065652 2.8391e-05
3:74135422 A G 0.034038 -5.0305e-06
3:74139812 A G 0.023223 -6.3309e-05
3:74145427 C T 0.058466 -6.9102e-05
3:74152665 C G 1.454350 3.7683e-05
3:74154327 T C 0.143462 1.7105e-04
3:74164171 T C 0.068790 -1.4509e-05
3:74165882 A G 0.044580 -7.8704e-06
3:74175307 A C 0.196881 2.4686e-04
3:74204548 A G 0.054224 2.7251e-05
3:74218430 G A 0.056129 -6.9726e-05
3:74226790 T G 1.260189 2.3639e-05
3:74227943 T G 0.065107 -3.2926e-05
3:74236117 C T 0.101556 2.0521e-05
3:74236149 G A 0.084984 -3.2501e-05
3:74239070 T C 0.057745 -6.1475e-05
3:74242744 C A 1.020919 -1.1824e-06
3:74247599 C T 0.082676 -2.7587e-05
3:74250397 G T 0.149204 6.4959e-05
3:74251461 A G 0.149623 -7.2779e-05
3:74277232 T C 0.911910 -7.8957e-07
3:74278188 C T 1.119492 -3.8394e-06
3:74278312 T G 0.143203 -2.2046e-05
3:74282215 C T 0.201590 -7.2273e-06
3:74285795 C T 0.024197 -1.2013e-05
3:74286087 A C 0.095493 -8.4387e-05
3:74302161 C T 0.034609 7.0272e-06
3:74313983 A G 1.251533 1.6685e-05
3:74315066 A C 0.102212 2.2516e-05
3:74315219 G T 0.592717 -4.8970e-06
3:74316624 T G 0.063425 -1.5696e-04
3:74327008 T C 0.671056 -1.1960e-05
3:74329839 A G 0.519470 -3.8763e-05
3:74333681 G T 0.269904 -1.4803e-05
3:74334458 A G 0.021776 1.6841e-06
3:74344134 G A 0.598199 -1.2534e-04
3:74344356 G T 0.322823 -5.2980e-05
3:74344603 A G 0.082413 1.0215e-04
3:74345848 C T 0.833162 1.2808e-05
3:74346290 C G 0.787770 7.8114e-06
3:74349062 C T 0.112491 3.0129e-05
3:74359882 G C 0.108895 2.6682e-05
3:74361803 A C 0.475795 -4.9092e-06
3:74361850 G A 0.033464 1.2805e-05
3:74372906 T G 0.444256 -3.8436e-06
3:74383222 T C 1.220549 -2.6813e-05
3:74392917 T C 0.640017 -2.2056e-05
3:74398369 G A 0.587692 -2.6032e-05
3:74398624 A G 0.035181 -9.7364e-05
3:74400688 T G 0.081066 -9.1453e-05
3:74400789 A G 0.786825 -7.1360e-05
3:74401129 T G 1.222178 2.6498e-06
3:74401618 T C 0.101209 -3.0378e-05
3:74402086 C A 0.088018 9.5539e-07
3:74404107 C G 0.080060 -2.4980e-05
3:74405313 T C 0.035655 4.5929e-05
3:74405726 A G 0.492238 -1.9298e-05
3:74409126 C T 0.076778 -7.7451e-05
3:74410724 A G 0.050338 5.4228e-05
3:74413676 C T 1.059495 -1.8348e-05
3:74415619 G A 0.042828 3.5865e-05
3:74440447 T G 0.326717 6.7041e-06
3:74449590 G A 0.914160 7.1633e-05
3:74452446 G A 1.500975 1.0897e-05
3:74462510 C G 0.050871 -6.4144e-06
3:74462544 C T 0.099833 -2.1905e-05
3:74471826 A G 1.430046 -7.4447e-06
3:74476431 C T 1.027414 3.2319e-06
3:74476846 A G 0.052114 9.3490e-05
3:74476874 G A 0.070761 -3.6674e-05
3:74486718 C T 0.914695 -1.4878e-06
3:74508715 G A 0.255201 -2.7473e-05
3:74511065 T C 0.092134 6.0163e-06
3:74514976 G A 0.134523 -7.1110e-05
3:74515213 C G 1.109314 1.4271e-05
3:74522679 A G 0.200159 -2.7189e-05
3:74523272 T C 1.343076 5.5523e-06
3:74527165 T C 1.517360 -2.3799e-05
3:74527207 C A 0.309025 -3.7115e-06
3:74527776 T C 0.031815 -2.1024e-04
3:74528506 G A 0.271913 -2.3277e-05
3:74530348 C T 1.000737 -4.3500e-05
3:74535089 T C 0.033779 -1.6707e-05
3:74538638 T C 1.026823 -5.3152e-05
3:74540582 C T 0.279310 9.3694e-05
3:74543312 C A 1.899521 -2.6019e-06
3:74549264 G A 1.875246 -1.0074e-04
3:74550090 A G 0.045739 5.4564e-05
3:74551534 T C 0.405872 -1.1828e-05
3:74562838 A G 1.889284 -6.2405e-05
3:74564816 A C 0.354277 2.3135e-06
3:74575826 G T 0.020367 -1.3008e-05
3:74586804 A G 0.043149 1.9326e-06
3:74610530 A C 0.061377 4.3574e-06
3:74613367 G A 0.028468 4.6551e-05
3:74619174 T C 1.575001 -3.8518e-05
3:74620076 T G 0.483708 -5.3796e-06
3:74627703 C T 0.744231 -2.6081e-05
3:74630415 G A 1.829075 -1.5087e-05
3:74632277 G A 0.045454 7.7092e-06
3:74632427 C G 0.152080 -2.0261e-05
3:74670994 G C 0.077707 1.6773e-05
3:74676210 T C 0.249280 1.9554e-05
3:74677555 A C 0.078875 5.3269e-05
3:74678254 T G 1.111427 -1.4190e-05
3:74682595 T C 0.023262 1.6751e-05
3:74691449 A G 0.279206 5.9092e-06
3:74710248 C T 0.246784 -2.2033e-05
3:74715870 A G 1.155390 -1.3075e-04
3:74735859 T C 0.044934 -1.0259e-04
3:74743990 C T 0.434746 2.3416e-05
3:74744999 C G 1.586602 -1.4074e-04
3:74769766 G A 0.094825 1.6196e-05
3:74772441 T G 0.056369 2.9424e-05
3:74775497 T C 0.965154 -3.6495e-05
3:74785580 C A 0.890933 -8.2198e-05
3:74792288 A G 0.085045 9.6784e-05
3:74804128 G A 0.062958 5.5535e-05
3:74811075 G A 1.948123 -8.3648e-06
3:74820457 G T 0.022798 8.4658e-05
3:74823996 T C 0.994583 -2.4943e-05
3:74827320 G A 0.086412 8.0161e-05
3:74831300 A C 0.102494 -3.0944e-05
3:74837028 G C 0.423243 2.5400e-05
3:74838641 C T 0.042974 7.6499e-06
3:74851237 A G 0.047878 5.6911e-05
3:74852215 C A 0.068537 1.9432e-05
3:74862782 A G 0.076950 -3.9188e-05
3:74865631 T C 1.255892 -2.8611e-05
3:74866261 A G 1.695438 -7.5206e-05
3:74867417 G T 0.237391 -7.0421e-05
3:74881366 T C 1.916308 -1.4743e-06
3:74882776 C T 0.211678 -1.7010e-05
3:74885751 T C 0.159347 -1.7495e-05
3:74899935 G T 0.135403 -1.2817e-05
3:74904603 T C 0.020348 -3.5395e-05
3:74911260 C T 1.671929 -5.3371e-06
3:74915930 T C 0.029338 1.0928e-04
3:74918586 C T 0.166945 2.8596e-05
3:74933124 A G 0.052588 -5.1655e-05
3:74939690 T C 0.041445 -1.0760e-05
3:74946238 C T 0.026800 8.8103e-05
3:74954453 T C 0.053016 1.9242e-04
3:74956423 G A 0.466986 2.7827e-05
3:74961223 A C 0.020565 -3.1332e-05
3:74965601 G A 1.920700 -1.6866e-05
3:74974574 G A 0.044772 4.7624e-05
3:74978890 G A 0.034304 -1.5594e-05
3:74989797 A T 0.030741 2.6463e-05
3:74995074 G A 1.509301 -4.5465e-05
3:75010265 A G 0.221007 -5.8387e-05
3:75016331 T C 0.064194 6.8335e-05
3:75030302 T C 0.028147 8.3574e-05
3:75031434 T C 0.079833 3.3701e-05
3:75037747 T C 0.462344 2.4451e-05
3:75043166 G A 0.118600 -2.4727e-05
3:75050057 G A 1.970886 -6.6332e-05
3:75064460 T C 1.971580 -6.2371e-05
3:75066074 A G 0.068281 -8.9382e-05
3:75073052 A G 0.371671 -7.1293e-06
3:75076096 C T 0.136062 1.4500e-05
3:75086236 A C 0.029004 3.3795e-05
3:75102306 G A 0.079943 1.9164e-05
3:75102377 C G 0.027715 5.9665e-05
3:75103428 A G 0.539840 -1.3202e-05
3:75110876 T C 0.027813 6.6905e-05
3:75111317 A G 0.034525 -9.0191e-06
3:75121039 G A 0.031039 1.5440e-05
3:75125758 A G 0.028355 8.8597e-05
3:75139687 C T 0.506071 3.8706e-05
3:75149245 A G 0.047255 4.4938e-05
3:75156243 G C 0.029478 -3.2453e-06
3:75166520 A G 0.495081 6.0744e-05
3:75177489 T C 0.029514 8.6561e-08
3:75180378 A C 0.067625 -9.4785e-05
3:75193008 A G 0.059527 1.2521e-04
3:75216270 A G 0.823496 -7.9211e-05
3:75222943 C A 0.029429 -3.8285e-05
3:75234473 A G 0.497905 3.8034e-05
3:75236006 C T 0.027310 -2.2477e-05
3:75239432 G A 0.044827 1.0518e-04
3:75239712 G A 0.042428 3.3394e-05
3:75249409 G A 0.678911 3.1524e-05
3:75255525 G A 0.060949 4.4897e-05
3:75265131 A G 0.051689 -4.6367e-05
3:75266491 G A 0.076785 -1.3925e-04
3:75277620 G A 1.700910 -5.2832e-05
3:75301350 A G 0.698100 1.6499e-05
3:75303408 T C 0.040371 -1.0388e-04
3:75328704 A G 0.023636 2.8080e-05
3:75329061 G C 0.245885 -1.3969e-05
3:75331277 G C 0.132216 1.0450e-05
3:75358613 G T 0.134702 5.5836e-06
3:75370659 A G 0.198598 -9.2429e-05
3:75373177 G A 0.235210 -2.7319e-05
3:75377265 A C 0.218407 1.7373e-05
3:75377941 G A 0.021883 -1.1181e-04
3:75378919 C T 0.038092 6.1885e-05
3:75382434 T C 0.720132 2.6371e-05
3:75383517 A G 0.037008 5.3164e-05
3:75386193 T C 0.073312 -7.6283e-05
3:75387339 G A 0.095707 -3.6660e-05
3:75391450 A G 0.081468 -2.6786e-05
3:75391759 G A 1.647498 -2.2903e-06
3:75393969 T C 1.213846 -3.5313e-05
3:75394346 G C 0.057774 9.3182e-06
3:75399015 T C 0.107016 2.0108e-07
3:75405356 A G 0.138607 9.6671e-05
3:75407145 G T 0.499745 7.7931e-05
3:75421699 A G 0.778007 3.6616e-06
3:75452676 A G 0.108918 2.2219e-05
3:75452997 T G 0.026764 -6.6464e-06
3:75759142 A C 0.715211 -4.7165e-06
3:75787809 C T 0.938272 -3.5968e-05
3:75805420 T C 0.049754 3.3458e-05
3:75812037 C T 0.416050 5.9349e-05
3:75815879 G A 0.067813 1.3334e-05
3:75826186 A G 0.415190 6.9245e-05
3:75836858 G A 0.329947 7.3848e-05
3:75851468 A G 1.339674 1.6519e-05
3:75861696 T C 0.415855 6.4790e-05
3:75887744 G C 0.877473 -2.9229e-05
3:75901301 G A 1.119759 2.0904e-05
3:75902359 A C 1.425976 6.2771e-05
3:75908409 A G 0.058102 2.6516e-05
3:75918869 A G 1.422970 5.9749e-05
3:75925586 T C 0.056791 -1.2497e-04
3:75930359 G A 1.115769 3.1410e-05
3:75936499 T C 0.020916 -5.9630e-05
3:75937022 G A 0.075473 -8.9397e-05
3:75961218 A G 1.671264 -2.1334e-05
3:75971624 A G 0.533196 -4.6982e-05
3:75977724 G C 0.232993 7.1575e-05
3:75981817 C A 1.132651 9.9880e-06
3:76002227 G A 0.986589 3.5867e-06
3:76007908 G A 0.068622 6.3470e-05
3:76026514 T C 1.656281 -9.9597e-06
3:76027965 A T 0.034567 1.5929e-05
3:76028745 G T 0.087798 -3.0853e-06
3:76029264 C T 0.021743 1.8813e-05
3:76060966 G A 0.697071 -1.4301e-05
3:76065558 T C 0.027086 9.1803e-05
3:76074846 G A 0.022769 8.3188e-05
3:76076453 T C 0.150493 -4.7886e-05
3:76084525 G A 0.847690 -4.1521e-06
3:76087468 A G 0.020581 -3.3265e-06
3:76091010 A G 0.277531 -9.5157e-06
3:76092747 T C 1.103776 2.1659e-06
3:76093656 G A 0.026333 1.4810e-05
3:76094302 C T 0.046771 -1.7011e-05
3:76098273 G A 0.051906 -6.6497e-05
3:76101960 A G 0.034327 -3.6653e-05
3:76118276 T C 1.104802 7.5162e-07
3:76122823 A C 1.117207 -1.4692e-05
3:76131656 G A 0.030666 2.9623e-05
3:76140495 G A 0.386128 -8.9195e-07
3:76143239 A G 1.103715 -2.3484e-05
3:76151867 T A 0.136620 2.0925e-05
3:76153856 A C 0.257333 -1.0826e-05
3:76156489 C T 0.311420 -1.8489e-05
3:76158608 T C 0.039741 1.0774e-08
3:76158656 G A 0.031503 3.7778e-05
3:76158700 A G 0.142884 -5.1589e-05
3:76158788 A C 0.273714 -7.4416e-05
3:76158880 A G 0.053604 -2.5480e-06
3:76167750 A G 0.564920 6.3515e-06
3:76169642 G A 1.344339 -2.8730e-05
3:76172232 G T 1.895724 1.9038e-05
3:76176441 A G 0.926227 -2.9498e-05
3:76181421 T C 0.051043 -5.9031e-05
3:76183336 A G 0.250189 4.2057e-05
3:76187789 A G 0.031218 -1.2388e-05
3:76189689 C G 0.680871 6.3839e-05
3:76194352 C T 0.938334 -2.5653e-05
3:76205107 T C 0.682079 4.3740e-05
3:76208356 A G 0.071355 -1.2752e-05
3:76210743 C T 0.060731 -4.2473e-05
3:76214198 C T 0.072822 1.9101e-05
3:76216551 T C 0.214580 2.3257e-05
3:76218187 G T 0.093926 6.5419e-06
3:76236383 G A 0.088064 -2.0780e-06
3:76251314 G A 0.042445 -1.4791e-04
3:76255874 C A 0.812843 3.2994e-05
3:76257985 T C 0.801467 -4.1336e-05
3:76270061 T C 0.178666 -5.9592e-06
3:76282833 T C 1.885610 1.5632e-05
3:76285201 A G 1.815528 7.9075e-07
3:76292893 T C 0.097009 -1.0744e-06
3:76311299 T C 1.770408 -2.3326e-06
3:76324887 T C 0.069514 -3.2413e-05
3:76329124 A G 0.793155 -3.2319e-05
3:76341456 T C 1.883241 1.1780e-05
3:76352971 C T 0.050196 1.1890e-04
3:76362418 T C 0.034080 -9.8512e-05
3:76364186 A G 0.066291 1.0537e-05
3:76380001 A G 0.214875 -5.4360e-06
3:76382235 A G 0.078070 8.1749e-06
3:76383737 T C 0.041896 -1.2172e-04
3:76405833 T C 0.036424 2.9998e-05
3:76411788 G A 0.954378 1.5366e-05
3:76411818 A G 0.051539 4.2812e-05
3:76413209 G T 0.039861 2.6429e-05
3:76415569 G A 0.034960 -1.1364e-04
3:76418290 C G 0.061533 1.0466e-05
3:76425123 C T 0.061546 -8.1689e-05
3:76435073 G C 0.082481 3.1923e-05
3:76451421 T C 0.152044 -1.0939e-04
3:76453596 C T 0.325422 -2.3309e-05
3:76453847 G A 0.061549 -3.1831e-05
3:76455794 T C 0.071962 5.2339e-06
3:76464683 A G 0.068265 -4.4922e-05
3:76474140 A G 1.185332 1.1728e-05
3:76475697 T G 0.031026 -7.2397e-05
3:76475802 C A 1.202327 1.6862e-05
3:76484183 C T 1.041851 9.4607e-06
3:76492781 G A 0.091128 4.2513e-06
3:76492939 C A 1.961655 -1.9006e-05
3:76493877 C A 0.676658 1.0960e-05
3:76498806 A G 0.042915 -2.3390e-05
3:76500657 C T 0.816527 7.6425e-05
3:76517954 G A 1.166183 4.1757e-05
3:76531716 G A 0.059524 -8.9232e-06
3:76533661 T G 0.212240 -7.2461e-05
3:76534878 A C 0.149308 -1.2212e-04
3:76541348 A G 0.327227 -3.1686e-05
3:76551066 C G 0.026404 -5.2403e-05
3:76551767 C T 0.039991 -3.6606e-05
3:76555524 T C 0.024979 -3.2698e-05
3:76565704 G T 0.818569 6.0630e-05
3:76567426 G T 0.059073 8.2151e-05
3:76588033 G A 0.187764 3.8572e-05
3:76592621 G A 0.101219 1.0256e-04
3:76604694 A G 0.085581 -3.7733e-05
3:76610928 T C 0.047920 4.9301e-05
3:76618915 C T 0.852075 -1.5282e-05
3:76629983 T C 0.098064 -7.5398e-07
3:76642574 G A 0.062659 -4.6332e-05
3:76645853 C T 0.121352 4.2026e-05
3:76648029 T C 0.839024 1.6965e-04
3:76653247 A G 0.207936 6.4392e-05
3:76656900 G A 0.244675 3.5732e-06
3:76668861 A G 0.020133 6.2388e-05
3:76672037 A C 0.806355 5.8424e-05
3:76676585 G A 0.766952 7.8589e-06
3:76684833 G A 0.034609 -1.2507e-04
3:76696228 A G 0.062474 -1.1016e-04
3:76700305 A G 0.020348 -1.9110e-05
3:76712001 C T 0.221026 2.3838e-05
3:76718625 A C 0.112232 1.5885e-04
3:76718872 C T 1.630354 8.0282e-05
3:76728688 T C 0.072179 4.8022e-05
3:76742830 T C 0.765332 -9.8283e-07
3:76752447 A G 0.135423 3.9062e-05
3:76758237 T A 0.079232 -2.8653e-05
3:76758307 C T 0.045713 6.5814e-05
3:76758752 A G 1.066824 -1.0331e-05
3:76759892 A G 0.132956 1.8013e-05
3:76782437 C A 0.494640 8.7766e-05
3:76789586 A C 0.151151 1.4812e-04
3:76789788 C T 0.146189 1.0385e-06
3:76792292 T C 0.063117 -3.8793e-05
3:76806938 G C 0.101923 -2.2106e-05
3:76809262 A G 0.201590 -9.0345e-05
3:76813342 C T 1.702540 2.7879e-05
3:76834429 G A 0.218381 -4.1823e-05
3:76843819 G A 0.849731 1.4978e-06
3:76857965 C A 0.275392 -6.0032e-05
3:76860381 A G 0.102825 -3.2004e-05
3:76863912 C A 0.701235 1.1586e-06
3:76864053 G A 0.441065 5.6680e-05
3:76879395 C T 0.215077 2.3936e-06
3:76890318 T C 0.113014 -5.2228e-05
3:76891355 A G 1.644097 -4.6934e-05
3:76917552 A G 1.747971 -9.9337e-05
3:76920758 A C 0.311300 4.9732e-05
3:76923715 A G 0.093215 -5.1020e-06
3:76926453 C A 0.406128 -3.8221e-07
3:76926750 A C 0.118035 7.1561e-05
3:76928990 G A 0.335319 -6.0577e-05
3:76931759 C T 1.296723 -5.3234e-05
3:76932739 G A 0.065201 6.7429e-06
3:76935251 G A 0.143972 4.5435e-05
3:76935781 G A 0.029673 -5.3484e-05
3:76938742 G A 0.677953 -1.2228e-05
3:76940720 C T 0.024690 -1.4464e-05
3:76941716 G T 0.063454 3.5179e-05
3:76942348 A G 0.115542 8.8598e-05
3:76943512 T C 0.028595 6.3294e-05
3:76943591 C T 0.042714 1.9317e-05
3:76951831 T C 0.062231 1.7358e-05
3:76954121 G A 0.974677 -6.3654e-05
3:76961685 C T 0.532333 1.7086e-05
3:76964039 A C 0.280865 -7.7043e-05
3:76978762 G A 0.045535 1.3641e-05
3:76979838 A G 0.850007 6.1429e-05
3:76984549 G A 0.088801 2.0521e-05
3:76991841 T C 0.047320 2.3735e-05
3:76991842 A G 0.392976 2.2421e-04
3:76996924 C G 0.034262 -1.1923e-04
3:76999182 G A 0.074798 3.2425e-05
3:77008129 G A 1.524663 2.8014e-05
3:77008471 T C 0.132459 8.2829e-06
3:77014041 T C 0.448005 -5.9415e-05
3:77014583 T C 0.037274 -1.7867e-04
3:77020134 G A 0.063104 1.0950e-05
3:77023719 A G 0.102897 1.2579e-04
3:77032832 G T 0.038930 -3.2720e-04
3:77038415 G A 0.083510 5.4358e-06
3:77041398 G T 0.925559 9.0500e-05
3:77042793 G C 0.046775 -3.8646e-05
3:77047389 G C 0.029040 -2.8795e-05
3:77048575 G A 1.940070 -3.9118e-06
3:77050439 A G 0.583090 -5.7621e-06
3:77050481 A G 0.037157 1.9124e-05
3:77064203 C T 0.356591 -3.6514e-05
3:77068544 C A 0.040673 8.9828e-05
3:77069014 G T 0.061903 2.3247e-05
3:77069799 A G 0.254405 3.5667e-05
3:77070793 C A 0.045405 -1.3273e-04
3:77081899 C T 0.218040 9.3409e-05
3:77102870 G A 0.473497 6.5875e-05
3:77103671 A G 1.372125 4.1698e-05
3:77104596 G T 1.835616 -9.8741e-05
3:77105499 G A 1.721002 -1.1890e-05
3:77107239 G T 0.060189 -7.6244e-06
3:77114928 T C 0.320787 -9.0886e-05
3:77115134 A G 0.036242 -7.4111e-06
3:77117925 A G 0.180636 6.9478e-05
3:77120300 C T 0.528795 -4.8403e-06
3:77123420 T C 0.547568 2.1805e-05
3:77123632 A G 0.150645 8.2905e-06
3:77143687 A G 0.205508 4.9780e-05
3:77149742 C T 0.091076 -3.2889e-05
3:77150107 C T 0.103536 2.4806e-05
3:77150510 A G 0.564199 1.8408e-05
3:77150682 T C 0.470667 8.3486e-07
3:77155087 G A 0.192298 2.3327e-05
3:77155625 T C 0.071199 -1.8161e-06
3:77155824 G A 0.551265 1.2285e-05
3:77157681 T C 0.068644 -2.3238e-05
3:77158187 C T 0.156559 7.3484e-06
3:77159286 G A 0.154553 -2.5143e-05
3:77160983 T C 0.295617 5.1420e-05
3:77166635 T C 0.059426 1.6736e-04
3:77169971 G A 0.184985 2.1840e-05
3:77174750 T C 0.044262 4.5302e-05
3:77179891 G T 0.021899 1.7679e-05
3:77180639 C A 1.141784 -1.1490e-05
3:77189827 G T 0.147110 8.1920e-05
3:77193837 A G 0.054250 9.0881e-05
3:77195300 A G 0.126766 6.4368e-05
3:77199628 T C 0.036310 1.1726e-05
3:77207087 G T 0.992496 -2.0774e-05
3:77212409 G A 0.020987 -6.3352e-05
3:77217707 A G 0.606917 1.1182e-05
3:77237866 T C 0.025654 -6.2084e-05
3:77246729 C T 0.998971 -2.8894e-05
3:77246855 T G 0.052617 6.0586e-05
3:77246944 G T 0.520167 -8.6396e-05
3:77248126 C A 0.905094 -2.1228e-05
3:77252355 C T 0.053912 3.3356e-06
3:77253192 G T 1.081316 4.4830e-06
3:77254053 T C 0.022337 7.0885e-05
3:77256723 C T 0.027355 -3.5114e-05
3:77271906 A G 0.066486 -3.4850e-05
3:77291151 T C 0.023873 6.2138e-05
3:77295269 G T 0.074977 -7.0625e-05
3:77295675 G A 1.264425 5.2188e-06
3:77297301 A C 0.021740 5.7099e-05
3:77297325 G A 1.883559 6.8322e-05
3:77312067 T G 0.232539 -2.7645e-05
3:77312267 T C 1.184203 6.0058e-06
3:77320482 T G 0.547244 -5.2977e-05
3:77322648 G A 0.220263 3.8806e-05
3:77323280 C T 0.326763 5.2496e-05
3:77332230 G A 0.038254 -7.3246e-05
3:77346578 A G 0.040147 5.5876e-05
3:77351449 T G 0.230211 7.3584e-05
3:77353608 T C 0.108080 -4.0524e-05
3:77354009 T C 0.836359 -5.0162e-05
3:77358376 T G 0.185193 4.3008e-05
3:77376849 C T 0.233918 7.9572e-05
3:77383456 T C 1.388468 -1.7447e-05
3:77399960 T C 0.031279 -1.5198e-05
3:77401676 T C 0.744072 -2.5063e-05
3:77412342 C T 0.880261 2.8537e-05
3:77414751 T G 0.257291 2.0966e-05
3:77416662 C T 0.059203 -9.0076e-05
3:77419337 T C 0.044366 -2.7792e-05
3:77420959 A G 0.027349 -4.5745e-05
3:77439175 A G 1.644220 -2.1294e-05
3:77443281 A G 0.607894 -1.6978e-04
3:77443988 G C 1.363534 1.4933e-05
3:77448904 C T 0.218218 -1.9170e-05
3:77450248 C T 0.089742 1.5718e-04
3:77460660 G A 0.048362 -8.5956e-05
3:77465424 G A 0.280706 -1.9187e-05
3:77470462 G A 0.032756 -9.9270e-06
3:77471462 A G 1.265895 3.1631e-05
3:77472107 G A 0.032574 1.4350e-05
3:77499799 A G 0.157075 -2.2656e-05
3:77509454 A C 0.727740 4.2194e-05
3:77511957 A G 0.597670 -1.5671e-05
3:77521306 C T 0.741911 -1.4519e-05
3:77525588 C A 0.086045 -1.1524e-05
3:77525616 C A 0.323653 -4.1911e-05
3:77532353 C T 1.067353 -4.2807e-05
3:77537789 T C 0.067547 9.8768e-05
3:77538471 A G 0.074075 -7.5803e-05
3:77543807 T C 0.061238 -4.2105e-05
3:77553337 C T 0.119437 3.7760e-05
3:77553932 G T 1.337114 -2.8107e-05
3:77555835 T C 0.205956 1.1452e-05
3:77556568 G A 0.263023 1.5225e-05
3:77558385 A G 0.835801 -1.8734e-05
3:77562478 G A 0.048378 4.1836e-05
3:77566573 G A 1.405489 -1.6827e-04
3:77567965 T C 0.110492 -1.5354e-04
3:77588489 C T 0.816813 -3.9391e-05
3:77594401 G A 0.032104 -1.8497e-05
3:77595880 G A 1.094500 -5.2932e-05
3:77612123 G A 0.072977 3.5705e-05
3:77625959 T C 0.042805 1.7142e-05
3:77626108 A G 0.075065 -8.0959e-05
3:77637064 C T 0.022438 -4.7210e-05
3:77665583 C T 0.227112 4.6270e-06
3:77667946 C T 0.034032 -4.7485e-05
3:77673550 G A 1.004086 -6.1016e-05
3:77676851 C G 0.113011 -6.4134e-05
3:77677440 T C 0.071734 2.0630e-05
3:77683049 A G 0.073386 -5.1806e-06
3:77687265 T C 0.073883 -7.2772e-05
3:77694204 G A 0.753196 -5.0595e-05
3:77696422 T C 1.122865 -5.1161e-05
3:77696945 G A 0.059634 9.8917e-05
3:77698357 G A 0.069518 5.5362e-05
3:77699342 A C 0.106493 -3.6878e-05
3:77709064 T G 0.525951 -1.1785e-05
3:77712248 T C 0.064944 8.9298e-05
3:77719800 G A 0.084896 -8.2288e-05
3:77720483 G C 0.086873 1.9339e-05
3:77720924 G A 0.864535 3.2101e-04
3:77722867 C T 0.051169 -7.0105e-05
3:77727993 C T 1.795154 8.8943e-06
3:77728260 G A 0.073705 2.6861e-05
3:77729383 C T 0.035966 -4.7324e-05
3:77740954 C T 0.472572 -9.3436e-06
3:77742551 A C 1.485100 5.4767e-05
3:77744838 A G 0.453821 1.1478e-04
3:77746082 C T 0.581415 1.9986e-05
3:77746914 T C 0.026300 -2.5767e-05
3:77749428 C T 0.473481 3.2959e-05
3:77750396 T C 0.539808 1.6265e-05
3:77750959 A G 0.087619 2.9445e-05
3:77755170 C A 0.090745 -2.4451e-06
3:77755498 T C 1.706743 2.1711e-05
3:77756847 A C 0.412568 -3.0461e-05
3:77758031 T C 1.399296 5.2860e-05
3:77760141 A G 0.048949 -3.0649e-05
3:77761303 G C 0.178419 -1.7145e-05
3:77763119 C T 0.072484 -2.7403e-04
3:77764390 G A 1.915383 -2.8654e-05
3:77764439 G C 1.173151 3.1054e-05
3:77767098 A C 0.104604 -1.0292e-04
3:77777119 T G 0.041312 -7.9757e-05
3:77778813 A C 0.276879 -2.9073e-05
3:77790068 C T 1.063695 8.4882e-05
3:77795621 T G 0.124858 1.5265e-05
3:77819279 T C 0.044658 3.9209e-05
3:77822606 C T 0.104542 -9.7129e-05
3:77826554 T C 1.655872 -2.8170e-05
3:77842558 T C 0.087697 -2.0940e-05
3:77853311 C T 0.029809 -1.6860e-05
3:77855217 A G 0.103556 7.5687e-05
3:77862560 T C 0.094640 2.0552e-05
3:77874145 C T 0.120602 6.4991e-06
3:77875112 T C 0.090849 -7.0730e-05
3:77885564 C G 1.069628 6.6769e-05
3:77897614 G A 0.028245 -1.9825e-05
3:77903203 T C 0.494208 -1.8862e-04
3:77904394 G A 0.115734 2.4669e-05
3:77910688 T C 0.024859 2.2846e-05
3:77918634 T G 1.665697 -8.4120e-06
3:77926394 C T 0.082955 -1.0523e-05
3:77933619 C T 0.426008 9.8744e-06
3:77959159 G A 0.112670 -1.9353e-04
3:77962084 A G 0.179815 3.3779e-05
3:77968334 A C 0.053571 3.2402e-06
3:77975287 C T 1.939700 6.1353e-05
3:77981632 G T 0.087655 -2.6913e-05
3:77985142 G T 0.520998 5.0254e-05
3:77995064 T C 1.103101 2.5071e-05
3:78000683 T C 0.023132 -9.9656e-05
3:78010712 T C 0.042162 -6.4898e-05
3:78012818 A G 0.020442 -1.7475e-05
3:78044689 A G 0.706078 1.3568e-05
3:78062958 C T 0.031584 3.3588e-05
3:78068758 A G 0.113790 -6.0033e-06
3:78073261 C T 0.090816 2.2114e-05
3:78080907 C G 0.140168 4.1782e-05
3:78092994 A G 0.024479 -2.2496e-06
3:78094108 A G 0.127143 2.9418e-05
3:78099791 C G 0.054172 -8.1731e-07
3:78107128 A C 1.337516 -9.2226e-06
3:78108914 G A 0.060089 3.2106e-05
3:78112031 G A 0.037320 3.6882e-06
3:78122488 C T 0.656635 2.5042e-05
3:78125753 T C 0.096214 2.0369e-05
3:78132473 T C 0.059047 2.1197e-05
3:78137372 C T 0.095331 5.2166e-05
3:78144436 T C 0.022035 -6.1627e-05
3:78166383 G A 0.044717 1.6341e-05
3:78168582 C G 0.024544 9.7880e-05
3:78173371 T G 0.042993 5.8786e-05
3:78175032 A G 0.061543 4.9979e-06
3:78185657 T C 0.043143 1.5474e-05
3:78185797 T C 0.089878 -6.9741e-06
3:78187217 C T 0.658385 2.7740e-05
3:78190700 C G 0.118775 -8.2161e-06
3:78190973 G C 0.098557 -7.3436e-05
3:78218372 A G 0.104513 3.5477e-05
3:78228753 A G 0.578919 -3.3064e-05
3:78231381 A G 0.182655 6.3643e-05
3:78240914 T C 0.407186 1.3024e-05
3:78243906 C T 0.030322 5.4595e-05
3:78260138 G A 0.810104 3.7421e-06
3:78260896 A G 0.094497 -7.5409e-06
3:78262281 A G 0.046064 1.5135e-05
3:78273390 A G 0.066272 1.2770e-06
3:78275515 T C 0.037927 1.0183e-05
3:78276135 G T 0.939282 -1.0345e-05
3:78277273 C G 0.749045 -3.2994e-06
3:78279461 C T 0.812853 -2.4143e-05
3:78280867 A G 0.054821 -3.6672e-05
3:78291062 T C 0.184829 -6.0091e-06
3:78304283 A G 0.555459 -1.4364e-05
3:78307578 A G 0.353154 -1.8553e-05
3:78317310 C T 1.879777 -2.0377e-04
3:78323372 A C 0.081481 -2.1996e-05
3:78325219 A G 0.235353 -2.9055e-08
3:78326286 C T 1.081608 -2.7982e-05
3:78329901 A G 0.147688 3.7601e-05
3:78334637 T C 0.089956 7.1235e-06
3:78344895 G A 0.552336 -1.7944e-05
3:78366271 A C 0.082987 -3.8822e-05
3:78368350 G A 0.233743 3.7457e-05
3:78371577 C A 0.456791 1.5812e-05
3:78385636 A G 0.026037 3.6166e-06
3:78387550 T C 0.152875 -8.5103e-05
3:78399760 A G 0.599932 -7.9529e-05
3:78405989 G A 0.058628 2.3495e-05
3:78406226 A G 0.042542 3.5751e-05
3:78410038 A G 0.444593 1.4770e-05
3:78420636 A G 1.898229 -1.3989e-04
3:78426234 A G 0.218861 4.3862e-05
3:78427851 C T 0.033785 9.0459e-05
3:78428086 G A 0.669037 -1.0173e-04
3:78429993 A G 0.022600 1.8248e-05
3:78449024 T C 0.089330 -9.9163e-05
3:78450879 T C 0.021776 -6.9856e-05
3:78461592 G A 0.437586 -7.3420e-06
3:78471190 A C 1.499599 -7.1148e-05
3:78471627 C T 0.020413 -4.4443e-05
3:78472919 C G 0.134702 -6.2622e-05
3:78474222 C T 0.126665 1.3608e-04
3:78485890 C T 0.306698 2.9628e-05
3:78498997 T G 0.524445 -1.2419e-05
3:78504161 C T 0.028348 9.6998e-06
3:78505090 G A 1.354809 1.7700e-04
3:78552414 T C 1.915399 -1.7308e-05
3:78552995 A G 1.295312 1.1753e-04
3:78554086 G A 0.055704 -4.7880e-05
3:78555938 A G 0.051952 5.3901e-05
3:78558745 T C 0.297574 7.7957e-04
3:78563283 T G 1.332083 2.8642e-04
3:78565992 A G 0.048884 4.2500e-05
3:78568264 C A 0.145832 -7.7355e-06
3:78583264 C T 0.072741 4.9718e-05
3:78596025 C T 0.336578 6.3060e-06
3:78597610 G A 0.025891 -7.3619e-06
3:78604287 A G 1.760298 -1.7004e-05
3:78608901 G A 0.502764 2.0474e-04
3:78608998 G A 0.027647 -2.4094e-05
3:78618566 C A 0.119035 -1.5657e-06
3:78622624 C T 1.970639 1.7622e-05
3:78626807 T C 0.952459 -4.6051e-07
3:78627824 A G 0.876626 5.9444e-05
3:78628608 A C 0.040283 8.4830e-05
3:78629055 T C 0.142333 -2.2692e-04
3:78643717 T C 0.124137 1.4248e-04
3:78650560 G A 0.523829 -2.4078e-03
3:78655923 G T 0.027430 -2.2708e-05
3:78657749 A G 0.052763 -2.7070e-06
3:78657998 T C 0.905760 -1.5401e-05
3:78658127 A C 0.045171 4.2060e-05
3:78659692 A G 1.841043 7.1281e-05
3:78661232 C T 1.367383 -1.3788e-05
3:78663058 A C 0.068943 1.3620e-05
3:78663634 C T 0.817170 -9.0180e-06
3:78663949 A G 0.102751 -5.9553e-05
3:78666765 C T 1.337811 -9.4197e-06
3:78670573 C A 0.465778 6.3201e-05
3:78675814 A G 0.042604 -6.6688e-05
3:78676116 C T 1.021344 1.6426e-05
3:78678920 G A 0.070365 7.7206e-05
3:78686926 A C 0.098548 4.4444e-05
3:78688811 T C 0.068622 -1.3722e-04
3:78688958 A G 0.102043 -7.9125e-05
3:78692276 G A 0.406375 -5.3827e-06
3:78693840 C T 1.861309 3.8390e-05
3:78695185 G A 0.336244 -9.9570e-05
3:78700407 T G 1.947503 -3.2221e-05
3:78700901 T G 0.493672 -1.2044e-05
3:78702439 T C 1.294630 1.8220e-04
3:78712373 T C 0.496233 -4.4279e-05
3:78714118 T C 0.969266 1.4022e-04
3:78717343 T C 0.501949 -4.7818e-05
3:78722982 G A 0.503150 -5.0099e-05
3:78733721 C T 0.396566 1.9854e-06
3:78735032 A G 0.032905 1.3772e-05
3:78765735 C A 0.044282 3.2797e-05
3:78770988 A G 0.544663 -5.2637e-05
3:78775567 T C 0.963157 1.1403e-04
3:78779852 C A 0.067086 2.7378e-05
3:78789362 C T 1.502962 -1.4311e-05
3:78793128 A G 0.157753 3.0316e-04
3:78793752 C G 0.045038 -5.5406e-06
3:78794155 C T 0.035765 6.9571e-06
3:78795775 C T 0.035632 8.6161e-05
3:78803850 T G 0.541265 8.3138e-06
3:78813703 T C 0.029806 2.9872e-05
3:78834486 G A 0.478985 2.1480e-05
3:78835068 G T 0.134218 8.8359e-06
3:78840953 A G 1.427563 3.0867e-05
3:78853171 A G 0.056840 6.4753e-05
3:78883730 C T 1.968951 6.7168e-05
3:78889612 C T 0.666811 4.6832e-05
3:78896235 A G 0.136033 7.0717e-06
3:78897997 T G 0.046622 3.5271e-05
3:78898240 G A 0.051562 1.2176e-04
3:78898841 C T 0.056758 -7.7315e-05
3:78902286 G A 0.177520 3.1153e-05
3:78903358 C T 0.032928 -2.8328e-05
3:78908085 A G 0.028089 -2.2545e-05
3:78908171 C T 0.825476 -2.4644e-05
3:78909737 A G 0.058703 -2.1695e-05
3:78918008 C T 1.533089 -4.5065e-05
3:78919423 A G 0.094714 2.2499e-05
3:78937776 C T 0.722566 1.2096e-05
3:78952189 G T 0.024045 4.1186e-05
3:78959600 A G 0.713030 -1.4792e-05
3:78976196 G A 0.087824 3.0584e-05
3:78977507 T C 0.320710 -5.7877e-06
3:78979741 G C 0.863240 -1.7407e-05
3:78987603 A G 0.028225 -2.4649e-05
3:79000698 T C 0.091595 1.2255e-06
3:79012107 T C 0.182376 6.3061e-05
3:79025569 C T 0.335831 2.3702e-05
3:79031274 T C 0.021341 4.0501e-05
3:79035931 A G 1.979081 4.8890e-05
3:79045887 C T 0.096405 -5.4661e-05
3:79046223 A G 0.039001 1.5573e-04
3:79046369 T C 0.142167 -2.4614e-05
3:79055785 G A 0.290664 1.3578e-05
3:79064388 A C 0.020396 -1.6486e-05
3:79075298 G A 0.042454 -1.6101e-04
3:79080497 T C 0.072302 4.8730e-05
3:79080845 A G 0.036304 5.5478e-06
3:79113590 G A 0.034028 2.2427e-05
3:79120700 C T 0.051994 -3.7614e-05
3:79130440 A C 0.037300 6.0661e-05
3:79132836 T C 0.270679 1.3328e-05
3:79134634 A G 0.033688 -3.0078e-05
3:79134817 C T 0.140898 -3.7163e-06
3:79148237 A C 0.200042 1.6234e-04
3:79159597 A C 0.035979 -4.1652e-05
3:79172433 C A 0.043717 -3.4434e-05
3:79173831 G A 0.044834 6.6759e-06
3:79177030 G A 1.406904 -2.7670e-05
3:79197923 A G 1.330606 8.3852e-06
3:79203167 T C 0.124384 1.0891e-05
3:79227227 A G 0.033314 -4.2550e-06
3:79236285 T C 0.139603 -2.4085e-05
3:79238823 G A 0.037222 1.1469e-04
3:79265926 T C 0.164436 4.9947e-04
3:79269562 C G 0.030568 1.9875e-05
3:79275286 C T 0.049504 -4.3123e-05
3:79275588 G A 0.030792 3.0516e-05
3:79293241 T C 0.238180 6.5953e-05
3:79297382 T C 0.039426 5.4570e-05
3:79302700 C T 0.069576 -4.9987e-05
3:79307668 T C 0.024434 -7.4369e-05
3:79307728 T C 0.039582 1.4086e-04
3:79308972 C G 0.105896 -3.1774e-06
3:79310206 T G 0.043029 3.3281e-05
3:79310895 A G 0.095458 -7.4423e-05
3:79315415 C T 0.055619 -3.2616e-05
3:79335644 C T 0.127422 -1.1592e-05
3:79340238 T C 0.048410 -2.7569e-06
3:79364255 C T 0.049170 1.6735e-05
3:79373033 T C 0.025320 6.9809e-05
3:79373890 G T 0.412899 -1.4476e-04
3:79380050 C T 0.233830 -1.4755e-04
3:79390314 G A 0.047940 -3.2234e-05
3:79393357 T C 0.217508 -1.9373e-05
3:79402333 G A 0.112978 -1.5163e-05
3:79406815 C T 1.963885 5.6163e-06
3:79414063 G A 0.022704 8.8907e-06
3:79417704 T C 0.110791 -3.6033e-05
3:79419101 C G 1.116376 -4.9943e-05
3:79420495 G A 0.047937 -8.9902e-05
3:79442368 T C 0.055567 4.5803e-05
3:79461797 T C 0.254805 1.2079e-04
3:79489117 A G 0.146215 -2.0517e-05
3:79489727 T C 0.091228 -2.8619e-05
3:79490636 G A 0.062020 2.8708e-06
3:79505811 C A 0.064532 1.9812e-05
3:79518304 T C 0.023937 4.3382e-05
3:79525342 T C 1.229403 -7.4853e-05
3:79526644 G A 0.055642 3.6300e-06
3:79527377 C T 0.138376 2.0594e-04
3:79531888 G A 0.047511 -3.1258e-05
3:79535011 T C 0.037901 3.9189e-05
3:79535727 G A 0.737191 -1.0756e-05
3:79544083 A G 0.034373 -3.4313e-05
3:79552832 C A 0.097762 -4.0621e-05
3:79559251 A G 0.174284 -4.8070e-05
3:79571762 A G 1.347062 -3.8015e-05
3:79580066 A G 0.304413 -2.9940e-05
3:79580895 A G 0.074370 -2.8426e-05
3:79581972 A C 0.068842 1.4238e-04
3:79601060 G A 0.030455 1.1008e-05
3:79612556 T G 1.062981 -1.1634e-04
3:79616786 T C 0.394645 -6.1215e-05
3:79630583 G A 0.097963 -1.1218e-04
3:79637519 C G 0.058310 -1.2443e-05
3:79648736 T C 0.179091 -5.9074e-05
3:79651529 A G 0.064717 1.2041e-04
3:79652408 G A 0.070433 3.2877e-05
3:79654284 A G 1.667151 -3.2897e-05
3:79666138 A C 1.229874 -2.8050e-06
3:79670296 A G 0.042610 2.3533e-05
3:79696496 T C 0.060777 9.2943e-05
3:79696997 T C 0.484133 -2.8731e-05
3:79704470 A G 0.026563 -4.7916e-05
3:79712822 T C 1.163170 4.9128e-05
3:79750882 T G 1.869469 -3.7214e-05
3:79753906 G T 0.068252 4.5054e-05
3:79756338 C T 0.104955 -1.4786e-04
3:79756484 G A 0.491809 -7.9365e-05
3:79766106 G A 0.660978 1.8712e-04
3:79784416 A G 1.765741 -5.1418e-05
3:79787972 A G 0.163141 4.8442e-06
3:79791414 C T 0.819867 -8.7416e-05
3:79795913 A C 0.205661 -2.5973e-04
3:79798237 T C 0.079505 8.8325e-05
3:79813292 T G 0.568818 -8.6470e-05
3:79829860 A G 0.251309 8.5791e-05
3:79843344 T C 0.042357 -3.2489e-06
3:79849516 C T 0.026995 -7.0253e-05
3:79851614 T C 1.046635 5.7594e-04
3:79856456 C A 0.795631 7.5478e-05
3:79860798 A C 0.039598 3.5498e-05
3:79871754 T C 0.024259 -7.4376e-05
3:79878360 C T 0.036729 -2.2584e-05
3:79892470 A G 0.210873 9.5384e-05
3:79892886 T C 0.042870 -5.7860e-05
3:79897037 C T 0.594963 1.7906e-05
3:79897447 T G 0.657959 4.2147e-05
3:79901627 A G 0.029066 -4.4824e-05
3:79915270 G A 0.155056 -1.5447e-05
3:79923392 C T 0.050705 4.1521e-05
3:79923942 T G 0.042260 6.7563e-05
3:79925143 G A 0.031438 1.8054e-05
3:79928718 A G 0.132787 -8.3783e-05
3:79949641 T C 0.100975 -2.6550e-05
3:79955568 A G 1.540424 4.3145e-05
3:79955749 G A 0.082838 -3.9857e-06
3:79959839 T C 0.286269 -5.6588e-05
3:79959946 T C 0.026381 8.6970e-06
3:79967874 C A 1.545403 1.6669e-05
3:79997287 A C 0.114374 -1.4333e-05
3:80018451 G A 0.087145 -1.7211e-04
3:80026701 A G 0.029247 3.8113e-05
3:80032643 T G 0.045314 -7.0350e-05
3:80037724 A G 0.029277 -5.1343e-05
3:80043563 C A 0.074805 -1.2055e-04
3:80044717 C T 0.287901 -9.6670e-05
3:80048541 G A 1.546393 2.5539e-05
3:80054620 T C 0.021717 -2.1815e-05
3:80055071 T C 0.092199 5.0755e-05
3:80065597 A G 0.147506 -5.8290e-05
3:80074897 A G 0.065022 5.8984e-06
3:80084680 C T 1.590704 3.6221e-05
3:80090349 A G 0.021750 3.5880e-05
3:80101634 T C 0.062773 -1.0096e-05
3:80101914 G A 0.285827 -9.3190e-05
3:80117338 C G 0.083562 -1.3392e-05
3:80118232 A C 0.593937 5.8461e-05
3:80122427 T C 0.110005 -6.8457e-06
3:80176908 A C 0.742355 4.5238e-05
3:80185929 G A 0.161106 2.2210e-06
3:80190900 A G 0.092098 4.8041e-05
3:80204124 G A 0.071244 1.8751e-04
3:80231457 A C 0.041812 5.6056e-05
3:80236745 T C 0.041708 -7.2490e-05
3:80242957 T C 0.083620 -8.5959e-07
3:80258260 T C 0.039079 2.0873e-05
3:80262713 G A 0.782875 -1.5484e-05
3:80281731 G A 0.024849 -1.0287e-04
3:80293067 C T 0.030224 -3.2724e-05
3:80293383 G A 0.070163 -3.5157e-05
3:80297143 G A 0.065821 2.8619e-05
3:80303443 G A 0.041078 1.5631e-05
3:80309201 A C 0.052016 -4.4183e-05
3:80310975 C T 0.201568 4.1427e-05
3:80316748 T C 0.546270 3.0896e-05
3:80319153 C T 0.446255 2.7190e-05
3:80344634 A G 0.026667 -5.1986e-05
3:80345903 C T 0.376488 5.3602e-06
3:80346072 T C 0.053406 -8.0014e-05
3:80353731 A G 0.157711 1.4695e-05
3:80356812 G A 0.955332 -4.5184e-05
3:80374261 C G 0.025577 -4.3601e-05
3:80381180 A G 1.431296 3.6904e-06
3:80387560 A G 0.047833 -2.1314e-05
3:80387716 T C 0.053802 -1.3559e-04
3:80392376 G A 0.097093 9.3007e-05
3:80401106 T C 0.266960 1.1678e-04
3:80415216 A G 0.047073 -4.7002e-05
3:80415502 C T 0.090982 3.4827e-05
3:80417042 A G 0.060770 2.4017e-05
3:80419795 C T 0.756991 -1.9166e-05
3:80422133 A G 0.047070 3.6370e-05
3:80450140 G T 0.699606 -6.2403e-05
3:80450555 C T 0.074646 -2.3057e-05
3:80454668 T C 0.561535 4.5701e-06
3:80461247 C T 1.910911 5.3668e-06
3:80469990 A G 0.065467 -8.1126e-06
3:80471418 C T 0.035375 2.8478e-05
3:80472420 C A 1.376738 -6.3021e-05
3:80494468 G T 0.069485 6.5213e-05
3:80511325 C T 0.033597 -7.0094e-05
3:80514191 C T 0.595164 5.1225e-06
3:80529170 C T 0.131937 -8.7694e-07
3:80536202 A G 0.115315 -4.7317e-05
3:80546383 C T 1.366280 1.5296e-04
3:80571362 A G 0.055369 -2.0399e-05
3:80571717 A C 0.045674 6.8610e-05
3:80593803 T C 0.075743 4.6937e-05
3:80635204 G T 0.068222 9.1908e-05
3:80668272 T C 0.129012 2.8572e-05
3:80677274 C T 0.119327 -1.5444e-05
3:80686428 G A 0.041783 -5.4900e-05
3:80690363 A G 0.049602 -3.9990e-05
3:80698764 A G 0.191610 9.8103e-06
3:80707325 C T 0.650033 1.8361e-05
3:80709804 G T 0.108908 -9.1468e-06
3:80712150 A C 0.040828 -1.7543e-05
3:80738030 T C 0.056927 -5.5448e-05
3:80745277 A G 0.039819 1.3067e-05
3:80772841 T C 0.327675 9.8557e-05
3:80775874 A G 0.034015 -6.4059e-05
3:80783485 C G 0.059388 -6.7323e-05
3:80803809 C A 0.024879 -6.7558e-06
3:80807564 C T 0.043568 -5.2648e-05
3:80809794 G A 0.099606 1.3433e-04
3:80818910 T C 0.043649 4.5974e-05
3:80831249 C T 0.069196 2.3474e-05
3:80835167 G A 0.073055 -2.3376e-05
3:80837070 A G 0.057758 -8.9813e-05
3:80845720 T C 0.037693 1.4424e-04
3:80865764 C G 0.627446 -1.8274e-04
3:80870214 T C 0.076223 4.0901e-05
3:80876966 T G 0.491998 5.6459e-05
3:80883870 G A 0.113861 -5.8532e-05
3:80890492 C T 0.058329 -6.3810e-07
3:80903465 G T 0.073175 -1.2347e-05
3:80910210 C T 0.057245 -6.2246e-05
3:80930676 A G 0.044541 9.3734e-05
3:80937640 G A 0.100777 4.4208e-05
3:80938949 A G 0.028030 4.2705e-05
3:80938958 A G 0.021899 -6.0584e-05
3:80940139 G A 1.301482 -8.3920e-05
3:80950211 C T 0.038972 1.1658e-05
3:80960557 G T 0.053766 -3.1455e-05
3:80963734 T C 0.074688 4.6344e-05
3:80974733 T C 0.104529 -3.6917e-05
3:80985757 A G 0.072669 -8.8580e-06
3:80985800 A G 0.030685 7.0645e-06
3:80991418 A C 0.118772 -1.1306e-05
3:80997637 C T 1.342466 -2.0370e-05
3:81005080 T C 0.033295 -3.7236e-05
3:81013703 T C 0.037849 -2.7421e-05
3:81047281 T C 0.040763 -6.8783e-05
3:81062830 A G 0.081429 1.0229e-05
3:81070688 T C 1.689982 -9.9557e-05
3:81077236 T A 0.062789 -5.4875e-05
3:81084174 T C 1.540505 3.6616e-05
3:81085877 T C 0.025648 -1.2249e-04
3:81090449 T G 0.189763 1.1383e-04
3:81126108 A G 1.602801 -3.4030e-05
3:81132276 G T 0.213090 6.3464e-05
3:81149237 T C 0.034859 -7.9331e-05
3:81152616 C T 1.403580 2.9667e-06
3:81155856 A C 1.951930 5.8221e-05
3:81157287 G A 0.668781 -8.8685e-06
3:81163037 G A 0.368085 -4.2507e-05
3:81163304 T C 0.212860 6.1216e-06
3:81166146 A G 0.057479 -2.5473e-05
3:81171031 T C 0.027053 1.0681e-05
3:81174118 C T 0.034334 -1.0909e-04
3:81176602 A G 0.037242 1.3562e-05
3:81184150 G A 0.393645 -7.7569e-07
3:81190212 T C 0.046752 2.3366e-04
3:81191942 C A 0.790062 1.9569e-05
3:81199947 T C 0.046135 7.8317e-05
3:81200998 C T 0.030403 2.1297e-05
3:81201523 A G 0.060163 1.7253e-04
3:81208570 C A 0.135724 -3.2138e-05
3:81217636 A G 1.577939 8.7331e-06
3:81220354 A G 0.448047 -4.1543e-05
3:81221576 A G 0.068031 -3.7581e-05
3:81223303 C T 0.051549 9.3193e-05
3:81238464 A G 0.136614 2.1505e-05
3:81239869 C T 1.568886 -1.2883e-05
3:81244694 C A 0.120038 9.9545e-05
3:81245621 T G 0.039124 -1.5880e-04
3:81246367 G A 0.626368 -1.0959e-04
3:81247345 C T 0.057336 9.8010e-05
3:81264437 T C 1.633090 -3.1663e-05
3:81266913 A G 0.036859 -7.0114e-05
3:81274681 T C 1.595797 -3.0081e-05
3:81277117 A G 0.392002 3.3766e-06
3:81278620 C A 0.621993 3.8996e-05
3:81278943 T C 0.090505 6.4948e-05
3:81284419 C T 0.052766 -3.8961e-05
3:81290980 A G 0.027112 -8.9106e-05
3:81291603 G A 0.091047 -1.8996e-05
3:81304978 C A 0.034506 -6.9878e-05
3:81335443 A G 0.099830 1.3471e-05
3:81336180 T C 0.051838 -3.4519e-05
3:81340067 T G 0.034408 -9.6069e-05
3:81344873 C T 0.068872 4.1784e-05
3:81346458 A G 0.036560 -2.5874e-05
3:81369946 C T 0.130534 6.0334e-06
3:81375463 T C 0.027245 2.1330e-06
3:81385060 A C 0.075425 -1.2779e-04
3:81387047 G A 0.181564 9.9233e-06
3:81390329 C A 0.038238 -2.1075e-04
3:81391273 G A 0.045233 1.1071e-04
3:81396303 T C 0.053967 8.5134e-05
3:81398910 A G 0.394060 7.3803e-07
3:81399696 T C 0.039975 -3.5194e-05
3:81414458 C T 0.069358 -7.9045e-06
3:81416945 C T 0.064156 3.8800e-06
3:81419502 A G 0.072575 1.7159e-05
3:81419933 T C 0.101430 1.1017e-04
3:81420481 T C 0.394505 1.6850e-04
3:81425973 T C 0.038521 6.1264e-07
3:81428061 G A 0.569685 -1.2873e-04
3:81432439 C T 0.546650 -4.0592e-05
3:81433234 G T 1.068937 3.0559e-05
3:81437140 C T 0.028355 3.0820e-05
3:81438657 C T 0.170912 1.5042e-05
3:81440480 A G 0.031838 1.4589e-05
3:81441511 T G 0.388078 -4.5446e-05
3:81454990 T C 0.116863 3.1632e-05
3:81455569 C T 0.183762 -4.0974e-05
3:81456288 A G 0.030958 1.0875e-04
3:81456652 A G 0.382103 -9.1823e-08
3:81463835 C T 0.041984 -8.0956e-06
3:81466122 T G 0.295805 5.9600e-06
3:81467259 A C 0.169688 5.9030e-05
3:81488842 T G 0.043503 1.0430e-04
3:81490081 G A 0.028293 4.2403e-05
3:81490660 T C 0.055876 2.3089e-05
3:81494663 A G 0.042506 -7.8184e-05
3:81499726 A G 0.628738 -6.5361e-05
3:81500701 A G 0.064912 -1.0235e-04
3:81512914 C T 0.029468 4.5586e-06
3:81519291 G A 1.451844 -2.5587e-05
3:81521315 G A 0.050854 -8.9245e-05
3:81548296 T C 0.021678 -1.0417e-04
3:81548592 A C 0.073935 1.7715e-05
3:81550520 C A 0.425177 -4.4875e-05
3:81551871 T G 0.115766 1.1119e-05
3:81561765 G C 0.103234 1.1070e-04
3:81561964 C T 0.575349 -2.5332e-05
3:81567793 C T 0.028718 1.6304e-05
3:81567907 A G 0.034538 -1.2815e-05
3:81573465 A C 0.025417 3.8987e-05
3:81606853 C T 0.041841 -6.1273e-06
3:81615311 C T 0.544634 9.5829e-06
3:81620370 G T 0.546095 1.9285e-05
3:81623502 C T 1.123154 -1.4253e-05
3:81624468 C T 0.050689 7.4247e-06
3:81627175 C T 0.053409 4.4773e-05
3:81634071 G T 0.490667 1.0385e-05
3:81643167 C T 1.942771 1.1745e-04
3:81655382 C T 0.028666 -2.7394e-05
3:81674303 C A 0.516130 -2.4939e-05
3:81676188 A G 0.416300 -8.5196e-05
3:81677425 C T 0.054155 -2.2216e-05
3:81685147 A G 0.076119 1.5970e-05
3:81687388 T C 0.034999 -1.7774e-05
3:81689089 C T 0.048939 -7.4740e-05
3:81698119 T C 0.059024 1.9376e-05
3:81698130 C T 0.616118 8.0092e-05
3:81700976 G A 0.096964 5.8858e-05
3:81718019 C T 0.042730 -8.4812e-05
3:81721601 C T 0.032075 9.4622e-05
3:81723365 A G 1.051494 1.3768e-05
3:81728956 C T 0.101005 -1.6221e-06
3:81736535 A C 0.049650 1.6667e-06
3:81744885 A G 0.051672 1.0538e-05
3:81759051 G C 1.962245 3.5644e-05
3:81776242 T C 0.644688 4.8351e-05
3:81784878 A G 1.869216 8.3119e-05
3:81789795 C T 0.052630 1.2859e-05
3:81819040 A G 0.690050 5.9903e-05
3:81821483 G A 0.028783 -1.6428e-05
3:81831631 G A 0.071851 -6.8878e-06
3:81844807 A C 0.895003 -1.3210e-05
3:81863512 A C 0.081261 -3.1934e-05
3:81863639 G A 0.131093 -7.2499e-05
3:81865372 G A 0.064655 -5.0553e-05
3:81871540 T C 0.051114 -6.7587e-06
3:81884651 T C 0.118252 6.1691e-05
3:81890928 T C 0.338435 -3.1604e-05
3:81893008 C T 0.034541 -4.2639e-05
3:81893118 A G 0.023675 9.2048e-06
3:81897989 T C 0.051977 1.8156e-06
3:81900733 G C 0.170077 1.5256e-05
3:81905441 A C 0.711560 3.7734e-05
3:81905625 A G 0.026615 4.2090e-05
3:81921467 C T 1.101719 9.6665e-06
3:81947741 T C 1.961492 5.3122e-05
3:81954784 T C 0.077801 6.8475e-05
3:81960061 C A 0.086074 -9.5421e-06
3:81961269 A T 0.034152 -6.7328e-05
3:81962838 T C 1.096895 -7.5570e-06
3:81965477 T C 0.774531 -1.6748e-06
3:81973984 G C 0.034609 -4.2976e-06
3:81994615 C T 0.096967 -3.0958e-05
3:81999639 A G 0.131599 1.1404e-05
3:82001712 T G 0.516487 -3.5979e-05
3:82001774 T C 0.077366 6.6916e-05
3:82007857 T C 0.024512 6.4282e-05
3:82009031 T C 0.090436 6.2929e-05
3:82011016 T C 0.277755 -4.3194e-05
3:82018229 C T 0.297210 -6.5310e-05
3:82020398 T C 1.128045 1.8995e-05
3:82022800 A G 0.021075 8.3022e-05
3:82026780 G T 1.205433 3.2467e-06
3:82036326 A C 0.075512 -2.7189e-06
3:82039566 G C 0.029455 -1.2710e-04
3:82046113 G A 0.140733 2.3776e-05
3:82049826 C T 1.770181 2.3901e-05
3:82069479 C T 0.091563 -4.5888e-06
3:82091883 G A 0.138967 1.2981e-04
3:82094406 T G 0.058878 -1.4676e-04
3:82097314 G A 0.812100 -2.9274e-05
3:82108417 G C 0.032162 4.2188e-06
3:82115632 A G 0.036998 -3.7270e-05
3:82123037 A G 0.770542 -3.3827e-05
3:82127705 G A 0.215654 4.0002e-04
3:82128014 C T 0.047219 1.1733e-05
3:82148325 A G 0.172220 -1.2310e-04
3:82153236 A G 0.036297 -6.1316e-05
3:82179545 A C 0.047628 -1.6633e-05
3:82196446 T C 0.044425 -1.1375e-04
3:82200397 T G 0.160983 6.4710e-06
3:82208357 A G 0.042730 1.8574e-04
3:82246420 T C 0.030504 1.2615e-04
3:82247788 T C 0.074850 2.0583e-05
3:82248170 A G 0.114156 5.7129e-05
3:82249916 G T 0.022665 -1.0301e-05
3:82263606 C G 0.022866 2.9277e-05
3:82268450 A G 1.250481 -1.2595e-05
3:82282035 A G 0.047255 -3.6447e-06
3:82284007 C A 0.226307 -4.1639e-05
3:82285270 A G 0.078697 2.2094e-05
3:82292717 T G 0.023649 -7.4752e-05
3:82294434 C T 1.008965 -7.8213e-06
3:82301081 G A 0.040079 2.8387e-05
3:82326097 C T 0.154975 -2.5406e-05
3:82326281 G A 0.125604 -5.2348e-05
3:82332171 T C 1.488765 -8.8468e-05
3:82335965 A G 0.503465 8.0211e-05
3:82341280 A C 0.057914 -7.3273e-06
3:82363842 G A 0.053159 -4.6407e-05
3:82373805 G A 0.021175 3.9205e-05
3:82374038 C T 0.061987 -3.4566e-06
3:82386023 A G 0.026424 7.9209e-05
3:82402101 G A 0.633373 4.3813e-06
3:82405745 C G 0.030549 -7.8590e-05
3:82413464 A G 0.021019 9.5978e-05
3:82428322 A G 0.027686 9.6399e-05
3:82431859 A C 0.501605 7.8061e-05
3:82432532 C T 0.023623 1.1415e-05
3:82447612 C G 0.396027 -6.0869e-05
3:82447782 A G 1.105003 -1.2957e-05
3:82448062 A G 0.085243 -3.6374e-05
3:82453932 G A 0.402214 -1.2544e-05
3:82456903 A G 0.233256 7.2920e-05
3:82458251 T C 0.801269 -3.2112e-05
3:82470650 C T 0.263045 -1.5111e-04
3:82477875 G A 0.119963 -1.3249e-05
3:82479605 G A 1.134806 -1.9153e-04
3:82480866 A C 0.895282 -4.0455e-05
3:82482253 T C 0.270751 1.9738e-05
3:82493206 G A 0.874669 3.4556e-05
3:82497513 T C 0.031847 5.8870e-05
3:82499607 C T 0.301858 1.6704e-05
3:82502044 T G 0.292897 -4.4339e-05
3:82504148 G A 0.330502 -4.6439e-05
3:82504989 A G 0.056083 2.3856e-06
3:82519328 G C 0.342274 8.4337e-06
3:82522606 G A 0.325069 -3.4375e-05
3:82528042 T C 0.040393 9.6411e-05
3:82536757 G T 0.808536 6.6877e-06
3:82538915 A G 0.236281 -3.0301e-05
3:82542044 T A 0.033736 2.1477e-05
3:82544495 C T 1.096165 -1.4165e-05
3:82547403 A G 0.025125 -2.0136e-05
3:82556809 T C 0.136844 7.1368e-05
3:82566370 A G 0.221678 -9.0160e-06
3:82569569 A G 0.158146 1.0841e-04
3:82574535 T C 0.103228 -8.0959e-06
3:82582304 A G 0.340905 -3.3231e-05
3:82583881 C T 0.158506 1.0375e-04
3:82584508 A G 0.095792 -2.6535e-06
3:82588695 A C 0.074779 1.4861e-05
3:82592985 C T 0.289943 -1.4803e-04
3:82594405 A C 1.930044 3.9674e-05
3:82599662 A C 0.101073 -1.3759e-05
3:82610954 A G 1.157685 -5.2380e-05
3:82618612 C A 1.339937 -8.8280e-07
3:82622125 G T 0.331722 1.9046e-05
3:82631295 T C 0.033198 3.4500e-06
3:82648518 T C 0.534984 1.1874e-05
3:82658634 C T 0.107369 -1.9676e-04
3:82663988 C T 0.803947 2.6440e-05
3:82665045 A G 0.155147 -1.6090e-05
3:82674710 G C 0.265749 2.7683e-05
3:82697313 T C 1.139480 -1.6758e-06
3:82697984 T C 0.446956 -1.3874e-05
3:82703900 A G 0.411380 -2.7290e-05
3:82718431 T C 0.051786 3.4028e-05
3:82720809 C T 0.080608 5.7872e-06
3:82738464 A G 0.518428 1.0529e-05
3:82744653 C A 1.129678 1.5934e-05
3:82757731 G C 0.052111 -1.0657e-04
3:82765927 G A 1.267271 -5.1073e-07
3:82773696 T C 0.154443 -4.0307e-05
3:82775843 T G 0.272127 1.5121e-04
3:82777446 A G 0.144692 -2.0588e-05
3:82782352 A G 1.103656 1.0871e-05
3:82789667 G A 0.042029 9.7323e-05
3:82793539 A G 0.024694 -4.0614e-05
3:82803715 A G 1.830286 4.2782e-05
3:82822951 G A 0.020221 -2.9905e-05
3:82824124 T G 0.033142 7.0767e-05
3:82832243 C A 1.701754 -1.6648e-05
3:82848314 T C 0.057336 9.7409e-05
3:82852406 G A 0.197816 -1.3985e-05
3:82868418 T C 0.249615 2.5961e-05
3:82898923 T C 0.054097 -6.6936e-06
3:82899726 G A 0.028757 3.9093e-05
3:82905733 C T 0.107373 -1.2781e-04
3:82923002 A G 0.141025 -1.9232e-05
3:82925802 A G 0.230835 -4.1369e-05
3:82932295 G A 1.007076 -2.3483e-05
3:82939812 T G 0.054357 -1.3056e-06
3:82964148 A G 0.956296 2.7627e-05
3:82974877 C A 0.052185 1.0007e-05
3:82977217 T G 0.186121 7.3350e-05
3:82987800 T C 1.941460 5.7741e-05
3:83001661 C T 0.061066 -3.2735e-05
3:83014797 G C 0.070933 7.2070e-05
3:83022018 A G 0.868407 -1.8849e-05
3:83029799 A G 0.125695 3.0641e-05
3:83042523 T C 0.125082 1.8314e-05
3:83049236 C A 0.038712 7.6304e-05
3:83049404 T C 0.560386 1.9591e-05
3:83049977 A G 0.032545 -1.4486e-05
3:83053419 G A 0.094007 2.1415e-05
3:83057602 A G 0.078732 9.9475e-06
3:83062261 A C 0.035408 4.7652e-05
3:83064688 T C 0.097613 1.0068e-05
3:83077150 T G 0.024470 -2.1415e-05
3:83089849 C A 0.048482 7.0089e-05
3:83107976 G A 0.033629 4.3594e-05
3:83108451 A C 0.053977 2.9947e-05
3:83112400 A G 0.199312 5.3617e-05
3:83113338 A G 0.051117 1.5489e-05
3:83139610 T C 0.239017 4.1745e-05
3:83178795 C T 0.901631 -3.5490e-06
3:83190271 T C 0.047287 4.9273e-05
3:83222505 T C 0.116227 4.9598e-06
3:83228209 G A 0.067174 -4.0254e-05
3:83228895 A G 0.356984 -4.1401e-05
3:83229399 T C 0.044720 7.6373e-05
3:83230002 C T 0.035629 7.2622e-05
3:83283699 G C 0.063036 2.0507e-05
3:83290023 A G 0.030504 -1.5806e-07
3:83292493 G A 0.044188 4.3748e-05
3:83323886 C A 0.874824 2.6929e-06
3:83345924 A G 1.382087 2.6710e-05
3:83351972 A G 0.087165 -3.0695e-05
3:83354089 C A 0.083951 1.8717e-04
3:83354133 G A 0.042555 -6.5809e-05
3:83368921 G A 0.036184 5.0209e-05
3:83373385 A G 0.228712 -7.9776e-05
3:83384799 G A 0.181376 -1.8447e-06
3:83400564 A G 0.323365 -3.2901e-06
3:83429272 T G 0.034194 3.3781e-05
3:83439722 G A 0.054246 -5.1355e-05
3:83458648 A G 0.129726 -6.0446e-05
3:83460659 A G 0.033967 9.4688e-06
3:83463065 T G 0.109372 -3.7588e-05
3:83471780 C G 0.065983 1.0226e-04
3:83473505 A G 0.072010 -2.9550e-05
3:83506945 T C 0.072825 -1.7070e-05
3:83507867 C A 0.347393 -3.3888e-05
3:83513659 A G 0.062348 2.7103e-05
3:83532973 T C 1.235135 1.3666e-05
3:83539972 G A 1.194073 -8.0654e-06
3:83546741 A G 0.088950 -3.4296e-05
3:83557490 C T 0.083961 1.1970e-05
3:83561904 A G 0.054207 3.2557e-05
3:83562317 G A 1.723400 7.1238e-05
3:83572449 A G 0.027190 2.6986e-05
3:83576781 G A 0.094182 -3.7072e-05
3:83595697 A C 0.072575 4.8678e-05
3:83613699 A C 0.031640 -8.2270e-06
3:83620617 T C 0.169230 1.1277e-05
3:83623284 G A 0.064931 6.6263e-05
3:83628791 A G 0.559811 6.5234e-05
3:83649988 G A 0.086146 1.9741e-05
3:83659990 G A 1.148448 -1.2316e-05
3:83670922 A G 0.031016 8.9454e-05
3:83682335 A G 0.040754 -2.6303e-05
3:83693025 G A 0.165326 7.3488e-06
3:83702744 T C 0.075172 1.1638e-05
3:83725630 A G 0.136364 -1.2516e-05
3:83747694 C A 0.592142 1.2665e-05
3:83759179 T C 0.075792 1.6534e-04
3:83763020 G A 0.335689 9.4801e-05
3:83766370 T G 0.140229 -2.9935e-05
3:83800021 C T 0.042493 -3.9080e-05
3:83811694 T C 0.152534 -1.4828e-05
3:83820407 C T 0.106246 2.4261e-05
3:83826280 T C 0.049027 -9.1134e-06
3:83832189 T C 0.026761 -2.5610e-05
3:83837306 T C 0.985310 3.1290e-05
3:83842913 C G 0.044477 -7.3188e-05
3:83843079 C T 0.150723 -5.6355e-05
3:83855673 C G 0.070407 4.3284e-06
3:83859124 C T 1.726331 5.6961e-05
3:83870788 C T 0.140122 1.2888e-05
3:83883330 T C 0.641065 -1.8427e-05
3:83887166 A G 0.096620 1.7967e-05
3:83897368 C A 0.025577 -2.3068e-06
3:83899282 G A 0.092020 9.4883e-05
3:83904985 A C 1.544374 4.3715e-05
3:83917603 G T 0.331216 6.3305e-05
3:83922435 T G 0.747013 1.3829e-05
3:83927734 C T 0.237232 -6.3543e-05
3:83930650 A G 0.160603 2.2269e-05
3:83944827 A G 0.042993 -2.8346e-05
3:83954938 A C 0.254052 3.5144e-05
3:83966303 C A 0.043272 -2.0254e-05
3:83968623 T G 0.305948 6.0196e-05
3:83970288 C T 0.812230 -3.2623e-05
3:83982256 T C 0.040439 1.4974e-04
3:84027905 G C 0.038284 -5.1563e-05
3:84033463 T A 0.042902 1.0084e-04
3:84065105 G A 0.443354 9.0730e-05
3:84071782 T C 0.181791 -1.7096e-05
3:84072595 C T 1.402246 -1.1091e-04
3:84075391 G A 0.034918 1.0312e-05
3:84078169 T G 0.077914 -2.7473e-05
3:84095766 T C 0.122018 -7.0869e-05
3:84116804 A G 0.032438 -9.1393e-06
3:84129031 T C 0.055726 4.3933e-05
3:84147443 G C 0.196709 -5.4074e-05
3:84159305 T C 0.130444 1.8283e-04
3:84171360 A G 0.038264 -3.4958e-05
3:84185239 C T 0.353612 2.8792e-05
3:84200533 C T 1.093215 -6.3727e-05
3:84208625 T C 0.212892 -4.5353e-05
3:84210710 A G 0.055515 -3.1793e-05
3:84219642 T G 0.097019 -5.6839e-05
3:84223725 G A 0.190065 2.6673e-05
3:84227826 T G 0.287600 -5.1233e-05
3:84228854 T C 0.023269 -3.7565e-05
3:84255220 G A 0.161025 -7.9621e-06
3:84304714 T C 0.046142 1.1848e-05
3:84308635 C T 0.049235 -3.5861e-05
3:84336945 C T 0.318924 -5.7707e-05
3:84339845 C T 0.039585 3.3292e-05
3:84344504 C T 1.082118 -2.8640e-06
3:84373677 C T 0.115847 1.5651e-05
3:84375793 T C 0.024986 2.7846e-05
3:84388803 A G 0.266892 2.2796e-05
3:84401023 A G 0.209867 3.2152e-05
3:84401332 G A 0.631234 1.5866e-05
3:84401519 A G 0.804891 1.8889e-05
3:84415603 G C 0.516870 -1.6694e-05
3:84424761 A C 0.281394 -2.6029e-05
3:84431555 A G 0.040845 1.1901e-06
3:84447781 T G 0.020536 6.2215e-05
3:84455590 C A 0.023571 1.1656e-05
3:84462556 T C 0.028897 5.8223e-05
3:84480665 A G 0.362330 8.8919e-06
3:84481068 T G 0.216625 3.5717e-05
3:84481659 A G 0.037518 1.1854e-05
3:84482036 C T 0.039923 3.0809e-05
3:84489822 G T 0.041228 -3.2486e-05
3:84495297 C A 0.155209 -1.6314e-05
3:84495554 T C 1.455259 5.7211e-05
3:84503320 A G 0.039442 3.4732e-05
3:84536960 T G 0.075055 -2.8637e-05
3:84539655 T C 0.340612 1.5056e-05
3:84546416 A G 0.043951 -5.0778e-05
3:84566845 T C 0.624999 1.7681e-05
3:84572340 T C 0.112407 -1.5085e-05
3:84582705 T G 0.061095 -2.1016e-06
3:84583179 T C 0.827673 3.0786e-05
3:84595433 A G 0.026216 -2.9055e-06
3:84603308 T A 0.108135 -2.1316e-05
3:84603909 A G 0.404421 7.8215e-06
3:84610800 A G 0.042623 -1.9019e-05
3:84637309 T C 0.048748 5.5697e-05
3:84652227 G A 0.152670 4.0208e-05
3:84658159 T C 0.063318 1.9103e-05
3:84658692 A G 0.029822 -5.0655e-06
3:84659731 G A 0.037524 -4.9116e-07
3:84659883 A G 0.107139 -2.6533e-05
3:84662453 G A 0.069235 -3.0863e-05
3:84666874 A G 0.043672 -1.5481e-05
3:84668779 G A 0.620062 2.6129e-05
3:84688723 T C 0.826755 4.8786e-06
3:84707940 C T 0.188043 2.7328e-05
3:84710618 G A 0.112128 -8.7101e-06
3:84719605 C T 0.218692 -2.3936e-05
3:84728231 C T 0.125189 -8.9996e-06
3:84745853 A C 0.638465 2.1978e-05
3:84755854 G A 1.292416 1.9256e-05
3:84774861 C T 0.119612 4.8097e-05
3:84779079 T G 0.793067 -2.1524e-05
3:84809650 T G 0.119853 1.0376e-05
3:84832223 T C 0.576744 8.7332e-05
3:84835951 A G 0.946331 8.8887e-05
3:84856220 G A 1.488999 -6.5210e-05
3:84870750 T C 1.141116 -3.6609e-05
3:84870886 T C 0.524367 -2.7861e-07
3:84874662 C T 0.618322 -4.0107e-05
3:84875192 C T 0.047459 1.0421e-05
3:84886594 C T 0.048556 -5.9835e-06
3:84908642 G A 0.045707 1.0801e-05
3:84911212 G A 0.192655 -5.9710e-05
3:84911291 G A 1.487132 -4.0746e-05
3:84912189 A G 0.142531 9.4792e-05
3:84929685 T C 0.188757 -4.1604e-05
3:84952678 T C 0.564696 9.2416e-06
3:84961960 G A 0.047112 4.8420e-07
3:84966018 A G 1.310158 -2.8036e-05
3:84975820 T C 0.091816 7.8271e-05
3:84983083 C A 0.063227 6.1961e-05
3:84986304 G A 0.537691 -2.5484e-05
3:84992166 A G 0.289940 -4.4451e-05
3:85003523 G A 0.114134 2.1023e-06
3:85015779 A G 1.028319 -1.1382e-05
3:85017400 A G 0.130288 6.5864e-05
3:85019056 C T 0.137406 -5.8259e-05
3:85020984 A C 0.112290 3.0400e-05
3:85022554 G A 0.179721 -4.0020e-06
3:85051839 A G 0.077424 -9.0725e-05
3:85053698 C T 0.072754 -2.7233e-05
3:85053710 A G 0.040462 1.0819e-05
3:85079082 G A 0.037021 -2.2133e-05
3:85083919 G C 0.079427 -1.4066e-05
3:85090081 A G 0.094938 -7.4048e-05
3:85101168 G A 0.076314 -2.0266e-05
3:85102758 C T 0.035255 -5.8296e-05
3:85113612 G A 0.146760 -6.8916e-06
3:85132724 T C 0.026093 1.7843e-05
3:85135013 G A 0.089732 -4.3760e-05
3:85137468 G A 0.042331 -1.3981e-05
3:85137753 G A 0.098405 4.4419e-05
3:85151828 G T 1.198621 -2.4850e-05
3:85173079 G C 0.065110 3.0938e-06
3:85173828 G T 0.048238 -7.7360e-06
3:85200179 G A 0.310771 2.5184e-06
3:85211843 G A 0.122420 -7.2244e-05
3:85225379 T G 0.133900 -9.2127e-05
3:85231931 G A 0.115370 7.4392e-05
3:85236371 A G 0.100735 -1.4793e-05
3:85249455 C A 0.050952 -3.4987e-06
3:85260355 C T 0.028858 -2.3300e-05
3:85267543 G A 0.077444 -5.6385e-06
3:85279626 C T 0.131550 -8.1317e-05
3:85296405 C T 0.200662 1.2553e-05
3:85301031 G A 1.237768 2.5919e-05
3:85307872 A G 0.086230 1.0569e-04
3:85327836 T C 0.039838 -1.6038e-04
3:85329836 G A 0.369136 2.3433e-05
3:85336559 A G 0.232678 -2.8443e-05
3:85350817 C T 0.048881 1.5088e-05
3:85352069 C T 0.107665 -4.1267e-05
3:85362180 C A 0.121148 1.0811e-05
3:85372648 G A 0.032493 -4.3355e-05
3:85372814 T C 0.165494 -7.3641e-05
3:85387998 G A 1.763294 3.1828e-05
3:85391672 A G 0.631412 1.2405e-05
3:85397224 C T 0.977195 5.0077e-05
3:85402469 C T 0.746685 5.6304e-05
3:85407980 T G 0.471501 2.7420e-05
3:85412537 G A 0.619134 5.4021e-05
3:85413512 A C 1.922631 -3.9220e-05
3:85433248 T C 0.528522 3.2726e-05
3:85439863 G A 0.029046 2.6516e-04
3:85442454 A G 0.046583 4.5061e-06
3:85444684 T C 0.060137 4.5988e-05
3:85453144 G A 0.043889 1.2447e-04
3:85461788 T C 0.026362 2.3047e-05
3:85464424 A C 1.731274 -4.1160e-06
3:85468913 G A 0.244210 4.5159e-06
3:85472462 A G 1.240504 -2.3980e-05
3:85474435 C T 0.052461 -1.3964e-05
3:85491526 A G 0.284591 -3.4678e-04
3:85520339 A G 0.037258 -1.5286e-05
3:85521875 A G 1.751599 6.0630e-06
3:85533031 A G 0.021932 -9.2299e-06
3:85536058 G A 0.041929 -4.4474e-06
3:85547445 T C 0.471686 -3.9056e-06
3:85547852 T C 0.052984 -1.5228e-04
3:85552803 A G 0.083370 2.6198e-05
3:85558363 G C 0.157646 3.4335e-05
3:85589243 A G 0.053983 -2.6421e-05
3:85591302 T C 0.136828 -6.2432e-06
3:85592342 A C 1.256612 -2.7111e-05
3:85603643 G T 1.299609 -5.6457e-05
3:85618843 C T 0.524468 4.1538e-05
3:85635652 T C 0.092618 2.7386e-05
3:85636185 A G 0.040449 -3.2502e-05
3:85636711 G A 0.734504 -8.7689e-05
3:85640838 T G 0.036677 -2.6890e-05
3:85644855 C T 0.041792 -4.0920e-05
3:85649418 G A 0.048070 3.1347e-05
3:85658338 G T 0.052896 -1.1036e-04
3:85687128 C T 0.263075 -2.4614e-04
3:85702403 T G 0.022328 1.7422e-05
3:85703795 A G 0.924991 5.6710e-05
3:85706033 G A 1.406037 -5.6113e-05
3:85723238 C A 0.052020 -1.3392e-04
3:85724064 G A 0.480530 1.0531e-04
3:85727802 A G 0.177939 6.7856e-05
3:85732917 G A 0.037972 -4.3260e-05
3:85752400 G A 0.069592 -3.1828e-06
3:85763107 T C 0.846148 -1.6042e-05
3:85769458 G T 0.044535 3.9559e-06
3:85798950 G A 0.030737 6.6469e-05
3:85816461 T C 0.060358 1.9966e-05
3:85830581 G A 0.142949 3.4362e-05
3:85861603 T C 0.020328 7.1533e-06
3:85867177 A G 0.124182 -4.8746e-04
3:85868786 C T 0.022175 4.8779e-05
3:85873741 A C 0.059128 -3.3016e-05
3:85874476 C T 0.474279 5.8682e-06
3:85874496 C G 0.033103 5.5158e-05
3:85884150 G A 0.399451 3.4862e-05
3:85885467 C T 0.038547 5.4330e-05
3:85896590 G A 0.114903 5.2004e-05
3:85907046 T C 0.025512 3.3604e-05
3:85918789 T G 0.037372 8.2627e-05
3:85949213 A G 0.137756 -2.8803e-04
3:85959467 A G 1.148954 -2.0804e-05
3:85960953 A G 0.091832 3.0590e-05
3:85964737 A G 0.315007 2.2574e-05
3:85970773 A C 0.024632 8.9954e-06
3:85985162 G A 0.040397 2.9605e-05
3:85987161 C T 0.778494 -2.8117e-05
3:86010600 A G 0.332858 1.8159e-05
3:86015648 T C 0.042945 4.8343e-05
3:86055628 T C 0.047865 -5.5751e-05
3:86063320 C T 0.170925 1.9051e-05
3:86063849 A G 0.027579 7.9411e-06
3:86081775 A G 0.325192 1.4160e-06
3:86095584 T C 0.024217 5.8407e-06
3:86149654 A G 0.052026 2.1924e-05
3:86158885 T C 0.393028 1.1391e-05
3:86163862 G C 1.306373 -2.4104e-05
3:86176047 G A 0.302293 -3.8759e-05
3:86176336 T C 0.054275 5.2015e-07
3:86177581 C T 1.711579 -6.1690e-06
3:86177752 G A 0.076126 -5.5410e-05
3:86179202 C G 0.257635 2.5978e-05
3:86204789 A G 0.022334 2.9191e-05
3:86207105 C T 0.032571 2.8591e-05
3:86219871 C T 0.093286 1.8544e-05
3:86228221 G A 0.113449 -1.1945e-04
3:86228676 A G 1.664506 -5.7848e-06
3:86229733 T C 0.273769 1.0762e-05
3:86231562 A C 0.043993 -3.8819e-05
3:86233034 A G 0.096889 4.6461e-05
3:86241876 A G 0.594141 4.5682e-05
3:86243021 G A 0.061445 3.5608e-05
3:86245962 T C 0.072384 9.9436e-07
3:86254241 G A 1.229728 -5.2288e-05
3:86257272 T C 0.526435 6.4519e-05
3:86265034 T G 0.035684 -2.9339e-05
3:86268314 T C 0.044405 2.1793e-05
3:86269158 G A 1.786527 -1.9230e-05
3:86291399 G A 0.292926 -3.2017e-05
3:86306259 C A 1.192882 -7.8590e-05
3:86306972 G A 0.110982 -7.4761e-05
3:86315425 T C 0.568847 5.5524e-05
3:86319598 T C 0.036141 -1.9543e-05
3:86320780 T G 1.797721 -3.8518e-06
3:86323272 A G 0.024849 5.5273e-05
3:86355821 T G 0.070264 -3.4371e-05
3:86355891 A G 0.036187 3.8067e-05
3:86357493 T C 0.036385 -1.9950e-05
3:86364123 T C 1.153479 -2.1566e-05
3:86375594 G C 0.332089 1.4076e-06
3:86378386 A G 0.087226 -2.4549e-05
3:86378796 G A 0.031088 -4.5998e-06
3:86394709 C T 0.028147 1.7315e-05
3:86413067 G A 0.185417 -9.7324e-06
3:86413934 C T 0.280407 -9.1843e-05
3:86415135 T C 0.024025 4.2615e-05
3:86416567 T C 0.026592 -7.3463e-05
3:86421805 A G 0.596271 1.5368e-05
3:86423029 C A 0.220445 2.7079e-05
3:86447301 C T 0.035749 -2.0135e-05
3:86456731 T G 0.035934 4.3136e-05
3:86458421 C T 0.088567 5.4619e-05
3:86459128 G T 0.319200 1.2188e-04
3:86476515 T C 0.033438 -3.7672e-05
3:86480028 C A 0.037005 -3.3299e-05
3:86489768 A C 1.244986 -3.3456e-05
3:86492420 C T 1.193736 -3.2738e-05
3:86498658 A C 0.068015 2.3376e-05
3:86500502 A G 0.062838 6.5065e-05
3:86503033 T G 0.069381 -7.2171e-05
3:86504385 A G 0.049890 1.1527e-04
3:86512653 T C 0.141080 -2.2905e-05
3:86513456 T C 0.065490 1.4497e-05
3:86532185 T C 0.453824 -1.9594e-04
3:86540035 C A 0.076149 -1.7986e-05
3:86542718 C G 0.069939 -5.4617e-06
3:86542834 A G 0.615567 5.4596e-05
3:86546333 C T 0.039309 2.0422e-05
3:86561893 T C 0.279609 -2.9552e-04
3:86565628 T C 0.079904 3.8500e-05
3:86566745 A G 0.095980 -3.3383e-05
3:86570685 G A 0.963553 -1.9142e-05
3:86576026 C G 0.046979 -5.7436e-05
3:86593947 T G 0.633314 3.8422e-05
3:86597140 G T 0.033655 -1.0649e-04
3:86611137 G A 0.035304 -1.3840e-06
3:86614715 T C 0.067651 -1.4336e-05
3:86618842 C T 0.040809 2.2612e-05
3:86654878 G A 0.032698 -7.3758e-05
3:86659464 T C 0.180821 -4.7551e-05
3:86666009 A C 1.655171 3.7307e-04
3:86669969 T C 0.049790 6.5324e-06
3:86684769 A C 0.621049 3.2299e-05
3:86684975 C G 0.298207 -1.3323e-05
3:86691640 G A 0.071910 -1.2921e-04
3:86701944 C A 0.036268 7.3199e-07
3:86703243 T C 0.078979 4.3978e-05
3:86716070 A G 0.026888 -2.4129e-05
3:86724011 T C 0.686924 1.7815e-05
3:86763610 A G 0.105792 -1.0280e-05
3:86778385 C T 0.095902 5.0897e-05
3:86784220 T G 0.759272 -2.5956e-05
3:86790149 C T 0.719593 -2.9631e-05
3:86801926 T G 0.036047 3.8300e-05
3:86805828 A G 0.178153 8.3773e-05
3:86809057 C A 0.028494 4.7941e-05
3:86812386 G T 0.039553 1.7900e-05
3:86844802 A G 0.067288 4.9221e-05
3:86854808 T C 0.034398 2.6202e-05
3:86889207 C T 0.048816 9.9756e-06
3:86889617 A G 0.122297 -1.8957e-04
3:86896832 G A 0.249118 -2.6582e-05
3:86906568 C A 0.185121 4.5943e-05
3:86916394 A G 0.093705 1.1872e-05
3:86916882 G A 1.234314 4.0235e-05
3:86928199 A C 1.270803 3.6874e-05
3:86937265 C T 0.106892 1.4328e-05
3:86944049 A G 0.105467 4.8026e-05
3:86959091 G A 0.275827 3.9589e-05
3:86959960 A G 0.035184 -9.7995e-05
3:86964922 G A 1.271270 3.2872e-05
3:86973666 G T 0.351285 6.1423e-05
3:86974124 C A 0.031403 5.8168e-05
3:86974632 T G 0.034499 -3.3725e-05
3:86986970 C T 0.108759 -1.3570e-05
3:86988351 A G 0.030922 2.3343e-05
3:86993787 G A 0.099051 3.4921e-05
3:86995306 G A 1.265340 4.7378e-05
3:86997391 G T 0.065902 -4.8301e-06
3:87001049 A G 1.497412 3.4454e-05
3:87001527 G A 0.090375 2.9060e-05
3:87006367 G A 0.090180 2.1661e-05
3:87015443 T C 0.043506 -1.1850e-04
3:87018099 A T 0.022931 -3.0493e-05
3:87020552 A C 0.044720 4.0566e-05
3:87021285 A G 0.063428 1.8886e-04
3:87037299 C T 1.450890 3.2314e-05
3:87037543 G A 0.179201 5.8862e-06
3:87038795 T C 0.061121 -1.2613e-05
3:87044278 A G 0.127055 8.7351e-06
3:87051183 C T 0.047057 4.2086e-05
3:87051596 A C 0.099771 -5.6062e-05
3:87064974 T C 0.027884 3.2797e-06
3:87065071 G A 0.038196 1.3449e-05
3:87065836 C A 1.468992 3.9299e-05
3:87085522 G A 0.054600 6.2762e-05
3:87087944 C T 1.531554 4.5965e-05
3:87093644 C T 0.024564 -8.6891e-06
3:87096861 G A 0.984008 3.2753e-05
3:87103453 T C 1.693659 -9.6365e-06
3:87103605 G C 0.025937 -6.2634e-06
3:87110674 C T 1.808277 1.0512e-05
3:87120845 T C 0.053724 -1.9919e-06
3:87122690 G A 0.055898 -2.8874e-05
3:87128172 G T 1.679849 1.3832e-05
3:87134800 G A 0.138525 -1.6827e-04
3:87138431 A G 0.199607 -8.0264e-05
3:87152169 G A 0.252075 -1.2015e-05
3:87154497 G A 0.042179 3.1759e-05
3:87173324 A G 0.995180 -6.9790e-05
3:87177413 A G 0.090255 -1.9672e-05
3:87185751 G A 0.097944 -3.8578e-06
3:87189927 C T 0.114770 6.5163e-05
3:87196208 A G 0.040572 -4.8136e-05
3:87204024 T C 1.225839 -5.5472e-05
3:87211142 A G 1.361346 -1.8135e-05
3:87215077 T G 0.132690 1.3995e-04
3:87236373 C G 0.122014 -2.2735e-04
3:87240325 T C 0.031964 5.0910e-05
3:87241497 T C 0.684721 -7.6785e-06
3:87251069 C T 0.070822 6.4138e-05
3:87260176 G A 0.050926 -1.5759e-04
3:87261319 G A 0.044944 1.9471e-05
3:87266077 C T 0.150791 -2.9282e-05
3:87276522 A C 0.031740 -3.9052e-05
3:87276699 T C 0.147305 -1.9045e-05
3:87280397 T C 0.057158 1.8086e-05
3:87280696 A C 0.086743 8.3717e-05
3:87285584 C T 0.038751 -1.7914e-05
3:87303203 C T 0.034366 3.5347e-05
3:87318299 A G 0.032714 2.5179e-05
3:87325753 A G 0.097980 9.9419e-05
3:87327824 C T 0.042786 -1.6060e-05
3:87327901 C A 1.872887 -2.3368e-05
3:87328365 A G 0.237151 3.9102e-04
3:87345033 A G 0.047618 3.1210e-05
3:87352350 T C 0.035093 1.3683e-05
3:87354991 T C 1.879466 -6.4563e-05
3:87356524 C T 0.869670 1.3727e-04
3:87360523 T C 0.110609 -3.5290e-05
3:87367660 T C 0.129317 -8.8247e-05
3:87380025 G T 0.563975 1.8206e-05
3:87388376 T C 0.057797 -3.4103e-05
3:87397841 C T 0.228481 1.7620e-04
3:87403681 A G 1.568195 -8.8280e-05
3:87404425 G A 1.777030 -1.0513e-06
3:87411172 C A 0.060439 -3.0104e-05
3:87413938 T C 1.395466 3.6490e-04
3:87422515 A G 0.042899 -6.7511e-05
3:87423728 A G 0.060183 8.9397e-05
3:87427186 T C 0.562771 2.5049e-04
3:87427829 G T 0.107902 -1.1048e-04
3:87439269 T C 1.940557 1.0239e-04
3:87458840 A G 0.119061 -1.9872e-04
3:87470838 A G 0.066492 -8.8887e-05
3:87471221 T C 0.105633 -1.2260e-04
3:87473426 C A 1.639472 -3.5391e-05
3:87488369 T G 0.358656 -1.3470e-04
3:87489314 T C 0.075921 -8.4376e-05
3:87489771 A G 0.062117 -1.5447e-06
3:87489902 T C 0.046414 -1.1706e-04
3:87493858 C T 0.037781 -9.9340e-07
3:87496872 T C 0.053714 -2.5643e-05
3:87497931 T C 0.114231 -6.2664e-05
3:87521293 T C 1.281205 2.5646e-05
3:87530357 T G 0.026602 -3.8261e-05
3:87534424 G C 0.146776 -1.6680e-04
3:87535317 A G 1.808822 -7.9957e-06
3:87541905 A C 0.169107 5.3042e-05
3:87559995 A G 0.047855 3.7567e-05
3:87564872 G A 0.078645 2.8376e-05
3:87565245 C T 0.062335 8.6525e-05
3:87567548 A G 1.220984 3.2227e-05
3:87581776 C G 0.118671 9.2281e-05
3:87582409 T C 0.423895 -8.0329e-05
3:87582728 G T 1.394365 2.3618e-05
3:87590636 A C 1.170980 9.6471e-05
3:87591038 T C 0.095130 -2.2581e-05
3:87591666 C T 0.022912 1.9377e-05
3:87593728 G A 0.671059 -2.6911e-05
3:87596319 G A 1.356861 -7.0126e-05
3:87611243 C A 0.051585 1.7968e-06
3:87625928 C A 0.049533 -1.4959e-05
3:87641652 A G 0.063091 8.5245e-05
3:87648534 C T 0.036476 2.4481e-05
3:87649547 C T 0.509635 2.8991e-06
3:87664602 T C 0.093387 -4.4558e-05
3:87677344 T C 0.160288 2.3044e-04
3:87680670 T C 0.243194 1.0470e-05
3:87686989 A G 0.027105 6.5584e-06
3:87692373 G A 0.028550 9.2741e-06
3:87703580 A G 0.050192 -8.6785e-06
3:87704963 G A 0.582392 7.0781e-07
3:87712501 C T 0.112271 -9.3987e-05
3:87716835 A C 0.182057 -5.7089e-06
3:87718351 G A 0.719554 -6.6178e-06
3:87721275 T G 0.106117 2.9179e-05
3:87766123 T C 0.046362 1.7887e-06
3:87775873 T C 0.365095 -7.5311e-05
3:87783976 G A 0.468394 -1.0311e-05
3:87796751 C G 0.101229 1.8126e-04
3:87812006 T C 0.413058 9.2800e-06
3:87816694 T C 0.180477 2.9829e-05
3:87840314 C T 0.454902 2.6752e-05
3:87840870 C T 1.947867 -3.6580e-05
3:87867846 T C 0.095545 -3.0776e-05
3:87881321 A C 0.216589 -3.0081e-05
3:87891146 G C 0.102387 -2.8408e-05
3:87907365 C T 0.217206 -4.2011e-05
3:87920980 A G 0.141469 2.6788e-04
3:87928198 G C 0.060131 7.7560e-05
3:87949733 C T 0.221785 -3.8321e-05
3:87978852 C G 0.063435 -4.5692e-05
3:87979209 G T 1.877707 5.1613e-05
3:87983413 G A 0.745484 -3.5724e-06
3:87997315 G A 0.089197 3.7967e-05
3:88001643 T C 0.099229 -2.2085e-06
3:88005139 T C 0.027524 2.0456e-05
3:88013368 G A 0.621587 -1.3925e-04
3:88015859 T C 0.048787 -4.5055e-05
3:88016037 T C 0.120421 -4.8841e-05
3:88019493 C T 0.281997 1.3785e-05
3:88022363 C T 1.838858 -2.8087e-04
3:88023529 C T 0.028296 3.1626e-05
3:88026035 C T 0.046843 -7.7747e-06
3:88031527 G A 0.062523 -1.7907e-04
3:88031836 A G 1.213762 2.0854e-05
3:88033202 T C 0.084269 -1.6613e-05
3:88044451 A G 0.051211 4.3227e-06
3:88046767 A G 0.066119 -6.6149e-06
3:88050964 C T 0.065246 1.0013e-04
3:88067937 C T 1.924066 -1.2075e-05
3:88072777 G A 1.914114 9.1756e-05
3:88080774 T A 0.122930 2.6355e-05
3:88088822 A G 0.165079 1.7653e-05
3:88091543 C A 1.314903 3.4259e-05
3:88094764 G A 1.918392 1.0386e-04
3:88096998 T C 0.124228 9.4081e-06
3:88098032 G C 0.031338 2.3344e-05
3:88104411 C A 0.229468 -2.1756e-07
3:88121425 A G 0.087457 2.2910e-05
3:88124769 G T 0.063526 -2.1942e-05
3:88128442 A G 0.050588 -5.8646e-05
3:88128809 A G 0.065571 4.3859e-05
3:88160190 C G 0.031188 6.0534e-05
3:88171228 C A 0.257128 -9.8663e-06
3:88225600 A G 0.076658 -5.8117e-05
3:88245858 A G 1.689060 3.2543e-05
3:88254280 C A 0.077733 -4.8885e-05
3:88258983 G A 0.120882 -2.1402e-05
3:88264569 C T 1.768974 9.3865e-06
3:88270639 A C 1.686678 3.6505e-05
3:88274601 T C 0.064581 5.1180e-05
3:88277712 C T 0.491368 3.6893e-05
3:88278490 A G 0.127074 1.1626e-04
3:88279236 A T 0.182557 -6.1855e-05
3:88287780 T C 0.040845 -2.0458e-06
3:88287868 C T 0.111862 -6.4638e-06
3:88292309 C T 0.074805 -7.4710e-05
3:88296807 C T 1.726883 -5.7509e-05
3:88301893 C A 0.052468 -3.4102e-05
3:88313265 G T 1.661416 1.5964e-05
3:88324396 T C 1.094867 -4.9207e-06
3:88329736 G T 0.026115 -2.4210e-05
3:88330566 G A 0.105734 1.0040e-05
3:88332156 G T 0.044613 2.2970e-05
3:88347211 G A 0.133891 1.0492e-04
3:88349956 T C 0.051741 8.8666e-06
3:88354316 T C 0.886775 1.1726e-05
3:88354524 T G 0.048858 6.0544e-05
3:88358364 A G 0.061971 -8.4163e-07
3:88361631 T C 0.031124 2.3088e-05
3:88365696 G T 0.485665 2.4707e-05
3:88365729 C T 0.221166 -2.8919e-05
3:88374390 T G 0.021876 -3.9909e-05
3:88374941 G T 0.376631 -4.1369e-05
3:88382725 A G 0.215203 -5.1356e-06
3:88382904 C T 0.066785 -2.1798e-05
3:88382967 G A 1.120836 -1.9518e-06
3:88392577 T G 0.110287 -7.4088e-05
3:88398852 G A 0.026904 4.1016e-05
3:88399733 A C 0.378533 1.1943e-04
3:88402151 C A 0.036210 -2.1505e-06
3:88410879 G A 0.038008 3.7770e-05
3:88418911 G T 0.222766 -9.5975e-06
3:88426964 T C 0.212678 -1.0608e-05
3:88430140 A G 0.049215 -8.4903e-05
3:88432316 G C 0.056005 -2.7120e-05
3:88433354 G A 0.062000 -5.2134e-06
3:88436093 A G 0.063305 -1.1951e-05
3:88442694 G T 0.029215 -1.1623e-05
3:88449404 T C 0.070475 5.4330e-05
3:88455705 C T 0.372203 1.1177e-04
3:88458338 G A 0.067245 -1.6579e-04
3:88459954 A G 0.038160 4.0241e-05
3:88464173 C A 0.022117 -5.0727e-05
3:88466055 G A 0.948493 7.9699e-06
3:88479786 A G 0.315247 6.9067e-05
3:88483865 C T 0.146289 -5.0450e-05
3:88488383 A G 0.062640 -8.4658e-05
3:88490356 G T 0.245609 7.5141e-05
3:88490835 C G 0.246080 -3.7599e-05
3:88515285 T C 0.065606 -2.5590e-05
3:88521785 T C 0.065454 1.4788e-05
3:88524175 T C 0.540632 -6.4046e-05
3:88525093 A G 0.040767 3.1084e-05
3:88535273 G T 1.472786 -1.8224e-05
3:88542423 T C 0.033370 -9.4456e-05
3:88547484 T C 0.371411 -1.1387e-05
3:88562904 G A 0.158954 -1.6731e-05
3:88580113 T G 0.087606 1.1264e-05
3:88597404 G A 0.319957 1.8559e-05
3:88614754 T C 0.110258 9.2070e-05
3:88615092 T C 0.027349 -7.9528e-05
3:88619296 T C 0.060559 5.2297e-05
3:88623037 G A 0.543303 1.3827e-05
3:88624775 G A 0.197429 3.1253e-05
3:88625185 T C 0.022496 4.4775e-05
3:88625415 T C 0.036671 3.1344e-05
3:88640845 T C 0.199929 7.5915e-05
3:88647357 G A 0.050893 -8.3287e-06
3:88659709 C A 0.469878 6.8338e-06
3:88667332 G A 0.065379 4.4038e-05
3:88674897 C A 0.021101 4.9702e-05
3:88675405 C T 0.331502 -4.6605e-08
3:88684386 T C 0.036713 9.3278e-07
3:88692480 A G 0.030098 1.2166e-05
3:88709905 T C 0.816294 -3.9661e-05
3:88710494 C T 0.139976 -6.0792e-06
3:88732572 C T 0.021555 1.5080e-05
3:88754891 G C 0.062714 5.8077e-05
3:88755488 G A 0.074574 3.3933e-05
3:88755698 C T 0.022889 3.2448e-05
3:88756095 A G 0.153862 -2.5015e-05
3:88758184 A G 1.003561 -2.7349e-05
3:88758243 T C 0.408799 -7.9271e-05
3:88761581 A G 1.851695 -3.5273e-05
3:88761738 A G 0.050316 -1.7250e-04
3:88770445 G T 0.049274 6.2131e-05
3:88773006 T C 0.055038 -1.0313e-04
3:88777721 A G 0.248381 6.6179e-05
3:88791125 T G 0.055382 2.8497e-05
3:88795383 C G 0.137273 -6.5064e-05
3:88795626 C T 1.312443 1.0666e-05
3:88806057 G C 1.637466 -3.6649e-06
3:88808807 T C 0.038624 -1.9564e-05
3:88815135 C T 0.552239 -1.3816e-04
3:88815354 G C 0.086288 -4.9261e-06
3:88833306 G T 0.235275 7.2141e-04
3:88861764 C T 1.621753 -1.7635e-05
3:88871273 T C 0.942703 1.7897e-05
3:88889270 T C 0.071910 4.8964e-05
3:88890860 G A 0.096233 7.5113e-05
3:88925519 T G 0.133842 -5.5812e-06
3:88933154 T C 0.142605 2.8429e-06
3:88934655 C T 1.301287 7.9336e-06
3:88950535 T C 0.035457 4.6870e-05
3:88969330 G A 0.047372 7.6544e-06
3:88972500 G C 0.034954 3.7653e-05
3:88973798 G T 0.084240 1.9825e-04
3:88978277 G A 1.611506 -6.5614e-06
3:88979119 T C 0.023477 5.3405e-05
3:88989354 C T 0.245726 3.0961e-05
3:88996797 C T 0.063636 8.0391e-05
3:88997832 T C 0.813259 -8.1123e-06
3:89012406 T C 0.025502 3.8102e-05
3:89013058 T G 1.674221 -1.3845e-05
3:89034908 G A 0.150781 -1.2797e-05
3:89062317 T G 0.057560 9.0120e-05
3:89063354 A G 0.077953 5.7042e-05
3:89065754 A G 0.937497 -4.6554e-05
3:89076933 A G 0.105033 1.5683e-04
3:89080294 A G 0.130340 1.0083e-05
3:89107320 C T 0.774823 1.1731e-04
3:89107560 G T 0.048320 -5.5775e-05
3:89108180 G A 0.036284 1.2342e-04
3:89109620 G A 0.037310 1.2446e-05
3:89111407 C T 0.111508 6.4764e-05
3:89117266 G A 0.040656 2.8777e-05
3:89135125 T G 0.281676 -1.7502e-04
3:89171930 T C 0.033477 -4.9527e-05
3:89172791 T C 0.062555 6.1204e-05
3:89183016 C A 0.449647 7.3972e-05
3:89192869 A G 0.196745 -1.0542e-04
3:89195493 T C 0.078833 -6.0452e-05
3:89213312 G A 0.263876 3.5571e-06
3:89215555 T G 1.886739 -2.1000e-05
3:89227100 G A 0.043263 2.1007e-05
3:89263679 G A 0.198955 -1.4661e-04
3:89286083 T G 0.348058 -4.1626e-05
3:89299059 T C 0.573187 -4.1968e-05
3:89323057 T C 0.053915 -7.4671e-05
3:89328382 C G 0.065269 1.2319e-05
3:89332453 G A 0.922280 -8.4087e-05
3:89336522 A C 0.114010 -4.1584e-06
3:89364655 C A 0.038673 -6.8009e-05
3:89367901 C T 0.938123 -1.8070e-04
3:89421529 A G 0.056197 -3.1309e-05
3:89426579 T A 0.039728 1.8769e-05
3:89428776 T C 0.564696 -9.0616e-05
3:89443641 G A 0.020380 -4.7665e-05
3:89461949 T C 0.030328 -5.1848e-05
3:89463290 T C 0.508369 -1.6426e-05
3:89466864 C T 0.133972 -1.8031e-05
3:89486346 T C 0.078255 8.0054e-05
3:89490810 T C 0.064230 4.7380e-05
3:89521664 A G 0.178938 -1.1704e-04
3:89521693 C T 0.788945 -9.7592e-05
3:89525505 G A 0.810205 -1.0758e-04
3:89530956 A G 0.529470 -1.2507e-05
3:89532620 A G 0.031234 -1.7055e-04
3:89534248 C T 0.551203 -1.7140e-05
3:89534377 C T 0.803726 -1.0809e-04
3:89534925 G A 0.042756 -4.0504e-05
3:89543067 T C 0.202399 4.0457e-05
3:89563810 G A 0.036894 3.1248e-06
3:89571946 T C 0.029598 6.3300e-07
3:89573786 C T 0.245499 1.0340e-05
3:89577028 C T 0.058800 -8.8626e-05
3:89584935 C G 0.181577 -1.1835e-04
3:89624884 A G 0.041705 -1.8348e-06
3:89635377 C T 0.072487 1.1458e-04
3:89639259 C A 0.105760 8.3775e-07
3:89646932 A G 0.039277 -7.2114e-05
3:89649101 T C 0.067190 5.6245e-05
3:89649621 C T 0.119616 1.5072e-05
3:89651139 G A 0.042441 -3.9114e-05
3:89678909 T G 0.062377 -4.4514e-05
3:89689122 A C 0.092832 -4.7165e-05
3:89703565 C A 0.061971 -1.3879e-05
3:89707750 A G 0.102511 9.0849e-06
3:89708622 A G 0.047885 -2.7877e-06
3:89721082 G C 0.064191 2.4841e-05
3:89723742 G T 0.076807 2.4918e-05
3:89727003 A C 0.026112 -1.0576e-05
3:89727068 T C 0.071988 6.8196e-05
3:89729256 G A 0.180162 -9.5276e-05
3:89730658 T C 0.035129 -7.0357e-06
3:89747810 T C 0.076330 -4.2044e-05
3:89751559 A G 0.025047 1.9114e-05
3:89763171 T C 0.064149 4.3032e-05
3:89767245 A G 0.080699 -4.6968e-05
3:89770615 C A 0.047011 -9.2329e-05
3:89770695 G T 1.598861 -1.6499e-05
3:89790574 C A 0.083766 -4.2711e-05
3:89791518 C T 0.056343 -5.4387e-05
3:89821429 T C 0.124624 -1.4659e-05
3:89823487 T C 0.864431 8.3674e-06
3:89833691 A C 0.034642 -1.0829e-05
3:89839503 T C 0.080628 -4.2319e-05
3:89861361 G A 0.093559 -3.4726e-05
3:89877200 A G 0.042182 -1.4485e-05
3:89880178 T C 0.063020 5.0410e-04
3:89911476 A G 0.030312 -5.1039e-05
3:89926795 T G 0.065879 -7.3967e-05
3:89937757 G A 0.099534 3.6936e-05
3:89955506 G A 0.170188 -1.5482e-04
3:89960940 A G 0.025168 1.5448e-05
3:89962587 T C 0.473107 6.3919e-06
3:89974444 A G 0.036388 1.6610e-04
3:89975677 T C 0.041666 -7.2574e-05
3:89983366 T C 0.050819 -6.4638e-05
3:89984654 C T 0.080160 -1.9859e-04
3:89987083 A G 0.027959 2.3210e-05
3:90001588 T G 0.825606 1.5824e-06
3:90003315 G C 0.034794 -9.1888e-06
3:90003931 G A 0.101573 1.8279e-04
3:90005415 C T 1.975378 -7.8905e-06
3:90022028 C A 0.058729 -1.2231e-05
3:90030947 A G 0.036145 4.4078e-06
3:90032621 G C 0.029923 1.9272e-05
3:90074289 T C 0.073581 -4.2640e-05
3:90082867 C A 0.227417 -9.6734e-06
3:90088917 G T 0.028066 7.2054e-06
3:90108471 A C 0.050293 -8.0896e-05
3:90108616 A C 0.065697 7.9940e-05
3:90110972 T C 0.030465 -1.3363e-06
3:90111765 G A 1.664662 -2.7963e-05
3:90117482 G C 0.053759 -2.8133e-05
3:90119550 C T 0.030108 -4.3874e-05
3:90125639 A G 0.024379 6.7330e-06
3:90139504 A G 0.059206 -2.7187e-05
3:90140163 G A 1.922748 3.9171e-05
3:90143583 A C 0.057920 1.8147e-05
3:90149475 A G 0.038706 -6.4235e-05
3:90171212 A G 0.030296 1.2213e-05
3:90180985 T C 1.306681 5.5261e-06
3:90183755 A G 0.105487 8.4673e-06
3:90185363 C G 0.095055 9.1789e-05
3:90192355 A G 1.890475 -5.8023e-06
3:90194352 T G 0.333780 2.4078e-05
3:90236166 G T 0.081225 1.1546e-04
3:90264056 T C 0.199153 1.6418e-05
3:90264768 G A 1.898554 1.0073e-05
3:90298313 A G 0.502202 1.9732e-05
3:90302223 T G 0.503082 -8.8736e-06
3:90355624 A G 0.027615 -2.6297e-05
3:90438692 G C 0.299012 -1.0859e-05
3:90485813 T C 0.036833 3.1968e-05
3:93529128 T C 0.104896 -1.0201e-05
3:93536704 G A 0.029137 8.1621e-07
3:93539479 T C 0.071251 -8.1480e-05
3:93539608 T C 0.247459 2.6814e-05
3:93545404 T C 1.967468 -6.4892e-06
3:93546445 T C 0.184670 1.7427e-05
3:93562572 T G 0.522605 2.8505e-05
3:93583790 G A 0.037596 -3.4841e-05
3:93593119 C T 0.802457 -8.7148e-06
3:93605739 C T 0.115627 -6.4832e-06
3:93647895 C T 0.028751 -4.1080e-05
3:93650508 A G 1.666830 2.3442e-05
3:93676563 T C 0.155296 2.8761e-04
3:93681489 T C 0.530492 4.6405e-05
3:93715030 C T 0.069316 -4.8662e-05
3:93725515 C A 0.061478 -2.5595e-05
3:93752529 G A 0.055571 -1.1707e-05
3:93759765 G A 0.106834 -2.4359e-05
3:93768268 G C 0.220439 4.0150e-05
3:93779860 T C 0.220263 3.7008e-05
3:93781615 T G 0.243250 2.2899e-05
3:93797787 A G 0.097820 2.9191e-05
3:93812793 T G 0.524617 4.8135e-05
3:93818956 A G 0.021114 8.0316e-07
3:93831288 A G 0.639679 -3.2564e-05
3:93845062 G A 0.020260 1.0420e-05
3:93850168 A G 0.020757 -1.4720e-05
3:93852257 G A 0.040150 -2.1324e-05
3:93862561 G A 0.136399 -3.8746e-05
3:93869349 A G 0.039780 -8.1459e-06
3:93869952 A C 0.217829 1.2768e-05
3:93883598 C T 0.071069 -3.5868e-05
3:93895100 A G 0.056895 3.5890e-05
3:93903459 A C 0.125250 1.3500e-04
3:93912190 C A 1.073010 -7.3407e-05
3:93913339 C G 0.032023 -1.1473e-05
3:93923823 C T 0.042211 -3.7160e-05
3:93925098 T C 0.045428 -2.2457e-05
3:93946007 T C 0.162047 2.5031e-05
3:93965012 C G 0.238547 -5.5095e-06
3:93976211 G A 0.156978 -1.7430e-05
3:93977404 T G 0.052773 -1.0427e-05
3:93978741 C T 1.096957 -6.3706e-05
3:93984434 G A 0.774540 -9.1772e-05
3:93991319 A G 0.235648 2.5609e-05
3:93996560 A T 0.040763 -4.1108e-05
3:94000113 T G 0.028472 -3.3900e-05
3:94018657 T C 0.086477 2.0000e-05
3:94027407 C T 0.093140 2.3811e-06
3:94039318 G A 0.477642 -9.8736e-05
3:94042394 T C 0.158847 4.7873e-06
3:94042656 C T 0.058959 -1.1946e-06
3:94045567 A C 1.122212 -1.0546e-04
3:94050286 G A 0.065597 -1.7898e-05
3:94061278 G A 1.614450 -2.6529e-05
3:94067947 C T 0.585754 7.4212e-05
3:94069313 T G 1.631919 -4.1221e-05
3:94071618 C T 0.291355 -1.1495e-05
3:94080666 T C 0.024431 1.5783e-05
3:94093919 T C 0.173005 6.7311e-05
3:94099519 G C 0.187660 -5.6460e-05
3:94122632 A G 0.087074 -3.1166e-05
3:94125103 T G 1.888904 -2.5992e-05
3:94126503 C T 0.264074 -2.9110e-05
3:94136129 C A 0.069589 5.1697e-05
3:94138587 T A 0.030432 -3.3395e-04
3:94141581 A G 0.044168 -1.4933e-04
3:94143342 T G 0.037216 -1.2363e-04
3:94144836 C T 0.155043 -2.1023e-05
3:94153143 G T 0.518775 -9.6898e-06
3:94176332 T C 1.117535 -1.6995e-04
3:94180393 A G 0.068833 -2.4914e-05
3:94182127 A C 0.049124 4.2119e-05
3:94183112 C A 0.478807 1.4307e-04
3:94194009 A G 0.118905 5.5144e-05
3:94215091 A G 0.073909 -2.7982e-07
3:94216669 G A 0.065162 -5.5949e-05
3:94227870 A G 0.134033 -4.3813e-06
3:94246856 G T 0.048985 3.6759e-05
3:94247735 T C 0.878245 2.1716e-05
3:94251976 C T 0.140233 4.7256e-05
3:94252199 A T 0.263977 4.5538e-05
3:94253526 T G 0.584414 -4.1146e-05
3:94255394 A G 1.837800 4.6317e-06
3:94256654 T C 1.094961 -5.5283e-05
3:94265487 A C 0.094646 5.6751e-05
3:94267127 G A 1.419156 2.3819e-05
3:94268778 A C 0.026670 1.6298e-05
3:94277347 C A 0.053256 9.2658e-06
3:94296236 A C 1.049222 2.3042e-05
3:94305500 A G 0.210283 5.4228e-05
3:94323810 T C 1.402292 3.1220e-05
3:94326815 G A 0.041549 -3.9685e-06
3:94329150 G A 0.021032 -1.0144e-05
3:94332213 C T 0.150136 -2.0203e-05
3:94362594 A G 0.139399 -3.6036e-06
3:94373578 G A 0.063493 1.1548e-06
3:94394370 C T 0.073523 4.3551e-05
3:94415669 T G 0.142784 -5.6761e-05
3:94422133 G A 1.182908 1.5757e-05
3:94436973 G A 1.392879 5.1430e-05
3:94438792 A G 0.087921 -7.7513e-06
3:94441383 A G 1.388812 4.1272e-05
3:94442734 T C 0.257573 2.3420e-06
3:94447199 C T 0.404638 -7.0870e-06
3:94456365 T C 0.208968 3.8134e-05
3:94457044 A G 0.035265 5.1531e-05
3:94458047 T C 0.120723 1.1745e-05
3:94461872 T C 0.125854 -9.0794e-05
3:94490276 A C 0.113196 -1.5456e-04
3:94498464 G A 0.038030 4.4321e-05
3:94499176 A G 0.036586 5.0165e-05
3:94505895 A C 0.104822 3.0134e-05
3:94520561 A G 0.178961 1.6496e-05
3:94525813 C A 0.785615 3.0279e-05
3:94529404 A C 0.196034 4.3071e-05
3:94532753 G A 0.047745 -8.8646e-05
3:94549686 G T 0.170032 -1.5416e-05
3:94564520 T C 0.026881 -5.8574e-05
3:94582984 G A 1.891313 -2.6579e-05
3:94583795 G T 0.764381 -9.5419e-06
3:94584683 T C 1.125724 3.3373e-07
3:94587113 T C 0.051377 3.9946e-05
3:94589382 T C 0.054882 8.2774e-05
3:94592014 G A 0.767319 -8.2892e-06
3:94597996 A C 0.117766 1.8372e-05
3:94609667 C T 0.526591 1.2912e-05
3:94614746 A G 0.183661 -1.3829e-04
3:94623056 A G 0.029303 5.8207e-05
3:94625185 C T 0.023262 -1.1557e-04
3:94625622 G A 0.196134 -2.0722e-05
3:94650344 T C 0.088986 1.1954e-05
3:94667847 C T 0.024025 1.1364e-04
3:94675697 T G 0.152722 -4.4800e-05
3:94683120 G A 0.088661 8.6587e-06
3:94684838 C A 0.747532 -9.0540e-06
3:94697628 A G 0.107678 1.9838e-05
3:94712832 T C 0.071643 6.5685e-05
3:94744310 G A 0.042834 -2.6979e-05
3:94756312 T C 0.025366 1.4986e-04
3:94759174 A G 0.201363 3.4843e-05
3:94762681 T C 0.029988 2.8646e-05
3:94776351 C G 0.032363 -2.4198e-06
3:94798322 C T 0.748441 -1.2021e-05
3:94805559 G A 0.024765 -5.0948e-06
3:94807321 A G 0.066096 -1.5886e-05
3:94807394 G A 0.116750 1.9096e-05
3:94807686 G A 0.059803 -5.7332e-05
3:94819667 G C 0.052377 -2.9622e-05
3:94820441 G C 0.033727 -8.8033e-05
3:94822521 A C 0.877116 2.0067e-05
3:94837993 T G 0.054009 -1.4361e-05
3:94840854 G T 0.171970 4.5829e-05
3:94856160 C A 0.026372 -1.3604e-06
3:94863994 T G 0.120164 1.5103e-05
3:94865190 G A 1.389510 -1.5457e-05
3:94911167 C T 0.121060 2.0579e-05
3:94914058 T C 0.057894 -3.0926e-05
3:94915056 G T 0.784476 4.7566e-06
3:94917899 G C 0.341927 2.7422e-05
3:94952592 T C 0.730947 2.0397e-05
3:94958861 G A 0.075032 -3.1646e-06
3:94974431 C T 0.077002 -2.1388e-05
3:94975525 C T 0.246690 -4.3623e-05
3:94977532 T C 0.084039 -6.0843e-05
3:94983900 G T 1.122887 -2.4427e-05
3:95011897 T C 0.046505 2.2107e-05
3:95015831 T C 0.030815 1.8895e-05
3:95017966 G A 0.146039 8.0209e-06
3:95022367 A G 0.447193 3.5770e-05
3:95026759 T C 0.080978 -5.5254e-05
3:95027685 A G 0.074610 -4.3256e-06
3:95029952 T C 0.058777 -5.3053e-05
3:95030962 G A 1.198004 -2.1649e-05
3:95032201 A G 0.091478 -9.3235e-05
3:95032395 T C 0.039582 -2.0948e-05
3:95035216 T C 0.024924 9.6422e-06
3:95041124 A G 0.045437 -6.0251e-06
3:95041831 C T 0.184248 1.3766e-05
3:95048893 C T 0.045184 2.0491e-05
3:95059815 T C 0.621425 1.7143e-04
3:95064422 A C 0.088369 5.8695e-06
3:95070188 G C 0.131531 -5.9532e-05
3:95071874 T C 0.100446 1.5560e-04
3:95075462 A C 0.123585 -1.6084e-04
3:95078603 C T 0.193035 -6.5586e-05
3:95085171 A C 0.727120 1.4951e-05
3:95087142 G A 0.987965 -2.3511e-05
3:95094734 C T 0.037407 4.6668e-05
3:95095023 A G 0.452325 6.0901e-05
3:95101155 T C 0.083474 -3.4080e-05
3:95108627 G A 0.093049 -4.7859e-05
3:95111840 T C 0.054431 2.2908e-05
3:95118102 A G 0.198017 -2.0545e-05
3:95130376 G T 0.099943 2.7767e-05
3:95160719 T C 0.053503 -1.1774e-04
3:95168205 C T 0.038125 -6.7798e-05
3:95176677 A C 0.872770 1.6325e-05
3:95177030 T C 0.044963 4.4248e-05
3:95183004 C T 0.908431 2.8807e-05
3:95183693 T C 0.250994 -3.5012e-05
3:95208445 A G 0.052864 -1.4820e-05
3:95212043 A G 0.035892 4.8621e-05
3:95221216 C T 0.036687 3.3134e-05
3:95226789 A G 0.198484 -4.2123e-05
3:95227614 T C 0.152563 1.8540e-05
3:95244965 C T 1.953696 2.5638e-05
3:95247695 C T 0.022571 1.8996e-04
3:95249121 A G 0.056291 1.2449e-05
3:95255136 A G 0.038491 -2.5320e-05
3:95265661 G A 0.129671 2.8388e-05
3:95296753 T C 0.044240 1.5106e-05
3:95305670 G T 1.063584 -1.3595e-05
3:95320714 G A 0.096269 4.4505e-05
3:95321743 C G 0.062153 -3.4000e-07
3:95331048 T C 0.851134 3.5606e-06
3:95344172 C A 0.025430 -1.3739e-05
3:95356619 T C 0.059362 1.8167e-05
3:95358906 A G 0.095114 7.1395e-05
3:95359331 A G 0.036982 2.0704e-05
3:95359405 G A 0.032967 3.7368e-05
3:95359496 A G 0.045204 -1.7863e-05
3:95367910 C A 0.538409 1.3411e-05
3:95374636 T C 0.209776 4.2986e-05
3:95383367 A G 0.373635 -5.2851e-06
3:95389510 T C 0.079998 -2.5214e-05
3:95404773 C T 0.042003 -1.4401e-05
3:95410053 A G 0.718405 2.9220e-05
3:95431074 T C 0.095915 9.8153e-05
3:95438570 T G 0.057846 2.1664e-05
3:95438996 C A 0.280602 -2.4235e-05
3:95441862 A G 0.044503 -2.5789e-05
3:95449694 A C 0.096159 -2.1144e-05
3:95450714 G T 0.041247 -2.1586e-05
3:95451501 A G 0.037255 3.1283e-05
3:95452089 G A 0.020283 6.5665e-05
3:95456880 A C 0.053967 -5.3165e-05
3:95461725 A G 0.648920 2.2572e-05
3:95479746 C T 0.040533 -5.7483e-05
3:95481802 G A 0.074324 -3.4324e-05
3:95486527 G A 0.036158 5.0671e-06
3:95504779 T G 0.151525 7.5933e-06
3:95508109 A G 0.043139 -3.3737e-05
3:95514348 T G 0.020766 4.3473e-05
3:95516686 A C 0.068196 8.5670e-05
3:95532288 A C 0.181584 -1.5532e-05
3:95536968 A G 0.062156 1.9913e-05
3:95542732 G A 0.032324 3.7429e-05
3:95542821 T C 0.677726 2.8985e-05
3:95567221 A C 0.022415 -3.1097e-05
3:95601030 T C 0.058271 -3.3411e-05
3:95603153 G T 0.666233 3.6984e-05
3:95623644 C A 0.071926 8.8323e-06
3:95640882 G A 0.918447 5.4799e-05
3:95644234 T G 1.091715 2.2226e-05
3:95644274 C T 0.055999 4.2135e-05
3:95648900 A G 0.043318 -5.5757e-05
3:95671313 A G 0.174365 -6.1872e-05
3:95681191 G A 0.061513 3.7614e-06
3:95688843 G A 0.462546 2.4756e-05
3:95704041 C G 0.047190 8.8123e-05
3:95706879 A G 0.038400 -4.7776e-06
3:95711214 T A 0.058917 -3.1641e-05
3:95713253 C T 0.308058 8.8675e-05
3:95726984 G A 0.234249 5.2357e-06
3:95727916 T C 0.370863 -1.0852e-05
3:95731493 C T 0.071614 2.0272e-05
3:95736603 T C 0.071241 7.2101e-06
3:95737461 C T 0.035794 -1.4279e-05
3:95746913 G T 0.278586 -2.6122e-05
3:95751309 T C 0.096811 -7.4469e-05
3:95758159 T C 0.033519 1.8058e-05
3:95759720 A G 0.034116 -3.3460e-05
3:95766145 T C 0.050566 7.3685e-06
3:95778523 T C 0.043753 -4.2672e-05
3:95797500 C T 1.088528 3.3496e-06
3:95807178 A C 0.055252 -6.0433e-05
3:95826542 T C 1.064860 9.5767e-07
3:95829467 A G 0.230818 4.4547e-06
3:95833922 G A 0.052435 -1.6668e-05
3:95845782 A G 0.313001 5.7139e-05
3:95861229 T C 1.722657 2.2844e-06
3:95863359 C A 0.189610 -8.9381e-06
3:95882260 G T 0.932855 2.6978e-08
3:95886501 C A 0.885399 -2.0254e-06
3:95895263 G A 0.027235 2.6689e-05
3:95910059 T C 0.282799 4.8620e-05
3:95921182 G A 0.114559 1.2296e-05
3:95935457 C T 0.068300 -7.9595e-05
3:95935653 C A 1.808432 4.8361e-06
3:95940194 A G 0.120395 -5.5046e-05
3:95946498 A G 1.080190 -1.1821e-05
3:95957943 A G 0.423334 -1.8178e-06
3:95979104 A C 0.049222 -9.3198e-05
3:95980691 C T 0.361067 -4.1264e-05
3:95998128 T C 0.087074 -1.7224e-05
3:95998559 C T 0.060014 -5.8951e-05
3:95999630 G A 0.021412 -2.9148e-05
3:96011973 T G 0.408309 -5.4912e-06
3:96023457 C A 0.039686 -5.7208e-05
3:96024742 A G 0.023616 1.5604e-04
3:96025591 T C 0.594359 2.1608e-05
3:96029931 G A 0.022347 1.2027e-05
3:96040332 G A 1.061621 8.2544e-06
3:96050029 T G 0.113764 6.2801e-05
3:96055454 T G 0.046512 -1.5419e-05
3:96056259 A G 0.690686 2.7618e-06
3:96057308 C G 0.062344 -1.6491e-05
3:96069913 T C 0.139632 -3.7934e-05
3:96073585 T C 0.814541 6.4694e-06
3:96081825 G A 0.047063 3.7049e-05
3:96084072 T C 0.070202 -3.2258e-05
3:96105142 G C 0.053756 -8.9583e-07
3:96121935 C T 0.443685 9.9010e-06
3:96138986 T C 0.885110 2.4883e-05
3:96139221 C T 0.275814 -1.7567e-05
3:96144029 T C 0.992765 -8.9786e-06
3:96154290 T C 0.031721 -6.8648e-07
3:96162869 G A 0.157662 -1.2105e-05
3:96178193 G A 0.163917 1.0663e-05
3:96187283 A C 0.129658 -2.0482e-05
3:96197469 T C 0.031808 3.8618e-06
3:96203892 G A 0.035236 8.5636e-05
3:96226112 T C 0.542167 1.1648e-06
3:96239516 T G 0.132527 -1.1305e-05
3:96242096 A G 0.064545 1.8124e-05
3:96243351 G A 0.038998 -6.8872e-05
3:96244775 A G 1.515098 -9.8487e-06
3:96245055 T G 0.032224 -1.4527e-05
3:96259507 C T 0.024178 2.2534e-04
3:96270105 T C 0.167517 4.6247e-05
3:96274137 C T 0.037852 -1.1699e-05
3:96275546 C T 0.077554 1.1621e-05
3:96276726 T C 0.139499 4.6274e-05
3:96281018 G A 0.020633 -3.6545e-05
3:96287652 G T 0.083111 5.9613e-05
3:96296473 G A 0.218355 -2.1099e-05
3:96299198 T C 0.038894 -3.3577e-05
3:96308055 T G 1.497171 -1.3762e-05
3:96333148 G A 0.068255 4.1423e-06
3:96346543 G A 0.081079 1.0048e-04
3:96347670 A G 1.616738 -2.8025e-05
3:96355429 T G 0.036745 8.4245e-05
3:96362420 G A 0.040244 2.7451e-05
3:96368711 T C 1.617579 -2.3337e-05
3:96396377 G T 1.697814 8.9344e-06
3:96408023 A G 0.025356 -2.0247e-05
3:96417783 A G 0.074477 -5.4429e-06
3:96422717 A G 0.077122 -1.2289e-05
3:96425327 G A 0.062383 -2.7014e-05
3:96427578 T C 0.075246 2.4632e-05
3:96438800 G A 0.045035 -3.6410e-05
3:96442435 T C 0.118032 1.5836e-05
3:96450345 C T 1.856905 1.2959e-06
3:96453523 G C 0.147539 -6.9509e-05
3:96466872 C T 0.040023 8.6955e-05
3:96472739 T C 1.654045 1.8842e-05
3:96473272 G C 0.086931 -2.7353e-05
3:96486276 A C 0.056444 -5.0514e-05
3:96530959 C T 0.474717 -1.1946e-05
3:96534853 T C 1.800338 -1.0947e-05
3:96545893 G A 0.187160 -2.7286e-05
3:96549123 T C 0.100560 -1.4591e-05
3:96559267 C T 0.157825 2.9972e-05
3:96565080 T C 0.053393 -2.3598e-05
3:96583264 G A 0.021256 7.4512e-05
3:96587281 G A 0.087697 9.3945e-06
3:96595809 T G 0.135241 -5.4832e-05
3:96599937 T C 0.093195 2.0994e-05
3:96612914 C G 0.144793 -2.7982e-05
3:96613214 G T 0.049173 -1.2827e-05
3:96625332 C T 0.046635 1.5605e-05
3:96632262 G A 0.022652 -3.2281e-05
3:96667749 G A 0.024953 3.7404e-06
3:96668157 G A 0.145403 -2.6601e-05
3:96684147 A G 0.021390 5.5787e-05
3:96710451 T C 0.434622 -1.3414e-04
3:96713431 T C 0.129678 -7.9476e-06
3:96719929 T C 0.063289 -9.2892e-06
3:96739595 C A 0.547847 -7.0916e-05
3:96751716 A G 0.031507 -4.4719e-05
3:96759492 A G 0.117217 -1.5197e-05
3:96760251 T C 0.022623 -1.1311e-04
3:96763148 C T 0.179250 1.1410e-06
3:96764785 C G 0.111404 3.1310e-05
3:96765968 G A 0.133199 1.3487e-04
3:96768299 A G 1.837625 -3.6104e-07
3:96771138 A G 0.436288 -1.0919e-04
3:96780366 T G 0.141586 3.4172e-05
3:96785687 A G 0.112985 2.9434e-05
3:96830145 A G 0.200750 -2.7750e-05
3:96831174 C A 0.403226 -2.3812e-04
3:96849665 C T 0.241786 -5.1792e-05
3:96856082 C T 0.033032 -2.8860e-05
3:96862258 T C 0.035862 -1.0455e-05
3:96872447 G A 0.320761 -2.4609e-04
3:96889813 G A 0.238683 2.2102e-04
3:96896897 G A 0.459732 -1.1381e-04
3:96900268 C A 0.062163 4.8446e-06
3:96919479 T C 0.112559 -7.0234e-06
3:96922673 G A 0.492546 -8.9748e-05
3:96932303 G A 0.382048 -2.3203e-05
3:96972081 T C 0.020880 4.2113e-05
3:96972155 C T 0.022831 -1.9629e-05
3:96982615 A G 0.067801 6.4962e-05
3:97015594 G A 0.053214 1.4976e-05
3:97016178 G A 0.233451 -1.0698e-05
3:97017096 G A 0.280433 -3.2829e-05
3:97033745 C T 0.076441 6.0954e-06
3:97041943 T C 0.095432 -3.3284e-05
3:97044929 C T 0.057593 2.8023e-05
3:97059005 T C 0.059339 1.5230e-04
3:97062536 G A 0.051932 2.9927e-05
3:97062881 G C 0.278544 1.9564e-05
3:97066819 A C 0.441867 -4.3196e-05
3:97113608 C G 0.083017 1.5780e-04
3:97131758 C T 0.083997 6.4470e-07
3:97152615 A G 0.082780 1.8262e-04
3:97161733 A C 0.081199 -4.7148e-05
3:97167898 T G 0.034963 -2.4819e-05
3:97192602 A G 0.096688 -9.0660e-05
3:97193648 C T 0.023623 -1.2297e-04
3:97194242 T C 0.188049 4.4961e-05
3:97204543 C T 0.654999 1.8517e-05
3:97270130 A G 0.030581 -1.0804e-05
3:97270233 A G 0.291183 6.3404e-05
3:97278329 G A 0.028848 -2.8627e-05
3:97299779 A G 0.082705 -4.8756e-09
3:97301195 A G 0.215576 -4.1951e-05
3:97303578 C T 0.036959 -6.5175e-06
3:97307766 A G 0.068021 2.8190e-05
3:97323910 A G 0.314088 1.0297e-04
3:97324953 T C 0.087035 6.0679e-05
3:97325319 G A 0.119590 -1.8091e-05
3:97345408 C T 1.269277 -5.0069e-05
3:97345758 T C 0.028111 -9.7215e-06
3:97347094 G C 1.686989 -9.8807e-05
3:97348310 G A 1.977111 -7.0636e-05
3:97349788 T C 0.043675 4.2876e-05
3:97356243 T C 0.042756 -1.2313e-05
3:97358914 T C 0.053471 3.5649e-05
3:97359008 T C 0.482819 -2.0233e-05
3:97364939 G A 0.220195 -4.6340e-05
3:97369160 A G 0.034045 1.6057e-05
3:97370530 G T 1.129950 2.4925e-05
3:97381963 G C 0.720752 -2.5692e-05
3:97384488 C T 0.539126 -2.6949e-05
3:97392702 G T 0.274656 -7.4534e-06
3:97398548 G A 0.064194 -2.0967e-04
3:97401401 G A 0.087467 -1.3285e-04
3:97402853 A G 0.112965 2.9849e-05
3:97404599 C T 0.028641 4.6194e-05
3:97418346 A G 0.146283 -6.5605e-06
3:97424006 T C 0.022022 -4.3797e-05
3:97432583 A G 1.373781 -1.5099e-04
3:97434630 C T 0.088116 -5.6368e-05
3:97437897 C T 0.212996 -8.3363e-06
3:97444560 C T 0.619637 1.0418e-04
3:97452146 T C 0.958824 4.8109e-07
3:97461458 C T 0.180753 -1.1312e-05
3:97466432 G T 0.448715 -1.6744e-04
3:97468431 C T 0.556575 1.0351e-05
3:97472333 C T 0.030124 -6.1882e-05
3:97472556 A G 0.571652 1.0061e-05
3:97487786 G A 0.232406 3.9970e-05
3:97505448 C T 0.076395 -4.0198e-05
3:97506781 T C 0.023821 4.7177e-05
3:97512465 G A 0.021240 -1.7922e-06
3:97530132 C A 0.024895 7.8194e-05
3:97566573 A G 1.799422 -1.4298e-05
3:97595566 C T 0.105445 -6.2890e-06
3:97603036 G A 0.377504 1.1325e-05
3:97608510 A G 0.021617 -8.6360e-05
3:97638604 A G 0.546731 2.0398e-05
3:97664725 T C 1.019419 5.2258e-06
3:97670677 A G 0.690485 -5.5625e-05
3:97677897 G T 0.029004 -1.9028e-05
3:97680056 G A 0.036528 -2.5057e-05
3:97680074 G A 1.949240 1.7915e-05
3:97686019 A G 0.033769 -2.6710e-05
3:97687076 C G 0.052322 -3.4049e-05
3:97694286 C T 0.035414 2.4909e-05
3:97696825 G T 0.141336 2.7556e-05
3:97699725 C T 0.071092 -1.9304e-04
3:97704434 A C 0.492235 5.2308e-05
3:97710954 A G 0.145582 3.6568e-05
3:97713383 A G 0.053815 -1.0768e-04
3:97716113 G A 0.157594 7.7641e-05
3:97717387 G T 0.087895 2.9181e-05
3:97720339 G A 1.244249 3.3502e-04
3:97721745 C T 1.079901 3.2273e-05
3:97722331 C T 1.496558 1.5102e-04
3:97722612 T C 0.172349 -3.2602e-05
3:97722748 C A 0.133290 4.5570e-05
3:97728775 A G 0.159110 1.8788e-04
3:97737025 A G 0.934095 8.0877e-05
3:97739149 G A 0.342560 3.9252e-05
3:97740924 A G 1.596858 4.1722e-04
3:97751942 A G 0.040682 3.7024e-05
3:97754909 A C 0.191645 2.0491e-05
3:97755683 T C 0.035372 5.0115e-05
3:97755908 C T 0.034152 4.6753e-06
3:97756098 A C 0.080706 -3.1385e-04
3:97759540 C T 1.392136 2.1207e-04
3:97759777 A C 0.048157 5.2352e-05
3:97764285 A G 0.024418 -2.1998e-05
3:97777077 C T 0.338039 -1.7074e-06
3:97777388 C T 0.865892 1.7882e-04
3:97784441 A G 0.667395 1.6849e-05
3:97784982 A T 0.024184 -2.3664e-05
3:97791448 T C 0.106961 1.3032e-05
3:97796008 T C 0.122105 -1.2457e-04
3:97799308 A G 1.148013 1.3910e-05
3:97801301 T C 1.124796 2.5307e-05
3:97806305 C G 0.034025 -8.3628e-06
3:97806616 A G 1.007709 8.8882e-06
3:97806742 C A 0.035408 -1.0277e-05
3:97806944 C T 0.475775 -6.6919e-05
3:97807234 C T 1.039949 8.7335e-06
3:97821846 C T 0.069268 7.9927e-06
3:97832757 A G 0.201646 -3.5855e-05
3:97842278 T G 0.799984 2.1400e-05
3:97842688 G A 0.301038 -4.0822e-05
3:97846868 C T 0.083520 -1.3642e-06
3:97849656 T C 0.100401 -1.9425e-05
3:97852083 T C 1.102777 6.5076e-06
3:97852291 G A 0.026417 -8.7291e-06
3:97858238 T C 0.847823 1.0083e-05
3:97862237 T C 0.095542 -1.0894e-05
3:97864489 A T 0.054357 1.2972e-05
3:97868419 A G 1.101125 -8.8336e-07
3:97880870 G T 0.249787 -1.0437e-05
3:97886592 T C 0.753433 1.8007e-05
3:97887985 A T 1.104744 5.4120e-06
3:97888337 T C 0.351336 -1.7591e-05
3:97888438 C G 0.038508 7.9120e-05
3:97901305 T C 0.216398 -3.9069e-05
3:97903374 G A 1.106402 1.1998e-06
3:97904673 C A 1.158883 1.9852e-05
3:97905290 T C 0.116169 -4.7292e-06
3:97926111 T C 0.571106 4.8078e-06
3:97927538 C A 0.066583 -6.3209e-05
3:97929864 T C 0.219033 1.9759e-05
3:97933776 A G 0.092420 4.6483e-05
3:97937964 G T 0.068875 -5.8279e-05
3:97940488 G A 1.119288 2.2493e-05
3:97940932 G A 0.897515 7.5979e-06
3:97950777 A G 0.151895 9.2300e-05
3:97957349 A G 1.117678 1.6350e-05
3:97957539 T C 1.118327 2.2035e-05
3:97961242 C T 0.121362 3.4285e-05
3:97961300 T C 0.052513 3.5412e-05
3:97968381 T C 0.022467 3.6715e-05
3:97982035 C T 0.120239 -8.3573e-06
3:97983711 C T 1.378770 2.3415e-06
3:97983942 G A 1.379451 1.5532e-06
3:97984891 A C 1.154186 -9.7186e-06
3:97997981 T C 0.040841 3.3581e-05
3:97998166 G C 0.112845 -6.0577e-07
3:98002419 G A 0.203178 -3.4300e-05
3:98002587 G A 0.424476 -1.7075e-05
3:98003091 G A 0.155403 4.0676e-05
3:98023219 C T 0.201039 -1.5949e-05
3:98029034 T C 0.404184 -7.5511e-06
3:98030869 T C 0.095610 5.9655e-05
3:98034526 A G 0.049063 -1.5375e-05
3:98036421 T C 0.041919 -6.6762e-06
3:98038651 T C 0.155485 3.2487e-05
3:98040544 A G 0.254798 -2.0827e-06
3:98040549 A G 0.036641 -5.1683e-05
3:98053033 C T 0.204875 1.4825e-05
3:98064436 G A 0.207040 -2.5841e-05
3:98074618 C T 1.218351 2.2307e-06
3:98091812 C T 0.022529 4.2770e-05
3:98093239 A C 0.186887 1.5920e-05
3:98102684 A G 1.595936 -4.8568e-06
3:98109640 A G 0.322160 1.1458e-05
3:98110987 C G 0.246443 1.9420e-05
3:98116101 G A 0.308665 1.1937e-05
3:98120480 C T 0.072202 2.4349e-05
3:98120608 A G 0.379604 2.2882e-05
3:98133557 T C 1.926997 -1.5621e-05
3:98133840 A G 0.244327 -4.2350e-05
3:98135495 A C 1.926633 -1.4452e-05
3:98151196 A C 0.706149 3.0848e-06
3:98156336 A G 0.526688 -1.9689e-05
3:98162816 A G 0.026002 -4.9412e-06
3:98164299 T C 0.082442 -1.8959e-04
3:98165398 G A 0.072546 2.9215e-05
3:98166165 C A 0.090352 4.1691e-05
3:98170557 A G 0.177650 -1.8939e-04
3:98173987 A C 1.184638 -1.6593e-05
3:98174978 T G 0.085207 2.1661e-04
3:98188580 T C 0.077385 2.2294e-05
3:98190827 A C 0.107915 -1.2376e-05
3:98203058 T C 0.933835 4.3848e-06
3:98207818 T C 0.039825 2.1077e-05
3:98212517 G T 0.145838 -2.0989e-05
3:98214883 A G 0.675951 1.7090e-05
3:98216252 G A 0.394443 -8.0173e-07
3:98216586 G C 0.020847 -4.7674e-06
3:98217712 T G 0.394635 -3.3489e-05
3:98219839 T G 0.392626 -2.7847e-05
3:98224336 G T 0.374576 3.9458e-05
3:98229459 T C 0.222626 5.6113e-05
3:98231270 C T 0.261760 9.9253e-06
3:98238981 A G 0.049907 -8.7926e-06
3:98242103 C T 0.113192 5.7326e-05
3:98242114 A G 0.038569 9.9466e-05
3:98242584 C T 0.480050 -3.6526e-05
3:98245784 A G 1.075224 2.9928e-05
3:98250986 T C 0.291037 -8.4753e-06
3:98255392 G T 1.300031 2.8472e-06
3:98265438 G C 0.156273 4.6310e-05
3:98267675 C T 0.032360 3.5472e-05
3:98267990 G A 0.050183 4.0251e-05
3:98273318 T C 0.319109 2.7487e-05
3:98280720 G A 0.969766 5.6251e-05
3:98284706 T C 0.623726 6.1905e-06
3:98291135 A G 0.855090 -1.7686e-04
3:98295375 G A 0.644055 1.0952e-06
3:98301934 C T 0.729616 -5.9245e-06
3:98302602 A G 1.289651 -2.7511e-05
3:98304403 A G 0.022328 -3.8181e-05
3:98305299 G A 1.061130 1.3683e-05
3:98305367 A G 1.348461 -1.5578e-05
3:98306981 C T 0.022344 6.2084e-05
3:98307630 T C 0.162645 9.0823e-05
3:98307696 G T 0.259615 -4.9738e-05
3:98310085 T C 0.193051 -4.1681e-05
3:98317776 C T 0.091861 4.8416e-05
3:98322158 C T 1.726688 1.7908e-05
3:98333868 G A 0.870774 6.6814e-05
3:98341191 C T 0.085285 -5.8244e-05
3:98355029 C T 0.029893 -4.9828e-05
3:98366047 A G 0.329382 -9.9105e-05
3:98367525 G A 1.276892 -4.4157e-05
3:98373046 G A 0.049225 -2.8029e-04
3:98374786 T G 0.026310 8.1387e-06
3:98402998 T C 0.053957 -8.9671e-06
3:98410273 A C 0.094815 -9.5607e-06
3:98415373 G A 0.045463 -1.2063e-05
3:98416900 T G 0.880118 1.5401e-05
3:98420168 G A 0.027660 -2.5620e-06
3:98425233 G T 0.021325 -2.1659e-05
3:98428155 T C 0.890777 -1.9890e-06
3:98429057 A C 0.031925 3.0569e-05
3:98430494 C T 0.349003 -1.4890e-05
3:98432598 A G 0.030448 -4.7757e-05
3:98433967 A G 0.076155 -7.3116e-05
3:98440021 C T 0.909025 1.5620e-05
3:98449742 T C 0.508262 1.8219e-05
3:98453010 A C 0.324023 -1.2996e-05
3:98453880 A G 0.027475 -2.6782e-05
3:98463808 G A 0.306198 4.7783e-05
3:98485991 G A 0.095967 2.2974e-05
3:98487206 G A 0.253646 -6.0605e-05
3:98489410 A G 0.333926 2.7654e-05
3:98489630 G A 0.123446 1.0486e-06
3:98499212 A G 0.887473 -3.0191e-06
3:98501337 G A 0.047550 6.0437e-05
3:98502628 G T 0.897308 2.0743e-06
3:98503792 G A 0.099255 -4.5616e-06
3:98509230 G T 0.044178 -5.4443e-05
3:98512540 A G 0.099203 -7.5782e-06
3:98540982 G A 0.682731 3.1709e-05
3:98550810 T C 0.413327 1.6988e-04
3:98593407 C T 0.097489 1.6408e-05
3:98596927 C A 0.044330 -1.6163e-05
3:98600385 C T 0.099719 4.3623e-06
3:98608385 G A 0.042211 1.3085e-05
3:98612778 G T 0.134209 -1.2535e-04
3:98615605 A G 0.100381 -4.8413e-05
3:98628868 T C 0.103338 -5.1743e-07
3:98632116 G A 0.025262 -3.5870e-07
3:98633281 C A 0.672630 4.2503e-05
3:98636636 A G 0.020562 2.2424e-05
3:98658085 T C 0.066467 -3.3653e-05
3:98671118 A G 0.107467 1.0772e-04
3:98680478 A G 0.686730 1.5928e-05
3:98681275 A G 0.372281 -6.9681e-05
3:98681312 C T 0.268651 -1.2395e-05
3:98681335 G A 0.051552 -1.0903e-05
3:98683370 A G 0.164605 -2.5236e-05
3:98712597 T G 0.091212 -6.8020e-05
3:98714813 G A 0.101193 -2.1768e-06
3:98723897 G A 1.291718 -1.1144e-05
3:98728493 T C 0.142829 1.2417e-04
3:98732771 G A 0.032010 4.9673e-05
3:98738726 C A 0.035239 -6.2766e-05
3:98752035 A G 0.166283 -1.5373e-05
3:98760658 G A 1.344933 7.4176e-06
3:98763760 A G 0.056791 -1.0063e-06
3:98768784 T C 1.270806 -2.5848e-05
3:98769118 T C 0.035512 -4.7506e-05
3:98776414 T C 0.071854 -6.6032e-06
3:98788651 G A 0.681910 1.9637e-06
3:98789408 A G 0.028916 -1.2092e-05
3:98790509 T C 0.269933 -3.3000e-05
3:98791568 T A 0.600815 -9.5961e-06
3:98793597 T C 0.592911 2.2606e-05
3:98803704 A G 0.024064 4.1708e-05
3:98805890 T C 0.078843 -4.7397e-06
3:98811520 G A 0.066048 2.1728e-05
3:98837946 A G 0.063912 1.1258e-05
3:98842792 T C 0.309297 1.8540e-05
3:98844767 G A 1.426141 -1.6155e-05
3:98854293 C A 0.078417 -1.2843e-04
3:98862383 C T 0.090384 2.6119e-06
3:98869808 G A 0.085467 -5.9273e-06
3:98870339 A G 0.117879 1.1425e-04
3:98875847 T C 1.933024 2.4056e-05
3:98884735 A C 0.021760 7.6042e-07
3:98903915 C T 0.108295 4.3639e-05
3:98919147 C T 0.033941 -4.3670e-05
3:98919271 T C 0.202158 9.8220e-05
3:98926090 T C 0.320521 3.4867e-05
3:98936941 T C 0.083964 -6.7951e-06
3:98958894 C T 0.049929 4.1186e-05
3:98959866 T C 0.030708 -1.1006e-05
3:98970607 C T 1.895279 -6.3594e-05
3:98970710 T G 1.447872 -9.7459e-05
3:98987607 C T 1.194794 -5.4376e-05
3:98987753 A G 0.112907 5.9745e-07
3:98988774 A G 0.159827 -4.4734e-05
3:98999197 A G 0.086016 2.4230e-06
3:99025760 C T 1.335945 -3.0530e-05
3:99033031 A G 0.050199 1.0161e-05
3:99033845 T C 0.415982 1.0636e-04
3:99037955 G A 0.111346 2.6730e-05
3:99051114 G A 0.037355 -9.3881e-05
3:99051153 T C 1.911745 3.6806e-06
3:99053815 A G 0.088486 -2.6971e-05
3:99053835 T C 0.116964 -1.3623e-04
3:99054982 A C 0.482017 2.1689e-05
3:99065296 T G 0.120492 -2.3881e-05
3:99073758 T C 0.023895 1.5809e-04
3:99075067 C T 0.116922 -7.5483e-07
3:99079642 G A 0.132420 1.6983e-05
3:99088011 A C 0.109586 -7.2025e-06
3:99089731 T C 0.034902 6.4332e-05
3:99090556 C T 0.037183 -1.7246e-06
3:99092891 A G 0.397962 1.1174e-05
3:99100991 A G 0.086723 -4.4520e-05
3:99104844 G A 0.084000 5.9437e-05
3:99115939 T C 0.058706 -3.7716e-05
3:99125218 C T 0.118713 -7.6492e-05
3:99128882 T C 0.110726 -6.3403e-06
3:99131534 G A 0.432665 9.2554e-06
3:99134540 T C 0.037200 6.1243e-05
3:99142176 G A 0.044837 -1.0892e-05
3:99142230 G A 0.026998 3.5803e-05
3:99150655 G A 0.084227 -6.6480e-06
3:99152807 A G 0.058271 -3.9783e-05
3:99154087 T C 0.071394 9.3689e-05
3:99158504 G C 0.034038 -7.8218e-06
3:99167107 C A 0.731385 8.7517e-06
3:99186739 C G 0.034304 -3.4152e-05
3:99189574 C T 0.274334 -5.0228e-05
3:99190963 G A 0.116188 2.7159e-05
3:99199552 C T 1.303682 9.6457e-05
3:99201047 A G 0.150681 1.6287e-05
3:99203899 T G 0.054736 -7.0736e-05
3:99221309 A G 0.153982 1.2443e-05
3:99226294 A G 0.084766 -7.6823e-05
3:99234184 G T 0.050348 -1.2693e-05
3:99243739 A G 0.032811 -3.7323e-06
3:99252044 T C 0.143608 -3.0795e-05
3:99253911 G A 1.416060 3.1231e-05
3:99255124 G A 0.163862 -5.6289e-05
3:99256867 T C 0.068093 3.1648e-05
3:99262981 A G 0.082978 8.3708e-05
3:99266337 T C 0.111404 3.1044e-05
3:99269714 G A 0.032036 3.7556e-05
3:99269750 C T 0.585456 -4.1508e-05
3:99273395 T C 1.269608 1.3069e-05
3:99275470 A G 0.150885 7.2603e-06
3:99289129 T C 0.070998 5.3502e-06
3:99299671 A G 0.064844 -1.1609e-05
3:99300470 G A 0.035096 -5.7152e-05
3:99305630 A G 0.117422 2.4091e-05
3:99306038 G A 0.021841 -3.5250e-06
3:99320707 C A 1.569925 1.3450e-05
3:99321894 T C 0.186212 -2.4426e-05
3:99321942 T C 0.095055 -7.2714e-05
3:99331072 A G 0.208475 -2.2447e-05
3:99340486 T C 0.061432 -5.4759e-06
3:99345023 A G 1.469186 1.5575e-05
3:99345189 A G 0.040277 -3.5490e-05
3:99352604 T C 0.331099 -1.8149e-05
3:99353985 G T 0.108953 -2.9293e-05
3:99373762 C T 0.021549 2.4568e-05
3:99391933 T G 1.192489 7.5299e-05
3:99394807 C T 0.676626 4.4658e-05
3:99396272 C T 0.205563 2.7511e-05
3:99402876 G A 0.111780 6.1333e-05
3:99410162 G A 0.299794 -3.9402e-04
3:99422235 C T 0.065960 4.0630e-05
3:99430397 A G 0.036528 1.2554e-05
3:99442780 T C 0.156410 -1.4418e-04
3:99448778 T C 0.093692 3.2125e-06
3:99450187 C G 0.920187 1.4079e-04
3:99471251 C T 1.136055 3.9228e-05
3:99480620 A G 0.060040 4.6915e-05
3:99487658 C T 0.222074 3.5294e-04
3:99497118 A G 0.066947 -3.7744e-05
3:99505203 T C 0.814554 -2.0791e-05
3:99511032 A G 0.124124 1.8789e-05
3:99515515 A C 0.040416 3.1409e-05
3:99518657 C A 0.031471 -5.2950e-06
3:99544380 G A 1.333533 4.7493e-05
3:99565858 C T 0.061286 4.5244e-05
3:99572007 C G 0.067349 7.2915e-05
3:99581439 G A 0.153949 -2.7839e-05
3:99582798 T C 0.031020 4.3970e-05
3:99587229 G A 0.034739 2.2426e-05
3:99592596 T C 0.969873 -3.1071e-05
3:99612852 G A 0.041565 3.5590e-05
3:99620077 A G 0.060663 -4.7246e-05
3:99622845 G A 0.041546 9.1819e-07
3:99640121 T C 0.660514 -2.0797e-05
3:99643176 T C 0.673688 -2.4571e-05
3:99679461 A G 0.801944 -2.7216e-05
3:99679754 G A 0.043058 -1.0926e-04
3:99688403 A G 0.031558 2.7086e-05
3:99690970 T C 0.382382 -2.8494e-05
3:99700583 A G 0.064357 5.1785e-05
3:99709732 G A 0.053311 -8.4050e-06
3:99742628 T G 0.195897 2.2482e-04
3:99744651 A G 0.025606 -2.3218e-05
3:99757792 A G 0.456200 -7.6256e-05
3:99759963 G A 0.035184 4.6275e-06
3:99776445 A G 0.141992 1.3020e-05
3:99783920 C T 0.033993 -1.0393e-04
3:99788031 A G 0.234103 4.3285e-06
3:99865606 T C 0.031409 4.9187e-05
3:99885236 G A 0.056401 -1.4833e-05
3:99886662 A G 0.364839 -3.9678e-05
3:99892825 T C 0.758785 -4.3505e-05
3:99906250 G A 0.365881 -3.5264e-05
3:99914139 G A 0.923439 -3.4738e-05
3:99914698 T C 0.091936 2.5013e-05
3:99933972 G T 0.034256 1.4305e-05
3:99942320 T C 0.490819 1.3379e-06
3:99956556 C G 0.669053 7.8576e-05
3:99975458 A T 0.027894 -1.2295e-05
3:100014606 A G 0.191684 8.0824e-06
3:100031474 G C 0.099391 8.6140e-06
3:100039018 A C 0.058654 -2.7586e-05
3:100041880 G A 1.206829 6.3848e-05
3:100043346 C T 0.063435 1.2526e-04
3:100043834 C A 0.020805 -5.4952e-06
3:100049275 G T 0.100274 -1.4210e-05
3:100049603 A G 0.041351 1.6091e-05
3:100059467 T C 0.032860 -1.1436e-05
3:100061906 C T 0.080417 4.9907e-05
3:100064902 T C 0.670245 9.9713e-05
3:100074759 C G 0.689430 -1.6801e-06
3:100080557 C T 0.112378 2.0645e-05
3:100083853 G A 0.040205 -1.5687e-05
3:100084020 A T 0.506243 -6.0094e-06
3:100091155 A G 0.040660 -8.1694e-05
3:100106302 T C 0.498161 1.8468e-07
3:100112271 A G 0.035119 -1.5821e-04
3:100121140 C T 0.635457 4.4617e-05
3:100125307 T G 0.040400 1.6960e-05
3:100130270 A G 0.080073 3.0208e-05
3:100131921 A G 0.021250 9.4302e-05
3:100137692 G A 0.050468 2.4950e-05
3:100146976 A G 0.124179 -6.2776e-06
3:100170553 A G 0.533579 1.3376e-05
3:100180646 T C 0.026258 2.6525e-05
3:100187380 A G 0.025077 -8.2534e-05
3:100200657 A G 0.225443 5.8974e-05
3:100201381 G A 0.875590 4.4585e-05
3:100204054 C G 0.225236 -1.9610e-07
3:100204356 C T 0.175891 1.6435e-05
3:100209602 T C 0.629507 3.2738e-05
3:100220376 G A 0.046878 1.0865e-04
3:100222478 A G 0.070978 -1.4689e-05
3:100226588 C T 1.856846 4.1891e-06
3:100228110 A G 0.021951 5.1863e-05
3:100235696 A G 0.033016 3.0208e-06
3:100237389 T A 0.076671 7.3954e-05
3:100240509 G A 0.083682 -4.1999e-05
3:100242358 C T 0.424963 -5.0935e-06
3:100244355 G A 0.031851 1.5091e-05
3:100244825 A G 0.325851 3.6966e-05
3:100246080 T C 0.046301 5.3516e-05
3:100262212 C A 0.116967 -4.2175e-06
3:100270619 G A 0.855515 1.2745e-04
3:100278816 A G 0.087791 3.0406e-06
3:100280809 A G 0.081137 3.6455e-05
3:100285243 A G 0.097655 1.2165e-05
3:100301531 A G 0.624512 1.5205e-05
3:100303359 G A 0.237696 6.0803e-05
3:100320634 T G 0.166835 1.9981e-05
3:100322043 T C 1.049358 -2.3030e-05
3:100322660 C T 0.725643 -3.3607e-06
3:100323948 T C 0.030546 3.9199e-05
3:100324442 T G 0.090492 4.3854e-05
3:100345918 A G 0.118788 -1.9257e-05
3:100354524 G A 0.706256 -1.0376e-05
3:100355338 G A 0.135257 -2.2253e-05
3:100356027 G C 1.290027 6.6181e-06
3:100368475 A G 0.260384 9.1925e-06
3:100368546 G A 0.096327 1.5028e-05
3:100374121 T C 0.096655 9.6313e-06
3:100379856 G A 0.433827 9.4170e-06
3:100400628 G A 0.109015 2.5356e-05
3:100411361 A G 1.308282 -5.1719e-06
3:100411638 G T 0.502673 -1.6345e-06
3:100414043 G C 0.029916 6.5493e-05
3:100426477 C T 0.499794 -5.7431e-06
3:100431606 C A 0.031507 -1.6366e-05
3:100447791 A G 0.053149 4.2505e-06
3:100452614 G A 0.098778 -1.0081e-04
3:100464565 C T 0.098749 1.8600e-05
3:100466421 C A 0.055278 1.2674e-05
3:100471452 A G 0.038472 2.3641e-04
3:100473505 T C 0.795881 -3.2873e-06
3:100475568 T C 0.654272 -2.1497e-06
3:100480812 T C 1.311323 -3.5286e-05
3:100495178 C G 0.070537 -5.6639e-05
3:100499690 C T 1.891176 4.8510e-05
3:100504263 T G 0.929811 -2.5362e-05
3:100508189 G A 0.129561 4.0146e-05
3:100514481 T C 0.289709 -1.2869e-05
3:100519020 C T 0.036521 -7.1809e-05
3:100527316 T G 0.417034 4.6268e-05
3:100530856 C T 0.796845 -4.6878e-07
3:100540229 A G 0.114062 6.6640e-06
3:100542536 A G 0.111927 3.0402e-04
3:100543493 G A 0.020718 1.0372e-04
3:100545234 T A 0.021234 9.7855e-05
3:100546974 T C 0.090277 3.8174e-05
3:100548484 C T 0.427112 4.8398e-05
3:100549242 T C 0.036885 5.1720e-07
3:100551061 T C 0.405067 3.1414e-05
3:100551066 T G 0.321537 -1.9588e-05
3:100553071 C T 0.056411 2.7629e-05
3:100553332 T C 0.087424 -1.7165e-05
3:100556957 G A 0.170360 -1.2133e-05
3:100558416 C T 0.400656 -2.3470e-05
3:100559959 T C 1.286097 -7.7206e-05
3:100560203 G A 0.059933 -1.5487e-05
3:100560285 A C 0.186634 8.8995e-07
3:100560860 A G 0.169191 -1.4271e-05
3:100563415 G A 0.468323 -2.2521e-05
3:100566951 A G 0.104156 -4.8430e-05
3:100572274 C T 0.642863 -3.1096e-05
3:100575928 T C 0.188140 -3.1169e-05
3:100579007 A G 0.630215 8.6687e-06
3:100579200 G C 0.073429 1.3581e-04
3:100580419 T C 0.079154 -8.2813e-06
3:100584369 T C 0.048699 3.9391e-05
3:100585792 T C 0.024389 -2.3924e-06
3:100592621 G T 0.218689 2.7395e-05
3:100592709 C T 0.253769 -3.1095e-05
3:100592854 C A 0.360129 -7.4087e-05
3:100592998 T C 0.117743 -3.4689e-05
3:100593266 G A 0.713173 -4.1430e-05
3:100594684 C T 0.913494 5.6126e-05
3:100594967 C T 0.624583 -7.3685e-06
3:100596371 A G 1.560665 3.1840e-05
3:100599443 G A 0.043068 1.4570e-05
3:100601750 A G 0.094951 1.4304e-04
3:100605206 G A 1.758039 5.7613e-05
3:100612482 G A 1.924987 5.0722e-05
3:100613493 C A 0.039537 1.6465e-05
3:100617751 T C 0.032039 -1.9514e-05
3:100619865 A G 0.051010 -1.9353e-05
3:100625703 A G 0.359941 -3.0671e-05
3:100631677 T C 0.324880 -5.0334e-05
3:100633625 G A 0.098096 9.9797e-05
3:100638766 A G 0.061549 9.2096e-06
3:100643807 T C 0.505292 8.3508e-06
3:100675750 T C 0.045145 9.5072e-05
3:100677842 T C 1.676369 4.1857e-05
3:100679777 A G 0.037959 -1.0039e-04
3:100680640 G A 0.097256 -9.7785e-05
3:100688476 A C 0.034843 -4.2736e-05
3:100689310 C T 0.314734 -3.6572e-05
3:100690573 A G 0.029098 -2.4363e-05
3:100696838 C T 0.567857 -2.7365e-06
3:100705928 C T 0.044616 -1.6388e-04
3:100712764 G A 0.552898 -1.8530e-05
3:100713091 C T 0.038618 1.5739e-04
3:100717066 T C 0.039929 -1.5829e-05
3:100717150 C T 1.665873 -2.8146e-04
3:100720366 C T 0.029906 -5.5744e-05
3:100732020 A G 0.086629 3.3507e-05
3:100739318 G A 1.739879 2.8947e-06
3:100759503 C T 0.202110 -4.9098e-05
3:100773785 T C 0.028098 -5.3533e-05
3:100774228 G A 0.363093 1.5658e-05
3:100779924 T G 0.093335 -5.5506e-05
3:100781100 T C 0.063441 -2.1511e-05
3:100796683 A C 0.965803 -8.4768e-05
3:100804641 A C 0.058453 -3.4293e-06
3:100807622 G A 0.379201 -3.3006e-05
3:100809977 G A 1.289596 8.4191e-06
3:100810540 G A 0.135598 7.8551e-06
3:100811289 C A 0.326711 -1.4324e-05
3:100811938 C T 1.239540 1.7842e-05
3:100817168 C T 0.371953 -5.4193e-05
3:100818693 G A 0.515925 5.2103e-06
3:100819849 G T 0.046476 -8.5818e-05
3:100820459 T C 0.031334 1.3929e-06
3:100821919 A G 0.105591 -1.8225e-04
3:100824661 T C 0.028374 8.4800e-06
3:100825301 G A 0.202733 -3.7164e-05
3:100836431 C T 0.293627 -1.5920e-05
3:100843284 A G 0.067895 1.8176e-04
3:100844145 T C 0.461604 5.4106e-06
3:100847795 A G 0.334546 4.7071e-05
3:100850365 C T 0.020565 7.0839e-05
3:100852656 A C 1.225103 3.6178e-05
3:100864047 G A 0.046573 -1.2404e-05
3:100867239 A G 0.262529 -6.9812e-05
3:100871443 G A 0.322511 6.5923e-06
3:100872536 A C 0.442815 -2.8069e-05
3:100885183 G A 1.358003 -1.2724e-05
3:100899402 T C 1.423207 1.2158e-05
3:100902840 A G 0.045609 3.1723e-05
3:100910420 C T 0.254191 -1.6274e-05
3:100928103 A G 1.577838 5.8350e-05
3:100954892 G T 0.049417 2.0140e-04
3:100963154 A G 1.310570 3.8584e-05
3:100970412 C T 0.151973 3.0522e-05
3:100975476 A G 0.055616 -2.2411e-05
3:100984611 T C 0.024989 -4.6813e-06
3:100987259 T C 0.038738 4.0761e-05
3:100989797 T C 0.118866 -6.1707e-06
3:100991053 C G 0.053055 -9.0347e-05
3:100999839 G A 0.261510 5.5728e-06
3:101020877 G A 1.572288 3.1882e-05
3:101028755 C A 0.212149 1.1413e-04
3:101049800 A G 0.052685 -8.5031e-05
3:101050546 A G 0.080913 1.8977e-05
3:101057457 G A 0.262779 6.2338e-06
3:101067901 T C 0.038177 6.1217e-05
3:101067945 T C 0.468070 -6.3358e-06
3:101101361 A G 0.759649 3.5485e-05
3:101143863 A G 0.057469 -1.5353e-05
3:101177848 G T 0.167007 -1.0998e-04
3:101180284 T C 0.035609 1.1362e-05
3:101211487 G A 0.809861 -5.4106e-06
3:101226952 G C 0.209069 4.7912e-05
3:101242751 G A 0.674032 3.5169e-05
3:101265823 G T 1.243344 -2.7555e-05
3:101280892 A G 0.020705 -4.0263e-06
3:101291984 C A 0.326786 4.6443e-05
3:101293943 T C 0.133209 -2.7827e-05
3:101295026 C A 0.030111 -3.3596e-05
3:101304094 G A 0.029848 -2.5121e-05
3:101305170 G T 0.480248 -6.9494e-07
3:101331252 G T 1.761551 2.1441e-05
3:101333441 G A 1.842919 5.8264e-05
3:101355590 A G 0.149288 5.4593e-06
3:101372512 G A 0.132842 3.4177e-05
3:101374451 A G 0.230968 1.9772e-05
3:101384861 C T 0.044564 -3.5824e-05
3:101386490 A C 0.203074 3.3231e-05
3:101397011 G T 0.050971 -3.8904e-06
3:101401995 C T 0.711501 3.9927e-05
3:101404892 A G 0.036025 2.1085e-05
3:101426832 C T 0.245869 -3.7020e-05
3:101445126 G A 0.714556 4.9933e-05
3:101453870 A G 0.059134 4.7379e-06
3:101453991 G A 0.147876 -1.1059e-04
3:101473640 A G 0.135345 1.4952e-05
3:101484335 A G 1.820273 1.2119e-04
3:101489712 C T 0.698265 -3.2704e-05
3:101493878 G A 0.034350 5.0738e-05
3:101504624 C A 1.843315 7.3155e-05
3:101513696 A C 0.091770 -1.0246e-05
3:101523842 C T 0.050997 -9.6474e-05
3:101532448 T C 0.702965 4.3984e-05
3:101537310 A G 1.967951 3.0581e-05
3:101540387 G T 0.093760 -6.6785e-05
3:101543150 C G 0.048521 -6.7248e-06
3:101545106 C G 0.182502 -5.6702e-05
3:101545319 G A 0.415891 3.3778e-05
3:101551879 C T 0.093108 2.4693e-05
3:101552553 A G 0.555127 3.1228e-05
3:101556546 T C 0.516438 -1.1932e-05
3:101564596 A G 0.033467 -7.7162e-06
3:101564941 A G 0.104033 -1.3015e-04
3:101569726 C A 1.578425 -1.0401e-05
3:101574503 A G 1.375426 -2.0349e-05
3:101587585 G A 0.936964 4.1306e-05
3:101601059 T C 0.052104 3.6997e-05
3:101613751 T C 0.442175 -2.8885e-05
3:101618671 G A 0.147912 -4.1854e-06
3:101618783 T C 0.113322 -7.0365e-06
3:101619559 G C 0.116182 6.8635e-05
3:101624854 T C 0.048102 -1.2434e-06
3:101631685 A G 1.690414 -1.9080e-05
3:101632426 G A 0.798533 3.6453e-06
3:101635330 T C 1.746400 -4.5594e-05
3:101644587 G A 0.059280 6.2230e-05
3:101648565 C G 0.260767 1.7369e-05
3:101652298 A G 0.911352 -6.9804e-06
3:101653958 G A 0.392259 -6.7043e-06
3:101660501 G A 0.060017 5.2672e-05
3:101667708 A G 0.105987 -4.6737e-05
3:101668885 G A 0.587595 1.1210e-05
3:101669900 G T 0.317191 -1.6647e-06
3:101671881 C G 1.227605 -1.2333e-05
3:101673934 A G 0.158071 -9.3149e-05
3:101674922 A T 0.557760 -3.2930e-05
3:101676485 G A 1.469096 -3.5618e-05
3:101679494 T C 0.084516 -7.3878e-06
3:101679997 C A 0.751963 -4.0513e-05
3:101680643 C T 0.369013 3.3540e-05
3:101703063 A G 0.714322 -3.9785e-05
3:101708994 A G 0.139879 9.8350e-06
3:101713472 A C 0.704331 -3.7419e-05
3:101713604 G A 0.198578 8.4835e-05
3:101721475 C A 1.382775 3.5854e-05
3:101722971 C A 0.043805 5.0980e-05
3:101735863 T C 0.039261 -5.0971e-06
3:101742191 C T 0.227865 -3.3890e-05
3:101742431 A C 0.671131 -1.8312e-05
3:101743276 T C 0.043529 6.0547e-05
3:101743358 C A 0.070520 -1.3295e-05
3:101746456 T C 0.145043 1.4366e-05
3:101747224 A G 0.035768 6.5034e-06
3:101748638 G A 1.429611 -2.4543e-05
3:101752785 A G 0.144598 4.4700e-05
3:101755794 C T 1.513420 -1.5309e-04
3:101765654 A C 0.897684 -4.0364e-05
3:101772979 A C 0.051478 1.0901e-05
3:101774043 C G 0.550668 -2.3175e-05
3:101782334 G A 0.039014 -2.1058e-04
3:101788323 A G 0.045837 2.7629e-05
3:101794733 T C 0.044061 3.2676e-05
3:101796818 G A 0.082838 -4.4782e-05
3:101797555 T C 1.209049 3.4856e-05
3:101798525 T C 0.097301 5.6552e-05
3:101798856 T C 0.240741 4.0687e-06
3:101805540 G A 0.055876 -3.6540e-05
3:101806423 A G 0.073386 -1.3377e-05
3:101810176 A C 0.096960 3.0246e-05
3:101810454 T C 0.789825 -2.5885e-05
3:101810516 T C 0.894111 9.6832e-05
3:101810579 A C 0.064159 5.5907e-04
3:101810719 G A 0.725283 -4.3218e-07
3:101810917 T C 0.126792 2.9186e-05
3:101814037 G A 0.045606 3.5486e-05
3:101814637 C G 0.390948 4.8840e-05
3:101819007 C T 0.053717 -1.0123e-05
3:101822768 A G 0.033548 -5.6584e-05
3:101835118 G A 0.117918 -6.1161e-05
3:101837764 G A 1.643201 1.6733e-05
3:101843271 T G 0.447339 1.8529e-05
3:101849528 T C 0.806923 -3.2202e-05
3:101850503 T C 0.059560 -1.1510e-05
3:101852217 T C 0.197472 2.6784e-05
3:101854725 T C 0.064295 -1.2881e-05
3:101878189 A G 0.321008 -9.5137e-06
3:101879030 A G 0.137263 1.5001e-05
3:101881176 G A 0.205446 3.3511e-05
3:101886745 G A 0.054785 -7.3403e-06
3:101894278 C A 0.226145 1.7122e-05
3:101894581 G T 0.475688 1.6686e-05
3:101901067 A G 0.794602 -2.0246e-05
3:101902420 T C 0.027206 7.1767e-05
3:101902507 T G 0.054970 -5.8268e-05
3:101902560 A C 0.029783 -1.9311e-05
3:101903400 A G 0.027858 -2.0475e-05
3:101903557 T C 0.114205 -4.9117e-05
3:101914261 T C 0.089872 3.9317e-05
3:101915678 A T 0.057330 -8.3774e-05
3:101917699 T C 0.060614 1.0249e-05
3:101918343 G A 0.148350 -3.1472e-05
3:101932489 A G 0.050358 -1.0722e-04
3:101942441 G A 0.032363 -4.5648e-05
3:101948917 T C 0.023295 7.3250e-05
3:101959485 A G 0.106032 -2.1383e-06
3:101968466 T C 0.058800 -4.4320e-05
3:101972506 G A 0.044243 1.6968e-06
3:101974506 T C 0.232957 4.7757e-05
3:101976792 G T 0.761119 -3.5347e-05
3:101976866 T C 0.066561 1.3671e-05
3:101977580 G A 0.291199 3.0952e-05
3:101984683 A G 1.152836 2.7534e-05
3:102009925 A C 0.762297 -2.1353e-05
3:102010644 C T 0.022772 1.6508e-04
3:102015117 T C 0.114978 -1.1046e-04
3:102021769 G A 0.050131 2.5227e-05
3:102043645 G C 0.072614 -9.4095e-05
3:102048462 G A 0.537870 4.3216e-05
3:102061877 T C 0.045885 -3.0490e-06
3:102079431 G A 0.062176 3.2404e-05
3:102080186 T G 0.049605 2.0847e-05
3:102082802 T G 0.078158 2.8297e-05
3:102087996 C G 0.031364 2.3719e-05
3:102098095 T C 0.020929 5.6640e-05
3:102110256 A G 0.045820 2.4546e-05
3:102112443 C T 0.616531 -1.0834e-04
3:102122127 T C 0.032432 3.4845e-05
3:102126710 T C 0.046190 7.7959e-05
3:102129412 T C 0.309839 -2.2576e-04
3:102129478 G A 0.033204 -2.4168e-05
3:102130172 C T 0.041783 2.0918e-05
3:102159828 G T 0.027420 1.4486e-05
3:102181131 G A 0.309466 -1.9133e-04
3:102192101 T C 0.115782 -7.2708e-05
3:102199515 T C 0.618309 1.4120e-06
3:102203045 A C 0.192493 6.0406e-05
3:102226999 C T 0.073081 5.3481e-05
3:102239942 T C 1.747390 -5.7137e-06
3:102244925 C T 0.313056 4.5017e-05
3:102245539 G A 0.042552 -1.1287e-04
3:102245961 G A 0.069787 -1.3017e-05
3:102262976 T A 0.075142 -1.2087e-05
3:102272819 T C 0.020286 9.4259e-05
3:102282330 A C 0.027063 3.2219e-05
3:102293262 A G 1.068726 1.2091e-06
3:102293328 T C 0.076973 4.9505e-05
3:102306300 T G 1.311290 -6.1806e-05
3:102311701 C T 0.068385 -2.0949e-05
3:102321486 T C 0.020688 -9.4289e-05
3:102324258 C T 0.075282 -2.8631e-05
3:102326452 A G 0.043788 3.0019e-05
3:102328721 A G 0.033616 6.0291e-05
3:102330042 T G 0.244548 -1.6974e-04
3:102335353 A G 0.074204 4.9685e-05
3:102343690 T C 0.051364 -1.0287e-04
3:102355402 A G 0.382152 -3.1455e-04
3:102359480 A G 0.146672 9.3879e-06
3:102361006 C T 0.858586 -3.4239e-05
3:102387980 G A 0.154527 3.7779e-04
3:102399388 C T 0.046843 3.9866e-05
3:102412093 C G 0.073695 -8.9610e-06
3:102424262 C T 0.247158 5.0283e-04
3:102427502 C T 0.058992 4.2710e-05
3:102439170 C T 0.053386 -4.5980e-05
3:102445501 C T 1.653896 1.9316e-05
3:102454901 C T 0.143498 -1.6216e-04
3:102455773 C G 0.055856 -5.2046e-05
3:102459371 A C 0.070975 4.6454e-05
3:102463968 T C 0.127470 6.1191e-06
3:102468142 T G 0.433629 2.8479e-05
3:102470556 C T 0.066197 -2.7749e-05
3:102490516 T C 0.044623 -3.8464e-05
3:102505939 A G 0.030088 5.2785e-07
3:102508488 A G 0.067895 -5.7581e-05
3:102508699 A G 1.535212 2.9793e-05
3:102540775 G A 0.071702 2.1061e-04
3:102549633 T C 0.292689 7.9192e-06
3:102563068 C T 0.047706 -3.7241e-05
3:102563820 A G 0.030926 3.2822e-05
3:102569183 T C 0.090868 -8.6191e-05
3:102572910 G A 1.302709 2.4289e-05
3:102581556 A G 1.594709 5.1692e-05
3:102582321 A G 0.059375 1.7490e-05
3:102589205 C T 1.303212 2.3098e-05
3:102596864 C T 0.066139 -2.5525e-05
3:102601012 G A 0.051348 4.2271e-05
3:102606814 T G 0.076437 -2.8485e-05
3:102610117 A G 0.044171 -3.8977e-05
3:102619704 A C 0.225632 -1.3877e-07
3:102627090 T C 0.166968 -2.1273e-06
3:102630046 T C 0.082004 2.4316e-05
3:102632712 G A 0.101410 2.4335e-05
3:102651365 A G 0.283974 2.0979e-05
3:102663068 G C 0.068544 -4.4475e-05
3:102666440 A G 0.059284 5.7812e-06
3:102691324 T C 0.143732 2.5809e-05
3:102691758 A G 0.026888 1.8991e-05
3:102694282 C T 0.058008 3.0730e-06
3:102728239 G A 0.101556 -4.9593e-05
3:102738964 C T 0.043762 -4.5690e-05
3:102739151 C T 0.046304 -3.5792e-06
3:102754121 A G 0.132703 -9.3246e-05
3:102754274 T G 0.185553 7.6998e-07
3:102773508 C T 0.312047 5.6006e-05
3:102774898 T C 0.032896 -5.7534e-05
3:102787562 T C 0.067706 4.4592e-05
3:102808454 C T 0.473312 1.4670e-05
3:102826454 T G 0.063201 -1.2228e-05
3:102827950 G A 1.261205 -9.1970e-06
3:102853034 G T 1.734322 2.4728e-04
3:102861463 G A 0.042114 -9.3544e-06
3:102883033 G C 0.080170 3.2691e-05
3:102889183 C T 0.103380 1.8931e-05
3:102889588 G A 0.080845 -2.8460e-05
3:102892138 A G 0.974511 -2.3567e-05
3:102903304 T C 0.033921 -4.8970e-05
3:102916921 G C 0.047154 -5.9164e-05
3:102917680 T C 0.682832 6.3226e-05
3:102926361 T C 0.055681 -7.8350e-05
3:102932374 T C 1.728597 8.3947e-05
3:102946706 T C 0.067963 -2.5020e-05
3:102960626 G C 0.027823 -5.6470e-05
3:102967061 A G 0.115857 -8.7347e-05
3:102968833 T G 0.512874 2.5178e-05
3:102979875 G A 0.175323 -3.5346e-05
3:102980498 T G 0.469498 3.6838e-05
3:102985609 C T 0.235139 -5.9461e-05
3:102993239 G A 0.027673 -2.3443e-05
3:102999034 T C 0.114276 -6.9443e-05
3:103006970 T A 0.060945 -7.6600e-06
3:103008371 T C 1.421516 -6.9359e-05
3:103013583 G T 0.451896 -1.5202e-05
3:103017741 T G 0.293202 2.2992e-06
3:103028245 T C 1.549480 5.1983e-05
3:103033719 A G 0.047521 -5.6283e-05
3:103052071 T C 0.358003 -2.2875e-05
3:103055872 C T 0.033103 6.0232e-05
3:103057272 C A 0.708405 -2.1725e-04
3:103061414 C G 0.040526 2.1986e-05
3:103075899 T C 0.058462 -4.6059e-05
3:103076646 G A 0.120018 -1.2247e-04
3:103077393 G C 0.025560 2.7746e-05
3:103078146 T G 0.373421 -1.1434e-04
3:103086279 G A 0.228813 -3.3354e-05
3:103090087 T C 1.087505 1.2388e-05
3:103093137 G A 0.255992 -4.0154e-06
3:103095579 T C 0.058664 -1.8057e-05
3:103099123 A G 0.110696 -8.9400e-06
3:103101114 T C 0.072854 1.6670e-05
3:103105759 A G 0.106724 1.8370e-05
3:103109250 C G 0.031890 1.1312e-05
3:103114814 A G 0.649063 2.2997e-05
3:103119583 T C 0.177916 7.1433e-06
3:103121427 A G 0.902128 1.6420e-05
3:103128595 C T 0.086944 7.7842e-05
3:103165026 G A 0.207491 6.9660e-05
3:103165362 G A 0.038586 -1.3869e-04
3:103165552 G C 1.571045 5.3740e-05
3:103166297 G T 1.845687 5.4744e-05
3:103173376 C T 0.678671 1.0601e-06
3:103174143 C T 0.298710 -8.8946e-05
3:103216164 C T 0.112754 -1.7598e-04
3:103241467 C T 0.035583 9.9138e-05
3:103245092 T C 0.557253 -2.3494e-05
3:103284485 A G 0.180185 2.9732e-05
3:103285310 A G 0.023444 -1.2006e-05
3:103285460 C G 0.172414 -3.5118e-05
3:103287208 T C 0.369905 3.3521e-05
3:103291949 T G 0.120395 -3.6049e-05
3:103295336 T C 0.027475 3.3963e-05
3:103296439 C T 0.105295 -4.2848e-04
3:103300444 T C 0.061945 -1.2047e-04
3:103302109 G A 0.147601 -2.6364e-04
3:103303299 G T 0.573219 -1.9828e-05
3:103316111 T C 0.022386 -1.9024e-05
3:103331483 A G 0.556212 -1.0747e-05
3:103336634 T C 0.556030 -1.4995e-05
3:103347707 A G 0.061513 4.3474e-05
3:103359218 T C 0.639014 -1.2001e-05
3:103363061 C A 0.465097 4.7162e-05
3:103375964 G C 0.091579 4.6814e-06
3:103379885 A G 0.022986 4.4139e-05
3:103380852 C T 0.639439 -3.9796e-06
3:103393132 T C 0.220253 -4.0101e-04
3:103399162 G A 0.119632 2.6483e-05
3:103400082 A G 0.634697 1.3083e-06
3:103402504 T A 0.048274 -1.4702e-05
3:103403514 T C 0.460069 8.8740e-05
3:103404929 G A 0.119064 1.5512e-06
3:103416050 T C 0.043896 3.2066e-05
3:103416381 G C 0.173258 -2.9044e-05
3:103416936 T C 0.415982 1.3187e-04
3:103417465 T C 0.045122 8.2104e-05
3:103427005 T C 0.031769 3.5176e-05
3:103430540 A C 0.032905 -5.9882e-06
3:103432523 G T 0.639812 -6.2511e-06
3:103435690 A C 0.062377 1.1404e-05
3:103440960 C T 0.040156 1.5124e-05
3:103449668 G T 0.589562 8.0101e-06
3:103449926 T C 0.078041 7.5361e-05
3:103451547 G T 0.039251 1.4468e-05
3:103452283 C G 0.127652 4.1996e-05
3:103453775 G A 1.312946 2.2155e-05
3:103459491 T C 1.235989 4.6779e-05
3:103465165 T C 0.027076 5.1519e-06
3:103465219 C T 1.390935 6.4058e-05
3:103481463 A G 0.162482 2.1777e-05
3:103488650 C T 0.321453 9.2264e-06
3:103492069 T C 0.126357 4.9933e-05
3:103505241 T C 0.070848 -4.2929e-05
3:103506909 G A 0.266428 8.1064e-05
3:103507935 A C 0.059894 1.6944e-05
3:103514002 A G 0.115812 -8.9024e-05
3:103514738 G A 0.182674 -7.6156e-05
3:103516745 T C 0.071728 3.7835e-05
3:103527164 T C 0.132631 2.9127e-04
3:103533215 T C 0.027894 -5.9463e-06
3:103536266 A G 0.086801 3.3064e-04
3:103537504 C T 0.034002 -7.4260e-06
3:103537556 A G 0.815593 1.0750e-05
3:103566784 C T 0.086824 -6.2861e-05
3:103568533 T C 0.642169 7.5107e-05
3:103574761 C T 0.062672 -6.2695e-05
3:103581938 T C 0.021266 2.8566e-05
3:103592000 G T 0.069352 -4.6133e-05
3:103594555 C T 0.754092 -1.7475e-05
3:103595730 T C 0.071235 -2.2190e-05
3:103597906 T G 0.023259 -8.7655e-06
3:103638028 C T 1.611691 1.0393e-05
3:103641158 A C 0.794842 4.5697e-05
3:103647574 G A 0.089541 -2.7723e-05
3:103666417 A G 0.041585 -4.4849e-05
3:103688773 T C 0.030653 -4.3701e-06
3:103689698 C T 0.060647 2.0895e-05
3:103701940 G T 1.888612 1.0110e-04
3:103704074 A C 0.727714 -1.4329e-05
3:103704391 C A 0.529311 -2.5785e-06
3:103711462 C G 0.079401 -3.3473e-05
3:103716962 C T 0.800185 1.3115e-05
3:103717140 G A 0.136159 -6.1223e-06
3:103721097 G A 0.177416 2.4768e-05
3:103728418 T C 0.078787 4.9157e-05
3:103729291 A G 0.404424 1.1355e-05
3:103745864 T G 0.286129 4.3747e-05
3:103748420 G A 0.071095 1.4758e-04
3:103748729 A G 0.652250 9.6201e-05
3:103749021 A G 0.100333 4.3079e-05
3:103753663 T C 0.288086 -1.1448e-05
3:103757541 G A 1.462487 2.8945e-05
3:103762640 T G 0.591116 4.0719e-06
3:103777446 T G 0.081692 -9.2259e-05
3:103777789 T A 1.663396 5.5278e-06
3:103779439 G A 0.602564 -1.3206e-05
3:103780022 C A 0.088022 -5.4344e-05
3:103781849 A G 0.547062 1.8350e-04
3:103797584 C T 1.310963 -1.2043e-04
3:103801733 C T 0.465058 3.6244e-05
3:103802470 A G 0.114134 -3.6929e-05
3:103806619 C T 0.935504 -1.1645e-05
3:103812083 A C 0.410967 2.3588e-05
3:103819928 T G 0.791350 2.0252e-05
3:103823429 A G 0.064827 3.0613e-05
3:103827256 C T 0.038621 1.8875e-06
3:103829170 A G 1.421201 2.0726e-05
3:103829402 A G 0.221795 -1.3515e-05
3:103843809 A G 0.213252 8.0165e-05
3:103851527 T C 0.057700 -7.7489e-05
3:103855866 A G 0.067567 -8.8262e-06
3:103857459 T C 0.276941 -3.9327e-05
3:103859390 T G 0.721966 1.9887e-05
3:103860910 C T 0.158743 -9.2343e-05
3:103889238 A G 1.698203 -3.0755e-05
3:103892948 G A 0.049430 6.2260e-05
3:103894932 T C 0.180097 6.1231e-05
3:103896021 G A 1.198328 5.1018e-06
3:103897159 T C 0.044915 -3.6084e-05
3:103898314 C T 1.907652 -7.7388e-05
3:103910764 G A 0.859881 -1.9307e-05
3:103912071 A G 0.021240 4.3615e-06
3:103923035 A C 0.134777 2.2396e-05
3:103926581 C T 0.034265 -7.5417e-05
3:103933933 G A 0.455269 1.1069e-05
3:103949640 T C 1.459676 -6.8294e-06
3:103953985 T C 1.008306 -1.5378e-05
3:103955741 A C 0.041659 -1.9663e-05
3:103963419 A T 0.048982 -1.2398e-04
3:103968307 G T 0.139210 2.1133e-05
3:103970257 G T 0.050355 3.2715e-05
3:103970292 C T 0.500284 2.1774e-05
3:103979933 C T 0.219046 -7.2530e-05
3:103980017 T C 1.343225 6.5968e-05
3:104010944 A G 0.842503 2.8439e-05
3:104022529 A G 0.744985 -4.9982e-05
3:104037443 T C 1.663448 -9.0907e-05
3:104041705 C A 1.958153 1.3351e-04
3:104041966 C A 0.265697 -5.4005e-05
3:104047394 G A 0.320129 -1.0244e-06
3:104051156 A C 1.068128 3.8878e-05
3:104051645 G A 1.962797 1.2715e-04
3:104078692 G A 1.064970 6.6560e-05
3:104078908 G A 0.129992 -5.0013e-05
3:104088759 G A 0.074243 2.4406e-05
3:104091382 C T 1.607511 7.8502e-06
3:104092020 T C 0.056859 9.4726e-06
3:104100374 G A 0.025985 -2.7544e-05
3:104103488 G A 0.442610 2.8463e-04
3:104105586 C T 0.162456 -1.1613e-04
3:104108939 T C 1.167770 -2.7392e-06
3:104120727 A G 1.128165 8.4778e-05
3:104147598 A G 1.662039 -2.4390e-05
3:104153905 T C 0.059258 6.2556e-05
3:104156400 G A 1.621240 -1.9847e-05
3:104168423 A C 0.021977 -1.5385e-05
3:104168575 A G 0.089245 -9.8784e-05
3:104169426 C T 0.085461 -1.2285e-04
3:104178878 C T 1.646628 3.8089e-06
3:104181201 A G 0.329385 -2.7622e-05
3:104196495 G A 1.249887 4.8332e-05
3:104218531 A G 0.032493 -4.5122e-06
3:104220187 T C 0.404320 1.0030e-05
3:104239654 A G 1.189373 2.4767e-05
3:104245490 G A 0.199182 -3.7605e-05
3:104251146 G A 0.052192 6.4902e-05
3:104262709 T G 1.979088 7.8691e-05
3:104274046 A G 0.695010 -1.6657e-06
3:104274366 G A 0.487171 2.1279e-05
3:104275548 T C 0.059829 5.8023e-05
3:104275579 C T 0.038725 -3.6382e-06
3:104276074 C G 0.041098 -1.1466e-05
3:104276344 C T 0.082247 2.2222e-05
3:104283669 G A 0.056067 -3.9642e-05
3:104286240 G C 0.031283 -3.6558e-05
3:104308863 A G 0.175910 -5.8121e-06
3:104320319 G A 0.218319 -4.1021e-05
3:104321438 T C 0.075704 -3.0621e-05
3:104336809 A C 0.197163 -4.1704e-05
3:104339615 A G 0.026083 -2.4385e-05
3:104339731 T C 1.121936 -1.7586e-05
3:104340075 G C 0.049176 4.0410e-05
3:104342922 C T 0.026894 -4.2935e-05
3:104348000 A G 0.489086 -2.6274e-05
3:104358994 C T 1.951142 4.9553e-07
3:104366660 C G 0.039261 3.5822e-05
3:104372914 A G 0.020130 6.3728e-06
3:104408174 A C 1.278570 -8.6150e-06
3:104420262 C A 0.742394 -4.4898e-05
3:104422714 C T 0.039452 6.4558e-06
3:104428148 C T 1.427560 -2.5675e-05
3:104435072 G A 0.055197 -1.0673e-04
3:104448718 C A 0.033879 -1.4396e-05
3:104454012 T C 0.090725 3.8722e-05
3:104460954 G A 0.043162 3.9729e-05
3:104469738 T G 0.350820 -4.1815e-05
3:104471965 A C 0.067340 -5.0796e-06
3:104491967 G C 0.058378 2.5544e-05
3:104493304 A C 0.092676 8.0672e-05
3:104493439 C T 0.130203 1.4301e-04
3:104517053 T C 0.087934 -7.1132e-06
3:104524769 C A 0.772914 2.1032e-05
3:104539613 A G 0.046833 -3.5153e-05
3:104541049 T C 0.027235 -4.0752e-05
3:104548014 T G 0.752125 1.0308e-05
3:104559719 A G 0.061059 -7.2330e-06
3:104560856 A G 0.024535 5.9898e-05
3:104570060 A G 1.608926 -9.5792e-06
3:104580647 G T 1.337772 2.7532e-07
3:104587105 A G 0.314650 1.6719e-04
3:104587601 G A 0.020111 4.2924e-05
3:104588813 C T 0.059965 -2.5749e-05
3:104589485 C G 0.187679 -1.2216e-04
3:104599330 C T 0.608377 3.9961e-05
3:104604813 C A 0.555533 3.9321e-05
3:104612093 G C 0.060796 1.7940e-04
3:104622028 G C 0.608874 7.6187e-05
3:104630017 G A 0.135254 1.0041e-04
3:104632279 C T 0.049699 1.6962e-05
3:104635152 C T 0.038667 2.9899e-05
3:104638535 A G 0.034191 -1.3668e-05
3:104638899 G A 1.673380 4.7079e-04
3:104643090 T C 0.929340 1.5043e-04
3:104644431 A G 0.179289 -1.1876e-04
3:104660085 T C 0.023178 -9.4731e-07
3:104660608 C G 0.591649 1.2172e-04
3:104668183 G A 0.969672 6.7631e-05
3:104669086 A G 0.034100 1.6737e-05
3:104672251 A G 1.844483 -1.2855e-05
3:104678616 T C 0.072520 -5.8025e-06
3:104683554 A C 0.058255 4.9644e-05
3:104690616 G T 0.035207 -4.2067e-05
3:104696296 G A 0.063513 6.8885e-06
3:104707278 G A 0.084750 -1.4056e-06
3:104712013 C T 0.134653 1.6069e-05
3:104716712 A G 0.310638 1.8063e-04
3:104719712 T C 0.041906 -8.4581e-06
3:104721308 T C 0.143326 8.0019e-06
3:104722049 A G 0.050471 5.7947e-05
3:104735446 G A 0.327688 -1.4812e-04
3:104757531 A G 0.193807 -1.0473e-04
3:104767098 A G 0.033324 -5.6135e-05
3:104770124 A G 0.098655 9.0884e-06
3:104778133 C T 0.124131 5.2764e-05
3:104780811 A G 0.063033 -1.7338e-05
3:104784330 T C 1.001766 2.7042e-05
3:104800459 C T 0.035340 6.4842e-05
3:104802587 T G 0.637576 -1.4145e-06
3:104806120 C T 1.907912 1.3369e-05
3:104813322 C A 0.194466 -5.7050e-05
3:104819164 T C 0.029656 3.4468e-05
3:104834697 G A 0.415476 -1.1861e-05
3:104837916 T C 0.079008 1.3427e-05
3:104839517 T C 1.219903 -2.6582e-05
3:104851893 A G 0.244684 4.9530e-05
3:104859295 A G 0.174592 -7.5049e-05
3:104862485 C T 1.647528 7.4502e-06
3:104869888 G A 0.325322 -3.4194e-05
3:104870677 C T 0.178318 -8.7406e-06
3:104877638 G A 0.105828 -6.9913e-05
3:104885045 C G 0.095701 -4.2990e-05
3:104890527 G A 0.055603 2.9989e-05
3:104893104 G T 0.102514 9.3137e-05
3:104907697 T G 1.490553 -4.0980e-05
3:104907857 G C 0.094422 4.2378e-05
3:104912818 C G 0.071936 1.9029e-05
3:104913627 C T 1.032866 -3.3934e-05
3:104916435 C T 0.262831 -5.1807e-05
3:104916535 C G 0.831588 -6.0144e-05
3:104917800 G T 0.046223 -1.0336e-05
3:104926941 T C 0.049582 -3.4688e-05
3:104928019 T C 0.318113 -1.7992e-05
3:104935829 G A 1.865577 -1.5239e-04
3:104944286 C T 0.061494 2.1171e-05
3:104948851 G C 0.025557 -3.1651e-05
3:104950929 T C 0.048884 1.3871e-05
3:104956566 A G 0.082598 5.1497e-06
3:104957557 A G 0.194437 1.5624e-04
3:104965397 T C 0.083328 -2.0424e-05
3:104970176 A G 0.264840 6.3298e-06
3:104974360 A G 0.126912 -2.3440e-06
3:104978748 C T 0.020276 -7.8831e-05
3:104984474 G A 1.090222 -4.4225e-05
3:104989884 A C 0.560178 3.9950e-05
3:104991207 T C 0.088372 4.3026e-06
3:104994066 A G 0.116217 -2.6539e-05
3:105000002 G A 0.081040 6.7896e-05
3:105000024 G A 1.132154 1.0318e-04
3:105000469 C A 0.481410 -4.4631e-05
3:105005089 C T 0.255486 6.5048e-05
3:105012805 G A 0.581324 1.1161e-05
3:105013951 G T 0.045765 -1.4631e-04
3:105021171 T G 0.535380 1.1921e-05
3:105034818 G A 0.826498 -1.9722e-04
3:105035374 A G 0.254681 -1.5819e-04
3:105039366 A G 0.041328 -2.2860e-05
3:105042312 A G 0.145961 -5.6957e-05
3:105061779 G T 0.261426 4.0699e-05
3:105069325 T G 0.070374 1.8888e-05
3:105072957 T C 0.321307 8.8095e-06
3:105088509 T G 0.078145 -7.5008e-06
3:105132394 A G 0.046521 5.4647e-06
3:105135968 C T 1.305036 3.3318e-06
3:105136914 T C 0.373589 5.6164e-06
3:105143721 A G 0.039507 5.4677e-06
3:105143831 C T 0.021010 -8.3096e-05
3:105159165 T G 0.029251 1.2672e-05
3:105162488 A G 0.142810 4.2399e-05
3:105169852 A G 0.055801 1.0914e-04
3:105177679 A G 0.343125 6.4128e-06
3:105180134 C T 0.594421 -1.0205e-05
3:105190870 G A 0.598156 -7.4003e-06
3:105191096 G T 0.242685 -4.7015e-05
3:105203520 A C 0.025395 9.5950e-05
3:105221432 G A 0.111962 -1.8087e-05
3:105239424 T C 0.116266 -4.2208e-05
3:105242479 G A 0.379996 3.4325e-05
3:105243389 C T 0.139623 -2.0986e-04
3:105248666 T C 0.248920 -4.9296e-05
3:105256540 T C 0.036460 4.0143e-05
3:105258861 G A 0.345182 2.4252e-05
3:105260524 C T 0.023590 -7.8858e-05
3:105263624 G A 0.303828 5.2477e-06
3:105264176 T G 0.098057 1.6864e-04
3:105270550 C T 0.122300 1.7882e-05
3:105273519 A G 0.025736 -3.2437e-05
3:105283199 C T 0.072887 6.7708e-05
3:105299699 A C 0.038076 1.5945e-05
3:105304199 G A 0.454331 -7.8977e-05
3:105316804 A G 0.601996 8.9222e-05
3:105318256 G A 0.424694 2.9523e-05
3:105327909 C T 0.324088 5.8171e-05
3:105328255 C T 0.560129 -5.7776e-05
3:105330183 A G 0.057349 7.8992e-05
3:105332265 A C 0.100738 -2.9324e-06
3:105333715 C T 0.640900 1.2241e-04
3:105333786 C T 0.076084 1.7550e-04
3:105334097 G T 0.052471 6.7559e-05
3:105336861 A C 0.027862 8.8920e-05
3:105337398 C T 0.714987 2.5676e-05
3:105338152 A G 1.771746 5.7502e-06
3:105338331 T C 0.730440 1.1563e-05
3:105339765 A G 0.256921 4.3067e-05
3:105341214 A G 0.177903 -2.1955e-04
3:105343015 C T 0.972385 2.1844e-05
3:105347224 A G 0.037729 -6.3255e-06
3:105349268 G A 0.030854 -2.0699e-05
3:105351659 C T 0.028215 2.2567e-05
3:105353145 C T 1.179214 6.0532e-06
3:105353180 T C 0.067220 -7.0397e-05
3:105355424 T C 0.288570 -6.2671e-06
3:105355971 G A 0.857421 4.9862e-05
3:105362676 C T 0.768156 -1.3148e-04
3:105363290 G A 0.037261 -5.4649e-06
3:105363389 A C 0.046317 6.3204e-06
3:105367795 C G 0.035109 3.3139e-05
3:105369731 A C 0.031244 -1.4376e-04
3:105370343 C T 0.661922 8.1746e-05
3:105373208 C T 0.029929 -1.7526e-05
3:105381036 T C 0.144608 -1.2116e-05
3:105395942 A G 0.040218 -2.1012e-05
3:105396140 G A 0.047729 -1.8137e-05
3:105402589 T C 0.071056 -4.5533e-05
3:105406695 G A 0.053214 -7.6387e-05
3:105425977 A G 0.067891 2.5304e-05
3:105442573 G T 0.245178 3.1514e-05
3:105452593 G A 0.699830 8.4478e-06
3:105464044 C T 0.113790 1.1722e-05
3:105464766 A G 0.040601 5.2666e-07
3:105467984 C T 0.029306 -9.6688e-05
3:105469130 T C 0.443013 -1.7025e-05
3:105472282 C T 0.038345 3.0450e-05
3:105486255 C T 0.564147 -8.2664e-06
3:105519927 C T 0.093968 3.2711e-05
3:105523720 C A 0.022175 -1.4112e-04
3:105537828 C T 0.346542 -4.9765e-05
3:105545445 C T 0.189565 -2.3373e-05
3:105546562 C T 0.039228 -2.5268e-05
3:105548902 C T 0.262870 -1.2585e-05
3:105559353 C T 1.516967 -5.3993e-05
3:105578583 G A 0.270926 4.7985e-06
3:105583304 T C 0.057959 -2.8183e-05
3:105586714 C T 0.410403 1.2933e-04
3:105629278 T G 0.156601 1.3740e-04
3:105631428 A G 0.040478 3.7688e-05
3:105631542 G C 0.040361 -9.3292e-05
3:105651675 G A 0.186949 -2.2944e-05
3:105663687 C T 1.836307 5.4420e-06
3:105665269 G A 1.138152 -6.9943e-05
3:105671386 C A 1.612779 -2.3103e-05
3:105676779 A G 0.074931 3.3582e-05
3:105679676 C A 1.902452 3.8120e-05
3:105679835 C G 0.398004 4.2088e-05
3:105681828 A G 0.588487 1.5854e-05
3:105684620 A G 0.291978 -2.3620e-06
3:105684987 C T 0.185368 -3.0514e-05
3:105687771 T C 0.061264 -4.4084e-05
3:105693423 T C 1.975767 -5.1904e-05
3:105693612 A C 0.669462 2.4981e-05
3:105694856 T C 0.104997 -5.3503e-05
3:105695218 G T 1.687674 2.4015e-05
3:105695477 T C 0.946224 6.0717e-05
3:105695545 T C 0.969078 5.0394e-06
3:105695995 A G 0.601016 4.3214e-05
3:105699882 A G 0.566517 5.4317e-05
3:105702873 T G 0.127818 9.9023e-06
3:105703940 A G 0.248427 -4.6151e-05
3:105723873 T C 0.037537 1.8190e-04
3:105727925 G A 0.034330 -9.0185e-06
3:105744308 A C 0.078888 -2.3401e-05
3:105748054 T C 0.179558 -5.2195e-05
3:105762486 G A 0.034687 -1.2292e-06
3:105766049 G A 0.244120 -5.0808e-06
3:105766475 C T 0.028754 -5.5677e-06
3:105775729 G A 0.101310 7.9178e-05
3:105787206 T C 0.057132 5.1971e-06
3:105796613 T C 0.075198 -1.7497e-05
3:105818860 A G 0.226518 -9.0494e-05
3:105825555 C G 0.022730 -4.5682e-05
3:105838847 C T 1.531537 5.1027e-05
3:105839482 A C 0.307288 -2.9573e-05
3:105841011 C T 0.145020 -3.2274e-05
3:105847211 T G 0.077453 1.2700e-05
3:105848694 A G 0.035356 1.9196e-05
3:105854045 C T 0.085035 -4.0737e-05
3:105854756 A G 1.281595 -1.6458e-05
3:105859785 A G 0.023980 6.3321e-06
3:105861966 G A 0.120476 -1.1194e-05
3:105875712 T C 0.149817 -4.4155e-05
3:105876461 T C 1.292140 -2.0542e-05
3:105878935 A G 0.039920 9.7376e-05
3:105896219 T C 0.024434 -6.1011e-06
3:105912130 C T 0.575186 8.6516e-05
3:105916506 G A 0.550519 2.1953e-04
3:105925374 G A 0.042578 8.1248e-05
3:105927328 A G 0.469186 1.4427e-04
3:105960714 C A 0.037641 -4.9906e-05
3:105983592 G A 0.035216 1.5272e-05
3:105987534 T A 0.031120 -2.6147e-05
3:105991356 G A 1.175008 -2.7397e-06
3:105996388 A G 0.046911 1.7651e-05
3:105996883 G A 0.076210 1.7097e-04
3:105999454 A G 0.077625 -2.9087e-05
3:106008354 G T 1.863062 3.3792e-06
3:106015423 C T 0.168263 7.7621e-05
3:106016592 C A 1.005096 -3.2233e-06
3:106033427 C T 0.919220 9.9892e-06
3:106035816 A G 0.739603 3.6961e-05
3:106036392 C T 0.145591 -7.0172e-05
3:106053542 T C 0.097804 -5.4133e-05
3:106062882 T C 0.050351 -5.2424e-06
3:106066223 T G 0.175410 -3.2335e-05
3:106068253 C A 0.946887 2.2641e-06
3:106075229 T C 0.020899 -3.6455e-05
3:106085019 G T 0.914283 1.9071e-05
3:106087275 G C 0.027089 -2.1426e-05
3:106089387 G A 0.139626 -3.8884e-05
3:106090073 G C 0.169347 -8.4394e-05
3:106092339 G A 1.871235 4.6809e-05
3:106096178 A G 0.046044 2.3582e-05
3:106099725 G A 0.069667 -3.6026e-05
3:106103101 G C 0.292111 -3.5073e-04
3:106113769 G A 0.165429 -2.9591e-05
3:106119441 C T 0.925831 -4.0492e-05
3:106122183 G A 0.175021 -9.0304e-05
3:106126869 A C 0.086480 -3.8908e-06
3:106130323 G A 1.317542 7.3928e-06
3:106132923 C T 0.236622 9.0162e-05
3:106135465 G A 1.906951 -7.3547e-05
```
