## Supplemental_Data_Files for "Common genetic variation associated with Mendelian disease severity revealed through cryptic phenotype analysis": SupplementalDataFile_10.txt (part 5 of 21)

```
3:106137507 G C 0.041202 8.1750e-05
3:106141516 G A 1.658469 -3.7359e-04
3:106150812 C A 1.405979 2.9929e-05
3:106156609 T C 0.572700 -4.5133e-05
3:106157752 C T 0.035775 1.0394e-05
3:106159984 C T 1.261156 1.6386e-05
3:106161675 C T 0.053471 7.3045e-05
3:106174535 T C 0.085169 6.1545e-05
3:106175524 T C 1.024642 -5.5476e-06
3:106175546 C T 0.751145 -3.6921e-05
3:106176851 A G 0.032961 1.0468e-05
3:106184511 T C 1.890914 -3.0778e-06
3:106195313 G T 0.616076 1.8412e-05
3:106199222 G C 0.436683 -1.1153e-05
3:106201408 A G 0.035551 3.3241e-05
3:106210574 T C 0.071627 2.4564e-05
3:106212542 T C 0.370246 -2.6633e-05
3:106215683 G A 0.253409 3.1033e-06
3:106220368 G T 1.335225 -3.6911e-06
3:106225645 A G 0.045395 2.9623e-05
3:106240318 A G 0.139584 8.2206e-05
3:106241036 C T 0.086123 6.8511e-05
3:106247828 G A 0.236820 1.4568e-04
3:106248658 C T 0.039468 5.6537e-05
3:106251689 A G 0.024226 -2.8816e-05
3:106252507 G A 0.196884 -2.2219e-05
3:106261098 T C 0.056674 -2.0414e-04
3:106275944 G A 0.401045 -3.7550e-05
3:106280467 A G 0.055421 2.3377e-05
3:106280479 C T 0.071069 -6.5088e-05
3:106288549 A G 0.189682 -2.0686e-06
3:106289956 G T 0.191022 7.7426e-06
3:106292902 T C 0.149347 4.8939e-05
3:106294462 G A 0.067103 5.2038e-05
3:106297994 A G 0.179993 -6.5854e-05
3:106305957 C T 0.045989 -3.6038e-05
3:106320788 G A 0.062987 7.3495e-06
3:106327107 G A 1.442136 -4.5236e-05
3:106327213 A G 0.039822 8.8744e-05
3:106334927 G A 0.209627 -3.6587e-05
3:106335082 T C 0.171285 -6.5242e-05
3:106335488 G T 0.047930 -1.0385e-05
3:106335691 C T 1.388383 5.0158e-05
3:106338119 G A 0.199315 -1.2222e-05
3:106338809 A G 0.066080 2.1612e-05
3:106344400 C T 0.080865 -3.7239e-05
3:106347147 A G 1.779302 3.1556e-05
3:106348141 G T 0.310641 1.9017e-06
3:106355471 A G 1.844908 4.7658e-06
3:106359618 C A 1.805774 2.7346e-05
3:106360840 T C 0.043853 2.4054e-06
3:106363325 T G 0.043363 -6.6017e-05
3:106364551 T C 1.484568 2.9646e-05
3:106364719 G A 0.276567 3.0394e-06
3:106396897 T A 0.036943 1.7809e-05
3:106397445 G A 1.161450 -7.2612e-08
3:106402233 G A 0.270702 -3.0270e-05
3:106403951 T C 1.057933 -3.5426e-05
3:106404559 A G 0.033019 4.1172e-05
3:106405877 C T 1.295980 1.5816e-05
3:106412180 A G 0.158321 -3.3676e-05
3:106412711 T C 0.887733 1.9375e-05
3:106414672 T C 0.097194 -8.9881e-06
3:106418389 A G 0.166231 2.8197e-05
3:106419208 G A 1.685337 4.5403e-05
3:106419353 G C 1.683354 4.6168e-05
3:106420030 C T 1.219484 -1.6463e-05
3:106420994 T C 0.046223 6.2543e-05
3:106421750 T G 1.978010 6.5225e-05
3:106422157 T C 0.728493 4.2135e-05
3:106422224 C T 1.161080 3.9192e-05
3:106423837 G T 1.288044 1.9280e-05
3:106429789 G A 0.266548 8.3900e-06
3:106431049 C T 0.025950 5.9838e-05
3:106435399 G A 1.534202 4.2382e-06
3:106441445 C T 0.075295 -1.0512e-05
3:106453841 C T 0.162294 9.2199e-05
3:106453987 G A 0.123332 -2.1845e-05
3:106456218 C T 0.028540 -1.7541e-05
3:106461295 T C 0.034882 -5.4152e-05
3:106470626 C T 0.107490 8.1474e-06
3:106479934 C T 0.033873 2.2113e-05
3:106494252 A G 0.142148 3.8944e-05
3:106516130 G A 0.023687 -2.2038e-05
3:106521561 C T 1.976381 2.2121e-05
3:106528163 T C 0.282747 -2.2239e-05
3:106534707 C T 0.601688 -6.1580e-05
3:106535279 C T 0.107175 1.3132e-06
3:106538923 C T 0.038329 -4.0345e-05
3:106542970 A G 0.039900 -1.3136e-05
3:106545441 C T 0.020916 2.6255e-06
3:106547271 T C 0.038972 2.6148e-05
3:106550753 C T 0.038576 -7.6581e-05
3:106579711 A C 0.043542 3.1746e-05
3:106579815 A G 0.365572 2.3866e-05
3:106580208 C T 1.494409 6.6227e-05
3:106582908 C T 0.213655 2.7237e-05
3:106587029 C A 1.975151 -1.4399e-05
3:106589507 C T 0.024635 1.3273e-04
3:106590168 A G 0.023710 -4.6189e-05
3:106592120 T C 0.106675 -5.4921e-06
3:106598019 C T 0.040578 2.8008e-05
3:106606098 A G 0.024194 -1.0830e-06
3:106616183 C A 0.085318 -5.7596e-05
3:106618385 C T 1.659008 5.5813e-05
3:106622873 C A 0.040432 1.7983e-05
3:106624294 C T 0.288077 6.5085e-05
3:106656753 T C 0.120236 1.0150e-04
3:106662714 G A 0.087071 1.4010e-04
3:106663246 C G 0.043305 -5.7250e-06
3:106682499 G A 1.627599 -1.2786e-05
3:106688530 C T 0.363761 2.2011e-05
3:106689407 C A 0.052322 -3.4593e-05
3:106690976 C G 0.283500 2.8077e-05
3:106705394 T G 0.031932 -3.9321e-05
3:106707770 T C 0.361856 -1.3352e-04
3:106708686 T C 0.789357 1.5218e-04
3:106710022 G A 0.364475 -1.2036e-04
3:106717315 C T 0.348431 -1.3982e-05
3:106728686 T G 0.287596 2.5388e-05
3:106742288 T G 0.042045 4.0921e-05
3:106745015 T C 0.362593 2.4753e-05
3:106755454 G T 0.037771 -5.9384e-05
3:106771468 C T 0.125718 1.8583e-05
3:106777569 A G 0.900566 -3.2955e-05
3:106779486 A G 0.058686 6.2174e-06
3:106789164 T C 0.097090 1.0069e-04
3:106790950 T C 0.027787 -6.1808e-05
3:106792426 C T 0.168786 -7.3070e-05
3:106795393 T C 0.059001 -3.8978e-05
3:106801323 C T 0.024051 2.9730e-05
3:106807707 A G 0.215456 -2.6989e-07
3:106809136 T C 0.057385 6.6002e-06
3:106809365 A G 0.043386 -6.5891e-05
3:106820223 G A 0.133297 -1.0210e-04
3:106833272 T C 0.268209 -2.1042e-05
3:106834309 T C 0.082822 1.0110e-04
3:106834689 C T 0.307366 -7.7719e-06
3:106837356 G T 0.864185 -7.3932e-05
3:106838755 C T 0.102709 2.5392e-05
3:106840990 C A 0.026258 -2.1085e-05
3:106850421 C T 0.194297 -9.6805e-05
3:106851255 A G 0.024648 -1.7208e-05
3:106860428 A G 1.294490 -1.8293e-05
3:106861650 C G 0.054866 2.5400e-05
3:106870249 A C 1.489956 -9.7376e-05
3:106887082 C T 0.231373 9.1730e-05
3:106887467 A G 0.435298 5.0958e-05
3:106900878 A G 0.072043 6.0236e-05
3:106900980 C T 0.643405 -3.2602e-06
3:106922410 T C 0.042792 -9.3517e-05
3:106922815 C A 0.149658 8.7838e-05
3:106922856 T C 1.495062 5.2691e-06
3:106925898 G A 0.554241 -1.6368e-05
3:106926025 C T 0.127727 2.5853e-05
3:106926227 T C 0.047609 3.9568e-05
3:106926297 G C 0.078878 5.5205e-05
3:106928929 G A 0.036090 2.5393e-06
3:106935803 C A 0.591159 7.1567e-06
3:106938007 G T 0.862390 -3.1889e-05
3:106946587 T C 0.464883 5.8458e-05
3:106961498 A C 0.735844 7.0332e-05
3:106967443 T C 0.041150 -3.7387e-05
3:106967877 A G 1.079089 1.3071e-05
3:106971009 C A 0.032694 7.4505e-05
3:106971327 C T 0.232815 -3.1197e-05
3:106972315 C T 0.798828 -4.5010e-05
3:106978217 A C 0.060822 -6.9246e-06
3:106981727 T C 1.302916 2.8775e-05
3:106982317 A G 0.279699 1.2375e-04
3:106982535 G A 0.188231 4.1158e-06
3:106985680 A G 0.187319 4.9171e-05
3:106985785 C T 0.234788 -1.2693e-05
3:106987471 G T 0.057294 -4.1936e-05
3:106987474 G T 0.512550 -5.6607e-05
3:106990245 T C 0.058206 2.8728e-06
3:106994069 T C 0.071137 -1.0966e-04
3:106995906 G A 0.053081 8.6015e-05
3:106995967 C A 0.034499 3.2339e-05
3:106996775 A G 0.034528 2.5474e-06
3:107002851 T G 0.110427 -2.1652e-05
3:107042219 T C 0.581460 7.0450e-06
3:107044948 G C 0.053698 -9.3934e-05
3:107060396 T C 0.333251 -6.0819e-05
3:107064098 A G 0.084828 -2.9933e-05
3:107071064 C T 0.087960 3.0859e-05
3:107072274 T C 1.645466 -1.1289e-04
3:107078058 T C 0.956040 6.7627e-05
3:107082584 C A 0.220533 -5.5324e-05
3:107084261 A C 0.111810 -4.2066e-05
3:107085193 A G 0.470673 4.8363e-05
3:107096121 G T 0.024048 -1.1108e-04
3:107097346 A C 0.220231 -2.6965e-05
3:107105685 G A 1.267888 -2.3568e-05
3:107113105 A G 0.487775 3.3257e-06
3:107116564 T G 0.027011 -2.7487e-06
3:107121474 A C 0.777874 -3.3427e-05
3:107122958 A G 0.645736 -3.1055e-06
3:107139053 C T 0.104400 -7.6497e-05
3:107150826 C T 0.771002 7.8505e-06
3:107151580 C T 0.039660 5.6076e-05
3:107151617 C T 0.024330 -1.5410e-07
3:107153088 C T 1.552258 2.3911e-05
3:107159469 T C 0.204677 -5.0945e-05
3:107178336 G T 0.698934 -1.8816e-05
3:107182873 T C 0.027112 1.7158e-05
3:107185746 G C 1.082400 3.8181e-06
3:107201576 T C 0.151891 4.2430e-05
3:107216763 G A 0.243967 1.6465e-05
3:107218627 C T 0.302407 -2.6516e-05
3:107219615 G T 1.872650 -1.2729e-05
3:107235503 G A 0.381746 1.1791e-05
3:107244909 A G 0.127409 -9.6141e-06
3:107247923 T G 0.088424 -1.7182e-04
3:107250056 A G 0.049595 -3.2374e-05
3:107254203 A G 1.065619 -5.5049e-06
3:107270460 G A 0.325874 1.4622e-05
3:107311740 T C 0.083565 -1.6281e-05
3:107312676 A G 0.243019 -3.8950e-05
3:107316938 G A 0.354225 2.3928e-05
3:107337903 C T 0.040705 3.0255e-04
3:107341962 T G 0.039838 -5.2491e-05
3:107352472 G T 0.354254 1.8933e-05
3:107358323 G A 0.087084 -5.4668e-06
3:107369782 T C 0.041834 1.5223e-06
3:107372780 G A 0.027586 2.5133e-05
3:107373125 A G 0.185862 3.4073e-06
3:107375835 T C 0.048453 2.8761e-05
3:107377040 A G 1.278953 1.5346e-05
3:107382291 C T 0.535614 8.8030e-05
3:107383677 C T 0.207296 -4.5249e-06
3:107393593 T C 0.272205 -3.6529e-06
3:107401178 T C 0.083734 -3.2402e-05
3:107433639 G A 0.067752 -1.9312e-05
3:107450690 A G 0.020309 5.4492e-05
3:107458463 G A 0.410159 5.9203e-07
3:107459633 G C 0.026839 2.3740e-05
3:107465817 C T 0.470232 8.4603e-06
3:107472483 C T 0.040890 4.2595e-06
3:107479754 G T 0.700268 -1.2132e-05
3:107479882 C T 0.034061 -3.0357e-05
3:107480170 G A 0.034645 -8.3764e-05
3:107481168 C T 0.205677 2.8863e-06
3:107483205 C T 0.260527 -3.9378e-05
3:107488963 T C 0.055609 2.5288e-05
3:107489647 C T 0.047622 5.9726e-06
3:107491892 A G 0.026722 -2.2995e-05
3:107497112 T C 0.041890 -2.4926e-05
3:107513092 G A 0.469203 1.0927e-05
3:107520406 G A 0.058693 1.9312e-05
3:107532150 G A 0.308476 -9.3510e-06
3:107545126 T C 0.027151 -8.7807e-05
3:107548579 A G 0.025684 -3.0327e-05
3:107548614 G A 0.933861 -3.3594e-05
3:107553632 T G 0.034979 4.5652e-06
3:107554453 A G 0.154167 2.2915e-06
3:107556807 G A 0.799516 -6.7876e-05
3:107560269 A G 0.345027 4.0704e-05
3:107576819 G C 0.499515 -1.0813e-04
3:107586424 T C 1.060472 1.7572e-05
3:107594430 G A 0.092192 -3.3523e-05
3:107596245 A G 0.035544 -1.2600e-04
3:107597621 A C 1.024824 3.3208e-05
3:107597927 G A 1.701715 1.5704e-05
3:107604090 G A 0.295678 -1.5620e-06
3:107609499 C G 0.226037 3.9226e-05
3:107611950 T G 0.021182 -6.9548e-06
3:107626808 G A 1.248404 4.0970e-06
3:107634915 G A 1.035853 -2.9363e-05
3:107635062 G A 0.072711 -4.9521e-05
3:107649493 T C 0.257976 -5.6636e-05
3:107649869 A G 0.022857 -3.9570e-05
3:107663835 G T 1.073042 -2.2408e-05
3:107666995 A G 0.042893 1.0559e-04
3:107671109 G A 0.035031 -7.9381e-05
3:107671598 T C 0.140518 2.2580e-05
3:107684667 C T 0.790211 1.6988e-05
3:107685126 A G 0.032221 -1.9082e-05
3:107693136 G A 0.295555 -7.5550e-05
3:107699938 G A 0.041133 -1.4339e-05
3:107705154 G A 0.948944 3.2911e-06
3:107705304 T C 0.519278 4.5307e-05
3:107705366 A G 0.060640 2.3604e-05
3:107708877 T G 0.893867 1.1336e-04
3:107720138 A G 0.726659 -6.9453e-06
3:107720888 G A 0.104000 -1.5112e-04
3:107725659 C T 0.250663 2.5898e-05
3:107725831 C T 0.456762 1.3812e-03
3:107727687 A T 0.065934 -1.9959e-05
3:107728669 G T 0.065184 -4.9180e-05
3:107728835 T G 1.173356 -1.0164e-06
3:107731894 G T 0.059310 -8.7506e-06
3:107733200 A G 0.330956 -1.2834e-04
3:107733600 G A 1.809309 -3.7351e-04
3:107733618 T C 0.040449 1.1610e-06
3:107735643 G C 0.167578 -4.7293e-05
3:107737519 T C 1.084727 4.4245e-05
3:107739547 A G 0.437845 2.6717e-05
3:107750920 T C 0.239176 -1.1162e-04
3:107761471 C T 0.028981 -1.0688e-04
3:107771909 T C 0.068466 2.4022e-05
3:107777733 C T 0.045989 -5.5408e-06
3:107778495 C T 0.047787 6.9544e-05
3:107784280 C T 0.116211 2.0276e-05
3:107794364 C T 0.090819 7.3457e-05
3:107803241 A C 0.036219 8.8065e-06
3:107805140 C G 0.060345 1.4793e-06
3:107816733 T C 0.498856 -3.9977e-05
3:107819041 A G 0.924731 -1.5630e-06
3:107829806 A G 0.251643 2.5547e-05
3:107833289 A C 1.283396 1.4227e-05
3:107844129 G A 0.060644 1.4112e-05
3:107852799 C T 0.075292 -1.9498e-05
3:107859558 G A 0.646986 -4.8406e-06
3:107860012 A G 1.008312 4.2434e-06
3:107881161 C T 0.025112 1.7121e-04
3:107881382 C T 0.027459 -5.7786e-05
3:107883969 A G 0.039640 -9.1364e-05
3:107886925 T C 0.212973 2.3656e-05
3:107893850 G A 0.075220 -3.4183e-05
3:107900642 A G 1.947305 -4.5111e-05
3:107918530 C T 0.094013 -9.4931e-05
3:107948567 T C 0.056629 -4.5822e-05
3:107950047 A G 0.104458 5.3542e-05
3:107952722 C T 0.059485 6.5327e-05
3:107953261 G A 0.049027 1.4656e-04
3:107962696 C T 1.241731 -2.0471e-06
3:107975611 A T 0.082033 7.3502e-05
3:108006493 G A 0.063308 -5.3577e-05
3:108011535 T G 1.325046 2.6233e-05
3:108021333 A G 0.072374 -4.3350e-05
3:108024901 C A 0.254159 -7.7911e-06
3:108036010 G A 0.102816 -7.8685e-05
3:108044244 A C 0.171658 2.4517e-05
3:108048805 A G 0.056937 -4.0181e-05
3:108057230 C T 0.099398 -5.8713e-05
3:108059490 G C 1.864133 1.3075e-05
3:108072298 C T 1.338581 2.1094e-05
3:108073903 T C 0.117769 4.5887e-05
3:108081217 A C 0.077483 -2.7708e-05
3:108081277 A C 0.505545 -3.4333e-05
3:108095365 A G 0.501521 -3.7884e-05
3:108097168 G A 1.179461 1.1524e-04
3:108099860 C T 0.232552 7.1223e-05
3:108101109 T C 0.078489 2.6936e-05
3:108109031 A G 0.562067 7.8866e-06
3:108113416 A C 0.062374 -3.7690e-05
3:108117716 T C 0.064256 1.7329e-05
3:108118700 C T 0.617985 3.3085e-05
3:108119035 T G 0.041763 -8.8834e-05
3:108119071 C T 0.973404 6.2541e-05
3:108125614 T C 0.541921 -3.3860e-06
3:108126291 A G 1.933157 3.1039e-05
3:108126872 C T 1.164573 3.6011e-05
3:108146979 T C 0.050653 3.4797e-05
3:108147295 A C 1.747260 2.8243e-05
3:108147728 C T 0.600870 2.8109e-05
3:108158574 T C 1.630799 3.4008e-05
3:108159977 A G 0.095240 1.3596e-05
3:108160936 A G 0.035171 8.2591e-05
3:108161991 G T 0.229027 1.0100e-04
3:108175196 T C 1.571454 7.4142e-05
3:108176921 A G 0.155472 -2.7123e-05
3:108177613 T C 0.022947 -8.3033e-05
3:108179063 C T 0.271536 -5.1998e-05
3:108180382 G A 0.044305 5.5061e-05
3:108188993 A G 1.469294 6.8874e-05
3:108189627 T C 0.640621 -3.7832e-05
3:108191732 A G 0.227771 1.4701e-05
3:108197968 A G 0.028060 3.8718e-05
3:108223828 G A 0.031740 4.9501e-05
3:108228745 C T 0.355173 -2.8255e-05
3:108229569 T C 0.039426 6.6185e-05
3:108237157 A C 0.037881 -2.6169e-05
3:108295135 T G 0.048073 3.1633e-05
3:108297284 C T 0.076921 1.6156e-04
3:108303958 G T 0.082475 -3.3583e-06
3:108303989 A C 0.058015 -1.2479e-05
3:108307670 G T 0.275947 3.9713e-06
3:108320796 A G 0.030552 5.9922e-05
3:108326689 A G 0.443980 -4.0798e-05
3:108332601 T C 0.203077 7.1130e-06
3:108344238 T C 0.036485 -5.2023e-05
3:108358399 C T 0.042951 7.4379e-05
3:108367086 C G 0.118710 -1.9755e-05
3:108381972 G A 0.036661 1.9326e-05
3:108402677 T C 0.031951 -9.0452e-05
3:108424861 A T 0.021643 -5.1623e-05
3:108436596 T G 0.042841 -1.5602e-04
3:108445849 A G 0.593580 6.1673e-05
3:108451173 T C 0.044162 -1.1875e-04
3:108458283 T C 1.574284 1.1802e-04
3:108460756 C T 0.181814 -3.2746e-05
3:108474337 A G 0.408306 -5.3661e-06
3:108475974 A G 0.560795 7.9294e-06
3:108487057 T G 0.055856 4.2548e-05
3:108493151 C T 1.853649 1.7414e-05
3:108496727 G A 0.350074 2.6389e-05
3:108512726 T C 0.038436 -1.6387e-04
3:108516567 A G 0.151635 -2.5539e-07
3:108518033 A G 0.057476 4.6769e-05
3:108522545 C T 0.238151 -1.2451e-04
3:108524381 G A 0.316370 6.3675e-05
3:108531560 C T 0.133365 -8.7775e-05
3:108531829 C T 0.111417 -1.6912e-06
3:108545663 A G 0.594761 4.7445e-05
3:108545856 A G 0.175852 -1.3447e-05
3:108545962 G T 1.839024 8.1841e-07
3:108546670 C T 0.711803 -3.3614e-05
3:108547878 T G 0.091559 -2.3874e-05
3:108549022 G T 1.204275 3.8488e-05
3:108550144 G A 0.082828 3.3237e-06
3:108551029 C T 0.422659 -1.3593e-05
3:108552960 T C 1.927143 5.4713e-05
3:108557266 G A 1.113734 -1.0416e-05
3:108568416 T C 1.022775 -1.6555e-05
3:108570300 G A 0.143362 -3.8971e-05
3:108571979 C T 0.135692 -5.3392e-05
3:108583220 T C 0.040994 -1.5665e-05
3:108584644 T C 0.478596 7.6918e-05
3:108588395 A G 1.377637 -4.6513e-05
3:108592615 T C 0.256168 8.1915e-06
3:108595569 C T 0.444782 3.3163e-05
3:108595899 G T 0.095191 -1.9399e-05
3:108606666 G A 0.096055 -8.2731e-05
3:108609766 T C 0.071676 -8.3599e-06
3:108611057 G A 0.581132 -3.1092e-05
3:108611607 C G 0.092916 -3.0157e-05
3:108614492 G A 1.219153 8.3022e-06
3:108619271 C T 0.021889 -1.7755e-05
3:108619930 G A 0.302102 5.4571e-06
3:108630489 G C 0.084318 -1.5670e-05
3:108633389 C T 1.168584 1.5353e-05
3:108634973 A C 0.634519 2.1462e-05
3:108635099 C T 0.213149 -6.3288e-06
3:108636466 T C 0.622006 3.4870e-05
3:108637430 T G 1.102553 -1.2024e-05
3:108637571 C T 0.623499 -5.1888e-05
3:108638342 G T 0.659699 1.2140e-05
3:108639119 G A 0.699463 2.2129e-05
3:108639263 C T 0.041026 -3.2957e-05
3:108639384 C T 0.716165 1.2783e-05
3:108639423 T C 1.395290 2.2494e-05
3:108655558 T C 0.050592 -1.1942e-05
3:108660911 C A 0.091034 -2.5884e-05
3:108661128 A G 0.860215 -1.1902e-05
3:108661553 A G 0.027177 -5.5210e-05
3:108663080 T C 0.369367 2.3582e-07
3:108670602 G A 1.561992 1.0869e-05
3:108672558 A C 0.024217 -1.3610e-04
3:108684705 G A 0.063071 -3.7574e-05
3:108685996 T C 0.701972 2.0128e-05
3:108690221 A G 0.840705 8.8205e-06
3:108691840 C T 0.404476 3.0649e-05
3:108699510 T C 0.736708 1.3489e-05
3:108703306 C T 0.167552 -1.5487e-05
3:108703587 T C 0.389276 -1.3343e-05
3:108721480 C T 1.966793 7.0311e-05
3:108721977 A G 0.024265 7.7413e-05
3:108723983 T C 0.097256 8.9637e-05
3:108737654 T G 0.069024 3.3593e-05
3:108738376 A G 0.064126 3.5602e-04
3:108738454 G A 0.309518 2.4119e-05
3:108740343 C T 0.533998 -1.2907e-05
3:108748016 C T 0.844051 1.9562e-06
3:108748255 C G 0.050111 1.2719e-04
3:108750316 G A 0.081559 -1.1396e-04
3:108754214 C T 0.310800 2.2759e-05
3:108754238 T A 1.966208 4.9386e-05
3:108764317 A G 0.073448 -2.6667e-05
3:108768096 C A 0.324910 -4.3616e-05
3:108768435 T C 0.066937 8.5633e-05
3:108771004 A C 0.237203 -2.4868e-05
3:108779586 A G 0.076639 -1.9198e-04
3:108783960 T C 0.299252 2.8454e-05
3:108788461 C T 0.798952 4.0741e-05
3:108788778 C A 0.055629 1.1847e-04
3:108791686 A C 0.085409 1.5396e-04
3:108812154 G A 0.545731 -1.6577e-05
3:108818123 T C 0.139785 -6.0925e-05
3:108818151 C T 0.023058 -2.0618e-05
3:108820987 T G 0.030377 -5.0125e-05
3:108828469 G A 1.121242 6.5162e-06
3:108840022 A G 0.050442 1.9121e-05
3:108850638 G A 0.043201 5.8175e-06
3:108866143 A G 0.068271 1.2396e-05
3:108867128 G A 0.867713 -2.9219e-06
3:108876469 G A 1.689187 -1.2613e-05
3:108878723 G A 0.761651 1.1513e-05
3:108878967 G A 1.292955 1.8378e-05
3:108879181 A G 0.025979 -1.8167e-05
3:108887988 T C 0.085113 -7.0033e-05
3:108888506 T C 0.375342 3.9678e-05
3:108889433 A C 0.023717 -2.9320e-05
3:108897616 C G 0.832931 1.4025e-05
3:108917284 G A 0.323030 2.1570e-05
3:108927819 G A 0.068894 -7.8974e-05
3:108929534 C A 0.224165 -1.9190e-05
3:108936632 T C 0.023545 -6.6810e-05
3:108940266 C T 0.057898 -6.8477e-06
3:108944704 A G 1.472630 2.0525e-05
3:108952120 G A 0.110628 -4.7718e-05
3:108961389 G A 0.950908 3.8341e-06
3:108973392 A G 1.968062 1.2131e-04
3:108977091 A G 1.538474 1.1171e-04
3:108981524 G T 1.073117 9.0732e-06
3:108983718 C T 0.401954 6.7605e-06
3:108996524 C T 0.023126 3.2525e-06
3:108996815 T G 0.324822 2.1009e-06
3:108999486 G A 0.731284 4.5001e-05
3:109006212 A C 1.437446 3.1786e-05
3:109010841 A G 1.950996 -2.5299e-05
3:109024747 T C 0.075600 3.5059e-05
3:109024932 G A 0.052098 2.3245e-06
3:109025009 C T 0.067749 -7.5298e-06
3:109025373 C T 0.036917 3.4858e-06
3:109027157 T C 1.449637 -3.8802e-05
3:109037859 T C 0.100381 5.9881e-05
3:109037974 G A 0.939509 -3.3150e-05
3:109045055 A G 1.433710 1.7011e-05
3:109052272 G A 0.036677 9.4236e-06
3:109052732 C T 0.942699 -2.7335e-05
3:109052935 T C 0.097606 3.1220e-05
3:109056363 G A 0.032905 1.0651e-05
3:109056751 A C 0.132407 3.1785e-05
3:109069732 G A 0.047304 -5.7177e-05
3:109070272 A G 0.237602 -3.3226e-05
3:109075681 C G 0.031851 9.1481e-06
3:109096389 A G 0.712430 8.5083e-05
3:109100919 T C 0.105471 7.4070e-06
3:109105957 C T 1.972554 1.3998e-05
3:109109639 A G 0.038663 -5.3441e-06
3:109117449 T C 1.150580 -3.2982e-06
3:109120667 C T 0.022418 -3.1066e-05
3:109128553 T G 0.021695 -3.5748e-05
3:109131877 T C 0.021214 1.1878e-06
3:109136446 T C 0.021669 -1.9749e-05
3:109182852 T C 0.063662 2.6147e-05
3:109183890 C T 0.033996 1.8211e-05
3:109183957 G A 0.411626 -1.2034e-04
3:109198335 T C 0.172784 -9.0886e-05
3:109199119 A G 0.547003 1.4021e-05
3:109213091 C T 0.141443 5.4292e-05
3:109213227 A G 0.020796 -4.2940e-05
3:109236970 T C 0.793122 -1.7931e-05
3:109238252 A G 0.198231 -5.0232e-05
3:109249432 T G 0.035616 -1.1380e-05
3:109254174 G A 0.045256 4.2461e-05
3:109264974 G A 0.330655 -7.3442e-06
3:109267803 A G 0.112303 -8.1137e-05
3:109268728 A G 0.053834 -9.3639e-05
3:109289093 T C 0.515309 -3.5193e-05
3:109300286 G A 0.609581 -7.2221e-06
3:109305394 C A 0.026495 -8.7809e-05
3:109307723 T C 0.077512 2.1014e-04
3:109315808 G C 0.072397 -3.0138e-05
3:109318007 G C 0.023246 1.9699e-05
3:109319150 A G 0.075490 1.7247e-05
3:109328758 G T 0.022827 -5.7203e-05
3:109329773 T C 0.767302 -1.0763e-05
3:109336334 A G 0.297304 -2.7482e-05
3:109338131 A G 0.040127 3.1702e-05
3:109339364 A C 0.065684 1.0159e-04
3:109361931 T C 0.128506 3.6746e-05
3:109367141 T C 0.190701 3.8392e-05
3:109380350 C T 1.416475 2.1280e-05
3:109396952 G A 0.284636 -6.7247e-06
3:109403204 T G 0.158532 4.1963e-05
3:109405971 G A 0.139775 4.5167e-05
3:109435292 T C 0.097538 3.2700e-05
3:109440679 G A 0.026057 -1.1211e-06
3:109462907 G C 0.030312 4.7144e-06
3:109464689 T C 0.105286 2.9903e-05
3:109465442 C T 0.097801 3.9853e-05
3:109474201 A G 0.139434 6.5354e-05
3:109477602 C T 0.869021 -1.0146e-04
3:109486238 T C 0.549642 -7.6655e-06
3:109493115 G C 0.123601 -1.0913e-04
3:109504431 T C 0.042438 -2.8038e-05
3:109504579 A G 0.038673 -2.3597e-05
3:109506753 T C 0.318408 1.4081e-04
3:109511511 C T 0.187744 3.2012e-05
3:109519856 T C 0.287528 4.7205e-05
3:109521333 A G 0.057869 2.2102e-06
3:109521886 T C 0.065285 -2.2548e-05
3:109522395 A G 0.112530 2.1187e-07
3:109524067 A G 0.572336 -2.3697e-04
3:109529294 G A 0.059566 3.2790e-05
3:109535474 C A 0.042850 1.6515e-05
3:109536685 G A 0.044921 -7.4021e-06
3:109561165 A G 0.072374 -6.7352e-05
3:109569866 A G 0.538577 -2.2811e-05
3:109577825 C G 0.104432 1.6397e-04
3:109581909 G A 0.039384 8.8435e-05
3:109587705 C T 0.033876 -4.0825e-05
3:109601384 A G 0.610231 -5.5293e-05
3:109604806 T C 1.458878 6.5797e-07
3:109617118 C T 0.187199 2.5954e-05
3:109624645 C G 1.306776 -9.6986e-05
3:109627724 T C 1.161505 -1.4096e-04
3:109628148 A G 0.500557 -1.9271e-05
3:109630522 A G 0.052188 -1.7206e-04
3:109646091 T C 0.024304 2.1410e-05
3:109646918 G A 0.792976 -2.3216e-06
3:109648382 G T 0.033548 5.2704e-05
3:109655566 A C 1.566566 -4.3546e-05
3:109677180 T C 0.080235 2.1888e-05
3:109687199 T C 0.100294 8.3306e-05
3:109687713 G A 0.057219 -1.2260e-04
3:109699236 A G 0.132832 -5.5411e-06
3:109704269 A G 1.605359 -1.0624e-04
3:109706537 G A 0.097330 -8.6529e-05
3:109710877 G A 0.059092 -5.3058e-05
3:109714119 A G 1.899541 2.8260e-05
3:109727181 A G 0.061877 4.4599e-06
3:109727197 G A 1.128184 -3.2144e-06
3:109736527 G A 0.036554 7.3717e-05
3:109739262 T C 0.100080 3.2472e-05
3:109739860 A G 0.090988 -1.8295e-04
3:109741385 G A 0.051289 2.2897e-05
3:109745684 G C 0.067320 -1.5577e-05
3:109763550 G T 0.045041 -9.0124e-06
3:109772320 C A 0.301615 5.6259e-05
3:109773051 C A 0.057586 -1.0314e-04
3:109776951 T C 0.281702 -1.4183e-04
3:109785766 T C 0.341911 -1.3128e-04
3:109786511 G A 1.592467 8.0113e-05
3:109789744 C T 0.047287 -1.2529e-04
3:109806723 T G 0.994700 -1.6725e-05
3:109807310 T C 1.934111 -2.9275e-05
3:109829032 C T 0.036093 6.0046e-05
3:109835737 C T 0.101271 2.6859e-05
3:109867266 A G 0.024064 6.6212e-05
3:109871824 C T 1.343676 -1.3565e-05
3:109892189 A G 0.037268 5.8887e-05
3:109902011 T C 0.082017 -1.4488e-06
3:109924937 T C 0.261741 1.0341e-05
3:109927376 G A 0.416024 5.0395e-05
3:109930192 A G 0.222035 -6.6321e-04
3:109935033 T C 0.124371 1.0142e-05
3:109938467 A G 0.067223 3.2589e-05
3:109942107 A G 0.940223 1.5832e-05
3:109952522 G T 0.082371 -4.0195e-05
3:109954930 C T 0.083231 -1.9609e-04
3:109955453 A G 0.041857 5.1474e-05
3:109960116 C T 0.567416 -3.4608e-05
3:109965510 T C 0.099184 -1.8013e-04
3:109965982 A G 0.072838 3.1111e-06
3:109973229 T C 1.676184 2.7149e-05
3:109973920 C T 1.590698 -2.3133e-06
3:109987379 T C 0.022870 1.2423e-05
3:109991716 C T 0.039955 -2.6619e-04
3:110000728 C T 0.181068 2.2305e-05
3:110002594 C T 0.073740 1.0273e-04
3:110008332 T C 0.037255 -6.6491e-05
3:110020503 C T 0.229260 -1.5804e-05
3:110023195 G A 0.956124 -1.8860e-05
3:110023437 T G 1.860845 -2.6365e-05
3:110023486 A C 0.114543 2.9853e-05
3:110024955 A G 0.052766 -6.3815e-04
3:110026160 T C 0.095701 1.7992e-05
3:110034038 T C 0.103686 -1.9376e-05
3:110034660 A G 1.944046 -9.9739e-05
3:110038970 C T 0.028589 -4.2180e-05
3:110062304 A G 0.028628 -6.5041e-05
3:110064093 A G 0.080274 1.7125e-06
3:110068776 T G 0.079823 -1.2672e-05
3:110079267 A G 0.060420 -2.7110e-05
3:110083778 C T 0.027128 5.7638e-05
3:110090477 C A 0.078161 6.5080e-05
3:110090973 T C 1.803561 -5.3674e-06
3:110093567 A G 0.044282 -2.2291e-05
3:110110880 A C 0.023421 -2.1608e-05
3:110111037 T C 0.132936 -5.0112e-05
3:110112457 G A 0.732362 2.5928e-06
3:110114828 G A 0.030358 2.7421e-05
3:110125132 G T 1.480547 7.7158e-05
3:110126456 T C 0.155400 -4.8220e-05
3:110127356 A G 0.030231 2.2313e-06
3:110131004 T G 0.274607 -6.6617e-05
3:110132009 A G 0.031000 -4.2385e-05
3:110140075 T C 0.063146 -5.8854e-05
3:110148630 G A 0.020377 -7.8396e-05
3:110149585 G A 0.082436 1.9191e-04
3:110154919 T C 0.108035 8.6237e-06
3:110158021 G A 0.024103 1.8396e-05
3:110183082 A G 0.128727 -1.3425e-04
3:110187027 C A 0.526471 -1.2808e-06
3:110188130 A G 0.046505 5.4406e-06
3:110190125 C A 0.783346 5.7651e-07
3:110208168 A G 0.034694 4.5032e-05
3:110208958 C A 0.071507 -1.6797e-05
3:110212695 T C 0.069160 2.9461e-05
3:110220952 T C 0.234272 -4.5372e-05
3:110227497 C T 0.765433 9.6705e-06
3:110229557 T C 0.128042 -1.0674e-04
3:110236353 G A 0.980120 8.5345e-06
3:110258636 C T 0.245518 -9.9203e-05
3:110263242 A G 0.108541 -1.7344e-05
3:110269045 A G 0.037427 -4.1468e-05
3:110269916 C T 0.073033 -7.3939e-06
3:110277156 A G 0.038121 -1.3319e-06
3:110298916 C T 0.034781 2.2548e-05
3:110301972 C A 0.043409 -2.3777e-05
3:110307808 T C 0.047683 -1.0677e-04
3:110311108 A G 0.024067 5.3991e-05
3:110321541 T G 0.742829 -2.5799e-06
3:110326244 G T 0.913199 -3.1647e-06
3:110328338 A G 0.088515 -9.0382e-05
3:110330282 T G 0.156634 9.3860e-06
3:110339109 C T 0.042302 -2.1674e-05
3:110361739 T C 0.029666 6.5060e-06
3:110371858 A C 0.033451 -5.3880e-06
3:110376238 A T 0.254788 -7.7660e-05
3:110383041 T G 0.128441 2.4003e-05
3:110384745 T C 0.037333 -3.1342e-06
3:110389567 G A 0.191428 -4.5106e-05
3:110396432 A C 1.084334 1.2950e-06
3:110402732 T C 0.069096 1.6329e-05
3:110404788 A C 0.277184 -5.0313e-06
3:110462069 A G 0.047696 -8.5610e-06
3:110467292 A G 0.800114 6.0001e-06
3:110473542 C A 0.237287 -7.4058e-05
3:110493546 T C 0.605962 3.2285e-05
3:110493995 A G 0.046891 1.8065e-05
3:110494308 C T 0.389601 -2.0244e-04
3:110495657 G A 1.652864 -2.1146e-05
3:110498438 A G 0.548500 1.6051e-05
3:110502239 G A 0.078262 -1.4319e-05
3:110502547 T C 0.023055 -3.2398e-05
3:110502751 G A 0.045746 -5.6516e-05
3:110512771 C A 0.365848 3.3964e-05
3:110517864 T C 1.611272 1.6367e-05
3:110517943 A G 1.862578 -2.7707e-05
3:110518299 C G 0.054357 6.0631e-06
3:110529295 T C 0.056275 -4.9383e-05
3:110534524 T G 0.033746 1.5669e-05
3:110538853 T C 0.068213 -8.8998e-06
3:110544704 C T 0.067564 7.1127e-06
3:110548634 T C 1.947205 -6.7385e-06
3:110558668 C T 1.834723 -7.7141e-05
3:110567966 T C 0.026164 -1.1341e-06
3:110574260 C A 0.071222 -1.3547e-05
3:110574517 T C 0.098061 1.1741e-04
3:110576291 A G 0.041364 9.1446e-06
3:110577377 A C 1.556312 1.1241e-06
3:110583602 A G 1.814333 -8.6822e-05
3:110593135 T C 0.163829 -4.4149e-05
3:110622448 C T 0.029309 3.2566e-05
3:110622554 T C 0.043152 -7.4846e-06
3:110626321 T C 0.067667 -2.0796e-05
3:110643119 A G 0.217183 -1.1204e-04
3:110654739 C T 0.033441 6.8359e-05
3:110662514 C T 0.094120 2.2717e-05
3:110697187 A G 0.046580 7.2045e-05
3:110717380 A G 0.035934 -8.1719e-06
3:110730149 G C 0.042328 -3.2441e-07
3:110731337 C T 1.864269 -1.9910e-05
3:110732223 C G 0.067706 3.3246e-05
3:110734136 G T 0.091874 9.4531e-06
3:110767076 A C 0.081020 -1.1525e-04
3:110768339 A C 0.164628 1.3223e-05
3:110798006 G A 0.095922 -1.0370e-04
3:110801143 A G 0.077784 -2.4124e-05
3:110806973 A G 0.039754 2.5426e-05
3:110820597 G A 0.081614 -1.1449e-04
3:110827198 G A 0.084919 2.3575e-05
3:110833910 A G 0.036245 -8.1492e-05
3:110834002 G A 0.083770 -1.1163e-05
3:110839600 G C 1.863331 -1.0467e-05
3:110852999 T C 0.023704 8.2709e-05
3:110856198 A G 0.023980 1.3475e-05
3:110856874 G A 0.042432 5.1569e-05
3:110857552 T G 0.218147 -1.0463e-04
3:110871907 C A 0.135672 1.2698e-05
3:110877031 T G 0.061325 -2.7052e-05
3:110886133 G A 0.033045 4.9496e-05
3:110888751 C T 0.092575 -3.9952e-06
3:110903913 T G 0.106552 1.7891e-06
3:110906682 G A 0.020439 -7.1205e-05
3:110908184 G T 0.050247 -2.0985e-05
3:110908395 C T 0.051533 -2.8719e-05
3:110915444 C T 0.042062 2.6094e-05
3:110918671 A G 0.127539 1.6361e-05
3:110919604 G A 0.068411 -2.1743e-05
3:110928208 A G 0.062163 -4.7540e-05
3:110929426 G A 1.299700 2.8429e-05
3:110930787 A C 1.115617 6.7718e-05
3:110931594 T C 0.053844 -5.5356e-05
3:110932137 G T 0.099177 3.6623e-06
3:110935433 G A 0.444204 -3.1935e-05
3:110935466 A G 1.776592 -1.1170e-05
3:110938461 C T 0.023937 -1.7300e-05
3:110942757 A G 0.078372 3.6832e-05
3:110945014 C G 1.460858 6.8552e-05
3:110951810 C T 0.921531 1.0895e-04
3:110965091 T G 0.055165 7.6654e-06
3:110973668 C G 0.037537 -5.2370e-06
3:110975462 A G 1.237884 5.1321e-05
3:110979502 T C 0.032445 -5.4859e-05
3:110988867 T C 0.330671 -2.5717e-05
3:110995009 A G 0.046330 1.0029e-05
3:111024779 G C 0.258346 -6.7467e-05
3:111028022 T C 0.698113 8.5956e-06
3:111033118 G A 0.136513 3.5306e-05
3:111040004 T C 1.084691 5.7326e-05
3:111051286 A G 1.277577 2.1327e-05
3:111052059 G A 0.208296 -9.8112e-06
3:111062450 G A 0.351031 -2.0910e-04
3:111063717 T C 0.084156 -8.8491e-05
3:111070330 C T 0.030581 -3.4562e-05
3:111076445 A G 0.406586 2.0143e-05
3:111082136 T C 1.964891 1.5611e-05
3:111084105 C T 0.057326 -1.8863e-05
3:111086590 A G 0.121450 -1.1856e-04
3:111098259 A G 0.022032 4.7245e-05
3:111114802 A G 1.965903 -1.1386e-06
3:111124107 A G 0.098525 3.2261e-05
3:111131870 T C 0.045901 6.9735e-05
3:111136087 G T 0.266749 -2.2023e-05
3:111137579 G A 1.966160 -6.8678e-06
3:111155504 T C 0.067015 -1.0076e-04
3:111177054 T G 0.707804 -6.0192e-05
3:111178700 A G 1.594466 6.9417e-06
3:111181944 T G 0.047511 -1.7617e-05
3:111193634 A G 0.050598 1.7638e-05
3:111194119 C G 0.051705 2.9938e-05
3:111202885 A G 0.034463 -2.1289e-05
3:111230785 T C 0.073276 9.0092e-05
3:111232585 C A 0.322858 -1.1588e-05
3:111233239 A C 0.144744 2.8628e-05
3:111259930 T C 1.360152 8.0140e-05
3:111262303 A G 0.146241 -5.8467e-05
3:111267695 T C 0.035285 -3.8584e-05
3:111271121 T G 0.238975 6.1338e-06
3:111291695 T C 1.374482 3.1024e-05
3:111297149 A G 0.149373 1.7345e-05
3:111298145 G A 0.199877 -1.5299e-04
3:111300775 A G 1.413028 -1.2708e-05
3:111303494 A G 1.939295 3.3480e-05
3:111304634 C T 1.208244 1.5101e-05
3:111308568 G A 0.246820 5.7439e-05
3:111313457 C T 1.843311 -1.5728e-05
3:111313854 T C 1.857950 5.9286e-06
3:111316651 C T 0.061952 -1.1867e-04
3:111322414 G A 0.297038 -9.3902e-06
3:111326722 C T 0.364440 -1.6658e-05
3:111328052 A G 0.071991 -3.4100e-05
3:111339507 A G 0.108814 1.0487e-04
3:111343756 G A 0.364904 -1.2400e-05
3:111369184 G A 0.121540 2.7160e-05
3:111374181 G T 0.079907 -8.2633e-05
3:111376291 G A 0.277359 1.1388e-05
3:111386353 A G 0.059878 -9.3470e-05
3:111394902 C A 0.021101 7.3753e-05
3:111395880 A G 0.066084 3.0254e-05
3:111400646 C T 0.290602 -5.8715e-05
3:111400703 T C 0.035580 4.3033e-05
3:111406088 G A 1.168130 1.2212e-05
3:111407310 C T 0.067573 -1.3334e-04
3:111408826 A G 0.039089 4.3206e-06
3:111410537 G A 0.031630 -3.4795e-05
3:111416055 C G 0.062107 8.3414e-06
3:111416451 C A 0.144001 -2.3655e-05
3:111419730 T C 0.130317 -6.3818e-06
3:111421705 T C 0.134543 9.3036e-06
3:111422063 A G 0.032496 -2.3068e-05
3:111423129 C G 1.924121 1.3699e-05
3:111429856 G A 0.242003 -5.0969e-05
3:111435585 T C 1.942800 -2.5612e-05
3:111448991 A G 0.066824 1.3339e-04
3:111463620 A G 0.098489 1.1821e-05
3:111482802 A G 0.909716 -1.3920e-05
3:111483042 C T 0.082510 1.6837e-05
3:111483056 A G 0.042831 1.8162e-05
3:111489293 C T 1.795576 1.0951e-05
3:111496359 A C 0.029209 8.7598e-05
3:111504571 A G 1.498820 6.8346e-04
3:111508929 G A 0.374329 -2.3621e-04
3:111512564 C T 0.047485 1.1729e-05
3:111512756 G A 0.149152 -3.6236e-05
3:111515326 A C 0.041773 -1.0645e-04
3:111516317 G C 0.626323 -3.3631e-04
3:111522258 C T 1.436151 5.9826e-05
3:111523260 C G 0.072922 7.6596e-05
3:111523410 C T 0.674201 -9.2599e-05
3:111526102 T C 0.183580 2.4532e-05
3:111531384 A C 0.051241 -1.9053e-05
3:111540151 A G 0.060952 -4.2602e-05
3:111541640 A C 0.376790 -6.4552e-05
3:111542578 T G 0.153060 -1.0639e-05
3:111542767 T C 0.069952 2.4121e-05
3:111546084 G T 0.281936 -2.7780e-05
3:111554228 C T 0.033493 -1.3660e-04
3:111562829 T A 0.053863 -2.0796e-05
3:111570435 A G 1.351372 7.9031e-05
3:111570525 C T 0.336322 -1.5128e-05
3:111583966 T C 0.115386 -4.4576e-05
3:111586376 T G 0.038699 5.5619e-05
3:111592707 T C 0.162959 -3.3391e-05
3:111593584 A G 1.033185 3.1765e-05
3:111605826 A G 1.029445 3.0785e-05
3:111610664 T C 0.062202 -3.6331e-05
3:111630787 C A 0.369539 4.8554e-06
3:111636625 A G 0.044577 -5.3383e-07
3:111637816 G A 0.620211 9.5842e-06
3:111642822 T G 1.740791 3.2344e-04
3:111644091 A G 0.067801 2.9478e-05
3:111649568 T G 0.433259 6.4710e-06
3:111651715 T G 0.062812 -5.1638e-05
3:111658965 C T 1.162602 4.8094e-05
3:111672825 T C 0.137091 2.3769e-05
3:111678269 T G 0.055204 1.4944e-05
3:111683120 C A 0.300411 -5.5189e-05
3:111684657 A G 0.080154 3.8655e-05
3:111695315 G A 0.409059 -1.3616e-05
3:111697439 G T 0.207488 -8.4143e-05
3:111703989 T G 0.451880 3.1872e-06
3:111708058 G C 1.846220 5.5716e-06
3:111710398 G A 0.152943 -6.8667e-05
3:111713533 A G 0.417530 -2.2137e-05
3:111716195 A G 0.828365 -1.1322e-04
3:111716356 T C 0.145926 3.7978e-05
3:111718446 C G 0.034963 6.2192e-06
3:111718915 G C 0.575855 9.9022e-06
3:111719330 T C 0.588338 -2.2106e-06
3:111719605 T C 0.072026 7.1534e-05
3:111723947 G C 1.818825 -5.9709e-06
3:111724401 A G 1.550902 -4.2879e-05
3:111725144 G A 0.057271 4.5657e-05
3:111725392 G A 0.095484 -3.8828e-05
3:111729220 G T 0.121284 -3.1022e-05
3:111730315 C T 0.057674 8.1566e-05
3:111731481 G A 0.112621 2.0742e-05
3:111738493 G T 0.046392 -1.0183e-05
3:111745656 C T 0.698346 -2.9633e-05
3:111760479 G A 1.626365 -4.7369e-05
3:111760812 C G 0.050812 -1.5619e-05
3:111761187 T C 1.907246 -2.0881e-05
3:111763369 A G 0.148756 -6.5946e-06
3:111765834 A G 1.907292 -2.2205e-05
3:111769158 C T 0.103137 -2.2464e-06
3:111769887 T G 0.023898 -1.4920e-05
3:111771157 G A 0.610896 2.9516e-08
3:111773238 A G 0.036768 -5.7567e-05
3:111780067 A G 0.112793 -5.7480e-06
3:111781799 A G 0.721284 -3.5233e-05
3:111792594 C T 0.525000 -4.9465e-06
3:111793957 A G 0.394739 -4.9291e-06
3:111794365 G A 1.180039 1.2372e-05
3:111799327 T C 1.184015 3.5361e-05
3:111799845 T A 1.918499 -3.6033e-05
3:111801709 T A 0.055700 4.9816e-05
3:111803780 G A 0.393512 -7.1652e-06
3:111814296 G C 0.082241 -3.2457e-05
3:111816308 T C 0.495091 3.9563e-05
3:111820976 T C 0.029011 -2.3444e-05
3:111821747 G A 0.061786 -1.5938e-05
3:111822909 A C 0.118713 -4.3057e-05
3:111836566 C T 1.249725 2.0744e-05
3:111837160 T G 0.041270 -8.8063e-06
3:111839736 G A 0.085178 3.1903e-05
3:111855651 C T 0.517899 3.2683e-05
3:111860116 T G 0.041179 -1.2625e-05
3:111887792 A C 0.194674 2.9255e-05
3:111892889 C G 0.053328 -3.4612e-05
3:111893203 A G 0.022324 3.7365e-05
3:111901099 C T 0.112248 -5.4397e-05
3:111922259 T C 0.112566 -5.4940e-05
3:111939495 G A 1.522225 2.2834e-07
3:111945994 G A 0.087512 -1.0583e-04
3:111945997 A C 0.158857 5.8518e-05
3:111949677 G T 0.108135 -5.8637e-05
3:111951703 G T 0.156241 -5.4647e-05
3:111969629 C T 0.062260 3.7697e-05
3:111981924 C T 1.254107 4.3603e-05
3:111985107 C T 0.542771 3.0267e-05
3:111990647 A G 0.713796 8.6233e-06
3:111996554 C T 0.541748 4.5241e-05
3:112003491 T C 0.045742 1.2362e-07
3:112007921 T C 0.045298 1.0957e-05
3:112008221 T G 0.122637 -3.9920e-06
3:112012863 A G 0.035629 -4.0457e-06
3:112016389 A C 0.188367 -2.2962e-05
3:112020414 T G 0.134751 -1.4464e-05
3:112025876 T C 0.878927 -4.8721e-06
3:112042969 C A 0.216440 1.3783e-05
3:112050148 T G 0.662523 -2.7811e-05
3:112055023 A G 0.324767 9.6106e-05
3:112056414 G A 1.805346 3.0296e-05
3:112059768 G C 1.054681 1.0344e-05
3:112063485 C T 0.151246 -5.6434e-05
3:112066141 T C 0.749889 -3.7986e-06
3:112066360 T C 0.577345 -6.9342e-06
3:112066562 A G 0.151398 -5.9059e-05
3:112069392 C T 0.731070 -4.1259e-05
3:112074331 A C 0.881533 2.8978e-05
3:112077256 G A 0.029153 -3.5650e-05
3:112077880 A G 0.546426 -3.2063e-05
3:112084424 A G 0.293549 2.4171e-04
3:112095158 G A 1.489839 1.8517e-05
3:112097370 C T 0.064198 -4.1746e-06
3:112099261 C T 0.119752 -3.2746e-05
3:112102565 C A 0.113955 2.4030e-05
3:112103140 C T 0.066301 1.8945e-04
3:112105089 G A 0.078904 1.2646e-05
3:112108433 A C 0.137600 1.1180e-05
3:112110058 G C 0.527905 9.5321e-06
3:112113334 C A 0.420374 -3.9395e-05
3:112114816 G A 0.952898 -2.6762e-05
3:112115162 T C 1.939029 5.0848e-05
3:112118510 A G 0.039309 -1.7963e-05
3:112126586 G A 0.179243 6.5873e-07
3:112130312 C G 0.113355 2.0657e-05
3:112142394 G A 1.665171 2.6199e-05
3:112146863 A G 1.643444 4.8966e-05
3:112164278 T C 1.787069 7.4916e-05
3:112170782 T C 0.141541 9.6669e-06
3:112179183 C A 0.442136 6.2100e-05
3:112180782 C T 0.089317 -1.3200e-04
3:112185025 A G 1.927633 3.5062e-06
3:112186475 G A 0.038459 4.3834e-05
3:112186751 A C 0.063000 -1.0033e-05
3:112211467 T C 0.085980 2.7846e-05
3:112225934 A G 0.190389 4.7939e-05
3:112227016 G A 1.837271 -2.7514e-05
3:112228413 C A 0.094227 -1.0303e-04
3:112258243 A G 0.142703 1.7061e-05
3:112259497 T C 0.046249 9.5681e-06
3:112260414 G T 0.107756 7.6319e-06
3:112274613 G A 0.102981 4.4873e-05
3:112291796 T C 0.033808 1.3536e-06
3:112310718 T C 0.102507 3.7217e-05
3:112317408 C T 0.145634 3.6056e-05
3:112330200 A G 0.145410 -4.7650e-05
3:112335039 A G 1.724926 3.0196e-05
3:112342250 G C 0.089609 3.4274e-06
3:112345906 G A 0.074996 3.6205e-05
3:112348401 A G 0.035405 -1.3952e-05
3:112350216 G T 1.075473 -8.1404e-06
3:112352406 A C 1.795320 -5.0769e-05
3:112353700 G T 0.046577 -3.2433e-05
3:112359986 G A 1.296366 6.8980e-06
3:112361663 G T 0.025856 -1.6015e-05
3:112365285 C T 0.045447 3.4703e-05
3:112371497 A G 0.062400 -1.7780e-07
3:112373639 G A 0.105584 -1.1595e-05
3:112376640 C T 0.133258 -8.3873e-06
3:112391099 T C 0.055713 -7.1402e-05
3:112398278 A C 0.026618 3.2560e-05
3:112402706 C A 1.272770 -5.0514e-06
3:112407390 C T 0.054311 3.8027e-05
3:112409102 G A 1.929304 1.1027e-04
3:112409231 G C 0.121083 -2.7315e-05
3:112415652 C G 1.677531 2.9541e-05
3:112422223 G C 0.090975 -8.3230e-05
3:112429599 A C 0.035655 -7.6765e-05
3:112431228 A C 0.023502 1.6799e-05
3:112434399 A G 0.117769 1.2109e-05
3:112439054 A G 0.682345 1.8798e-05
3:112439591 C T 0.031146 -3.7520e-05
3:112440692 C T 0.877265 8.5544e-05
3:112440948 G A 1.003833 -2.5021e-05
3:112450868 C T 1.967578 7.2695e-05
3:112453213 G T 0.030955 -7.1629e-05
3:112454615 A C 1.544462 -1.1753e-05
3:112455117 G A 0.765459 2.3013e-05
3:112463366 A G 0.086739 -5.7943e-07
3:112464476 C T 0.191464 -4.2038e-05
3:112469820 G A 0.648339 5.9374e-06
3:112474891 A G 0.190633 -3.0095e-05
3:112480973 C G 0.037359 1.7863e-05
3:112482122 C T 0.131466 4.6840e-05
3:112485895 A C 0.036709 -9.1704e-06
3:112490705 A G 0.165037 6.9392e-06
3:112493068 G A 0.039394 4.7501e-05
3:112493382 T C 0.205644 -2.1413e-05
3:112493412 T C 0.953972 -1.9849e-05
3:112494429 T C 0.072977 5.8031e-05
3:112494898 C T 0.134170 -8.8433e-06
3:112496347 A G 0.067392 1.4718e-05
3:112497880 C T 0.951557 -1.3220e-05
3:112501790 C T 0.152203 -3.0579e-06
3:112502697 A G 1.278511 -6.7878e-06
3:112511598 A G 0.587504 4.7482e-06
3:112511839 A G 0.138301 1.7845e-05
3:112522586 T C 0.057064 -7.6395e-06
3:112526553 A G 0.803025 1.4466e-06
3:112527668 T C 0.908389 -5.4166e-06
3:112530787 T G 0.196053 -1.7547e-05
3:112533011 A G 0.704026 1.3136e-05
3:112535057 A G 0.346221 -2.4583e-05
3:112537144 A G 0.053918 5.4557e-05
3:112538394 G A 0.066505 -1.3969e-05
3:112546306 A C 0.407306 -5.4994e-06
3:112562919 A G 0.874957 -3.8180e-05
3:112567789 A G 0.093335 -1.0738e-04
3:112574730 A G 0.144683 1.7113e-05
3:112575817 T C 1.184722 -4.8511e-05
3:112580468 A G 0.777578 -3.1096e-05
3:112599396 A G 0.058096 -6.1319e-05
3:112608881 G T 0.150700 -2.6479e-05
3:112634821 T C 0.039238 6.1005e-05
3:112643087 C A 0.151749 -1.4796e-05
3:112644331 G A 0.061160 9.1305e-06
3:112646687 A G 0.023980 3.2983e-05
3:112649613 T C 1.064048 -2.2681e-05
3:112666794 T G 0.032977 1.4583e-05
3:112671025 G A 0.059154 -3.2322e-06
3:112675660 T G 0.100946 -1.0569e-05
3:112679066 T C 0.756085 -6.0937e-06
3:112681585 G A 1.865636 -1.4652e-04
3:112682379 T G 0.081670 -1.2057e-05
3:112686216 T C 0.046599 1.3459e-05
3:112687858 T C 0.065759 -3.0884e-05
3:112689233 C T 0.064535 1.2123e-05
3:112691515 G T 0.070141 -7.0687e-05
3:112704093 C T 0.049981 -8.8588e-05
3:112710133 A T 0.035158 2.7053e-05
3:112710194 G T 0.053776 -2.9038e-06
3:112710242 C T 0.635966 9.0581e-06
3:112713740 A C 0.055587 -1.0511e-05
3:112715390 G A 0.063227 -1.5962e-04
3:112716179 T C 0.036437 2.4125e-05
3:112719500 A G 0.059459 5.4736e-05
3:112724619 G A 0.079277 -1.0798e-04
3:112726046 C G 1.673656 -6.2020e-05
3:112727184 T A 1.546237 -6.3877e-06
3:112727222 T G 0.036219 2.8564e-05
3:112729768 T A 1.488927 -6.6296e-06
3:112739172 C T 0.823658 1.2750e-05
3:112772113 C T 0.028498 1.3864e-05
3:112773601 A G 1.385079 2.0098e-05
3:112775373 T C 0.023678 7.2772e-05
3:112779202 C T 0.044298 9.3944e-06
3:112785609 A G 0.066574 -1.2375e-05
3:112790111 G A 1.103004 -3.4359e-07
3:112790878 C A 1.711680 -6.3280e-06
3:112798635 A G 0.043870 -3.9061e-05
3:112807518 C T 0.491670 1.1884e-05
3:112809683 C A 0.043298 4.5184e-05
3:112815474 C T 0.032490 1.0289e-05
3:112816489 T G 0.044402 3.9306e-05
3:112821496 A G 0.034963 6.5295e-05
3:112822322 G C 0.804054 -2.0818e-05
3:112823366 A T 1.480063 -2.3085e-06
3:112823509 C T 1.849251 7.2216e-05
3:112835628 A G 1.672276 -2.1379e-05
3:112837075 C T 1.163764 2.4211e-05
3:112842598 A G 1.151833 -1.9231e-06
3:112843536 A G 0.033525 -2.0669e-05
3:112845034 T G 0.029942 8.2638e-05
3:112851915 C T 1.033431 1.9324e-05
3:112857952 A G 0.319577 4.1068e-05
3:112866704 G C 0.124971 1.1024e-04
3:112877991 A G 0.322391 3.5267e-05
3:112878332 A G 0.027157 4.1825e-06
3:112880861 T C 0.469871 -5.8348e-05
3:112886929 T C 0.021055 2.3179e-05
3:112890366 T C 0.108684 -2.0090e-05
3:112891935 A G 0.130878 -1.0733e-05
3:112893993 T G 1.586391 -5.8589e-05
3:112894339 C T 0.316295 2.8500e-05
3:112896602 A G 0.051108 1.3759e-04
3:112900031 C G 0.174618 5.8853e-06
3:112906005 C T 0.035450 1.0579e-04
3:112907507 T C 0.034100 3.9598e-05
3:112910258 A C 0.114189 -4.0447e-05
3:112910900 A G 0.192321 6.2553e-06
3:112927235 A G 1.815424 -2.4193e-06
3:112933303 A G 1.215606 -1.4529e-05
3:112933627 T C 0.075574 4.0565e-05
3:112933975 T G 0.190753 -2.7035e-04
3:112936049 A G 0.061429 2.5390e-05
3:112936907 T C 0.719911 3.5136e-05
3:112937801 A G 1.405080 1.9504e-05
3:112938827 T C 0.061591 2.0886e-05
3:112940053 A G 0.029598 -4.9587e-05
3:112940284 T C 0.068274 -9.3777e-06
3:112940553 A C 0.218423 -3.5194e-07
3:112942314 A G 0.028735 -4.8678e-05
3:112942371 C T 0.148087 -2.2679e-05
3:112946245 G C 0.176433 -3.3208e-05
3:112947155 G A 0.898879 3.1176e-05
3:112952680 A G 0.095068 -4.2566e-05
3:112956865 T C 0.411730 2.5360e-06
3:112958324 G A 0.339840 -1.3631e-05
3:112958687 G A 0.048625 -1.6037e-06
3:112959358 C T 0.077197 -1.4037e-05
3:112959879 T C 0.052013 4.8478e-05
3:112969767 C T 0.027128 -1.1732e-04
3:112976925 C T 0.439731 -2.2323e-05
3:112979967 G C 0.038933 -4.1656e-05
3:112980712 T C 0.549951 -6.8781e-06
3:112982753 T G 0.045570 2.4529e-05
3:112985466 G A 0.133287 -1.5648e-05
3:112985622 C T 0.043045 -7.8778e-05
3:112990285 T C 0.036778 4.1487e-06
3:112991196 G C 1.052234 4.2023e-05
3:112994937 G A 0.362927 -3.6761e-05
3:112994957 G A 0.050634 1.1210e-05
3:113001073 C T 0.913803 -2.5103e-05
3:113003273 T G 0.099489 -3.0892e-05
3:113006494 G A 0.087898 8.3670e-05
3:113009388 G A 0.029072 -2.4956e-04
3:113010466 C T 1.575595 -1.3457e-05
3:113015553 C A 1.510252 -3.3837e-05
3:113015660 A G 0.381045 3.3628e-05
3:113015802 G A 0.033077 2.6661e-05
3:113022870 C T 1.978620 -1.5294e-05
3:113027228 G A 0.127905 -5.3972e-07
3:113047434 T G 0.048125 -7.9474e-05
3:113071894 A G 0.085659 -1.0094e-05
3:113085143 C T 0.076496 7.8189e-05
3:113095841 A G 0.041857 1.6638e-04
3:113098217 A G 0.070141 5.1560e-05
3:113102206 G C 0.232415 -5.6749e-05
3:113112710 C G 0.066415 -3.0654e-05
3:113114186 A G 0.137656 5.1287e-05
3:113115543 G C 0.079015 -3.3865e-05
3:113122266 T C 0.075214 8.4614e-05
3:113127991 A C 0.117357 8.8838e-06
3:113138080 G A 0.842529 2.7302e-05
3:113146131 A G 0.069102 5.0726e-05
3:113154905 C T 0.071235 7.2785e-05
3:113159741 T C 0.873221 3.6306e-05
3:113165480 G T 0.041429 -2.5614e-05
3:113170410 G A 0.082867 7.3901e-05
3:113187648 T C 0.053295 -2.8543e-05
3:113187675 C G 0.072127 6.0413e-05
3:113209848 G T 0.028368 -2.5717e-05
3:113215447 G A 0.440825 2.7605e-05
3:113219189 T C 0.062838 6.1326e-05
3:113231927 C T 0.325721 -7.1450e-05
3:113239521 T G 0.028313 -5.9558e-05
3:113243290 C A 0.141476 4.3798e-05
3:113251079 A G 0.700433 9.8536e-06
3:113252042 T C 0.150541 2.5218e-05
3:113265444 T C 0.038534 -1.8985e-05
3:113268347 C T 0.257469 -1.1780e-05
3:113270174 G A 0.057411 -3.3580e-05
3:113284492 A G 0.380431 -2.4926e-05
3:113285276 A G 0.066492 7.4307e-05
3:113292417 G T 0.392580 4.6998e-05
3:113307764 C G 0.041143 -5.6793e-06
3:113309149 C A 0.772061 1.8741e-05
3:113313194 T C 0.327422 5.4025e-06
3:113313947 T C 0.997929 -7.7724e-05
3:113315080 G A 0.668670 -3.4905e-05
3:113319240 G A 0.146143 2.1063e-05
3:113320312 G A 0.170655 -1.0022e-07
3:113320477 T C 0.168425 1.8808e-05
3:113320926 T A 0.191892 -2.3567e-05
3:113322302 C T 0.424522 1.9299e-05
3:113323787 A G 0.166828 2.8316e-05
3:113329422 C A 0.061400 -4.1981e-05
3:113329939 G A 0.025791 9.6897e-06
3:113334233 C A 0.788887 -5.8008e-05
3:113336831 G A 0.023178 2.0429e-05
3:113346005 A G 0.096441 -4.0312e-05
3:113363762 A C 0.661085 1.8618e-05
3:113370010 T G 0.684802 2.0912e-05
3:113374633 A C 0.022496 6.1858e-05
3:113375077 C T 0.077697 -4.8126e-06
3:113377505 G T 0.168010 6.4582e-05
3:113379865 C G 0.663847 1.8178e-05
3:113382547 T C 0.037044 -9.5510e-05
3:113403218 T C 0.059378 3.0323e-04
3:113436847 G A 0.257898 1.9773e-06
3:113441152 G A 0.829085 -2.6673e-05
3:113445179 T C 0.057641 9.9830e-05
3:113449858 T G 0.023165 -5.4954e-05
3:113463450 C T 0.056405 -6.5235e-05
3:113466117 T C 0.029841 3.9811e-05
3:113495648 T C 0.543388 9.5207e-06
3:113500655 C T 0.210234 -1.9559e-05
3:113506812 C G 0.064143 -7.6403e-06
3:113528689 G T 0.687947 -5.4089e-06
3:113541879 C T 0.038404 5.3316e-05
3:113552457 T C 1.350470 4.5581e-06
3:113552722 T C 0.115529 7.4645e-06
3:113553004 A G 0.521966 -9.3330e-06
3:113560020 C A 0.160814 -2.4569e-05
3:113562255 A C 0.772648 3.1353e-05
3:113571832 A G 0.088515 -6.6538e-06
3:113594073 A G 0.036469 7.0932e-05
3:113595909 G A 1.045048 1.7678e-05
3:113599288 C T 0.076804 -6.2809e-05
3:113607019 G A 0.624145 -2.0205e-05
3:113614005 A G 0.055278 -4.2480e-05
3:113614515 G A 0.426420 -2.6680e-06
3:113615011 T G 0.059018 -9.9921e-05
3:113620344 T C 1.948081 1.0151e-04
3:113626645 G C 0.670183 7.7914e-05
3:113626987 A G 0.091800 -2.9494e-05
3:113631865 A G 0.246625 1.6419e-06
3:113634682 C A 0.020361 1.4834e-05
3:113638131 A G 0.355254 -2.3040e-05
3:113649842 T C 0.210555 1.2093e-05
3:113652214 C T 0.115795 3.2250e-05
3:113652774 G A 1.197303 1.2260e-05
3:113659203 T C 0.079443 2.8816e-05
3:113661590 C T 0.060095 -4.1799e-05
3:113661646 A G 0.061169 3.0498e-05
3:113665224 A G 0.208897 2.8186e-05
3:113669707 C A 0.084490 1.1886e-05
3:113673125 G A 1.091787 3.5072e-05
3:113675987 A G 0.310605 -4.7462e-05
3:113679725 T C 1.330930 -6.3665e-06
3:113680951 G A 0.587679 2.7815e-05
3:113700942 A C 0.026969 -1.8809e-05
3:113705032 C G 0.064655 -3.3429e-04
3:113711153 T C 0.061948 -6.2213e-05
3:113717542 A G 0.064311 4.0792e-05
3:113720812 C A 0.035817 7.2618e-05
3:113729839 T C 0.020318 4.4566e-05
3:113737568 A G 0.080806 4.0359e-05
3:113748071 A G 0.063925 4.5657e-05
3:113750725 A G 0.097298 -5.0677e-05
3:113753937 A G 0.022181 1.4700e-05
3:113761802 G T 0.031542 -2.9728e-06
3:113765459 T G 0.021714 -1.9726e-05
3:113769867 T C 0.026161 7.9042e-05
3:113771830 T C 0.057771 6.9081e-05
3:113772952 T C 0.172557 -5.3161e-05
3:113775510 G T 0.065782 -9.9055e-05
3:113793113 G A 0.029426 -1.1407e-05
3:113801047 T C 0.152313 -7.2458e-06
3:113816419 G A 0.029887 3.2279e-05
3:113817211 C T 1.257956 3.0959e-05
3:113822400 A C 0.067788 2.3717e-05
3:113829207 T C 0.072695 -8.0918e-06
3:113842013 A G 1.103351 7.1367e-06
3:113846821 T C 0.035119 -1.3934e-04
3:113852778 C T 0.036417 6.1908e-06
3:113859487 G A 0.079810 7.1566e-05
3:113862887 A G 0.801678 -4.4180e-05
3:113876275 A G 1.681533 -1.3813e-04
3:113879562 A G 1.424668 -3.1141e-05
3:113885955 A C 0.030611 -7.0651e-06
3:113887728 T C 0.109132 1.3401e-04
3:113890815 T C 1.331881 -3.3385e-05
3:113907049 C T 0.139265 4.9258e-06
3:113908609 A G 0.034957 9.9196e-06
3:113911544 T C 0.070524 6.0586e-05
3:113931217 A G 0.036852 -6.9306e-05
3:113934026 T C 0.129583 4.4802e-05
3:113939244 C T 0.175783 2.9138e-05
3:113944194 C T 0.153290 -6.7206e-06
3:113944405 T C 0.020896 -3.6759e-05
3:113947975 C T 0.468612 1.9745e-04
3:113950127 G A 1.055415 1.0825e-05
3:113954458 G A 0.073266 5.6268e-05
3:113955753 T C 0.022392 6.2859e-05
3:113958077 C T 0.499541 6.4071e-05
3:113958972 G A 1.253600 5.1408e-05
3:113961934 A G 0.424736 -1.0879e-03
3:113962275 C A 1.176708 -7.9757e-05
3:113969975 C T 0.061082 2.9341e-06
3:113980374 T G 0.052932 -2.6401e-05
3:113985607 G A 0.197932 2.8592e-05
3:113991287 G T 0.092244 4.2365e-05
3:113993350 T C 0.031643 -1.9888e-05
3:114004375 G A 0.114877 9.7054e-05
3:114009592 T C 0.736812 -2.0586e-06
3:114011019 C A 1.600065 -2.1730e-05
3:114011549 A G 0.040955 -1.4160e-04
3:114012148 A G 0.034979 1.5716e-04
3:114013845 G A 0.089323 -2.7579e-04
3:114014080 C A 0.499486 -1.5104e-05
3:114017187 T C 0.033827 -3.7338e-05
3:114017222 G A 0.044931 1.8765e-05
3:114020781 A T 0.058553 -7.0616e-05
3:114023283 T C 1.204018 -3.0282e-05
3:114024063 A G 0.747182 -1.2303e-05
3:114026673 G A 0.701329 6.8057e-05
3:114031446 A C 0.547799 -8.6985e-05
3:114033145 T C 0.111138 -7.3356e-05
3:114036197 C T 0.030556 2.0439e-05
3:114040045 G A 0.107558 -2.7241e-04
3:114043124 G A 0.083211 -2.8020e-05
3:114046058 A G 0.954887 3.4938e-05
3:114051099 T C 0.116896 -2.4436e-06
3:114058769 T C 0.045733 9.6939e-05
3:114060282 T C 0.036920 -5.4816e-05
3:114067518 T C 0.775488 -1.3753e-04
3:114084867 G T 0.045301 -2.0855e-05
3:114092889 A G 0.064944 -1.5301e-05
3:114098447 A C 0.063075 -6.2564e-05
3:114104376 G T 0.024830 2.6558e-05
3:114106253 A G 1.135432 5.5491e-05
3:114110200 T C 0.720450 -5.3628e-05
3:114111407 A G 1.896545 3.7013e-05
3:114112056 A G 0.906324 6.3639e-05
3:114112698 T C 0.046797 3.1948e-05
3:114112874 T C 0.048566 1.3983e-05
3:114114959 C T 0.083013 6.1856e-05
3:114118316 A G 0.057313 8.7577e-06
3:114119969 G C 0.067038 1.9022e-04
3:114120492 C T 0.027332 3.8605e-05
3:114123929 C T 0.208387 -6.2548e-05
3:114131847 C T 0.060352 6.9468e-05
3:114132816 T C 0.575972 -5.4638e-05
3:114133114 T C 0.043078 -2.7688e-05
3:114133266 T C 0.085688 -5.6260e-05
3:114133443 C T 1.745358 -1.3608e-05
3:114134075 G T 0.247427 5.8971e-05
3:114134567 A G 0.135465 5.1235e-05
3:114134626 A G 0.075233 6.1644e-05
3:114135574 A G 0.356815 -1.5581e-05
3:114139573 A G 0.034239 -1.7596e-05
3:114163831 A C 0.108528 -4.9757e-06
3:114164482 A G 0.048261 -2.2725e-05
3:114171390 C T 0.124838 -5.7436e-06
3:114177057 C G 0.052221 1.5199e-04
3:114191282 T C 1.705114 3.1307e-05
3:114195603 A G 0.079161 -6.2018e-05
3:114198547 T C 0.038222 9.7641e-06
3:114201443 T C 1.406852 1.7600e-05
3:114209652 A G 0.030792 -1.7107e-05
3:114211039 C A 0.371230 1.3495e-04
3:114217236 C T 0.276366 -5.9758e-05
3:114226169 T C 0.326237 -4.8278e-05
3:114233728 C T 0.534351 -1.0115e-04
3:114242502 A G 0.037868 -1.8656e-05
3:114244796 G A 0.081637 -4.6208e-05
3:114257833 C T 0.196809 5.3523e-05
3:114260448 G A 0.439965 1.2507e-04
3:114264533 C T 0.068508 -2.3514e-05
3:114274333 G A 0.282267 3.5394e-05
3:114279510 A C 0.040650 3.1573e-05
3:114279791 T C 0.307356 -1.4430e-04
3:114283092 G T 0.344650 -1.4356e-04
3:114283129 G A 0.108694 -4.9403e-05
3:114283252 G A 1.278434 -3.6810e-06
3:114289772 G A 0.097113 -3.1465e-06
3:114296725 T C 0.028634 8.4755e-05
3:114320194 T G 0.157448 -5.5753e-05
3:114336715 T C 0.127269 -1.0600e-04
3:114340473 T C 0.705711 -1.0189e-04
3:114340535 T C 0.292501 -7.0753e-05
3:114354308 G A 0.160772 -3.8736e-05
3:114361360 C T 0.057985 -1.0061e-04
3:114384659 C A 0.214586 -3.0915e-04
3:114392596 A C 0.037732 -2.5478e-05
3:114395413 A G 0.062906 1.6651e-05
3:114397530 A G 0.160830 -4.0149e-05
3:114401833 G A 0.029127 -9.9960e-05
3:114407631 C T 0.137123 -3.5240e-05
3:114413580 G A 0.056268 6.2823e-05
3:114416685 C T 0.055045 -2.3341e-05
3:114417675 G A 0.148948 -1.2550e-05
3:114419948 T C 1.513913 3.9170e-05
3:114423057 T C 0.063948 3.6221e-06
3:114431721 A G 0.047122 3.3978e-05
3:114437468 T C 0.129489 -9.9957e-05
3:114440266 A G 0.131326 1.2916e-05
3:114444310 T C 0.446275 -1.7525e-05
3:114451248 C T 0.322238 -9.8145e-05
3:114454576 C T 0.280913 5.3871e-05
3:114459884 T C 0.181301 -3.0640e-05
3:114462942 C T 1.774823 7.2837e-06
3:114468752 A C 0.046265 -1.0287e-04
3:114498396 A G 0.154582 1.0981e-04
3:114505396 G C 0.082634 1.2661e-04
3:114506930 C T 0.156806 -4.1583e-05
3:114516133 T C 0.182460 4.7856e-05
3:114519159 T C 0.065944 -8.0968e-05
3:114537317 A C 0.050679 -3.3688e-05
3:114553234 A C 1.883124 5.6392e-05
3:114565212 G C 0.105341 -1.1059e-05
3:114566709 T C 1.471919 2.0918e-06
3:114586894 T A 0.045785 3.0828e-05
3:114588242 A G 0.387984 1.3361e-04
3:114594139 T C 1.829381 4.0919e-05
3:114609739 T C 1.916045 4.7440e-05
3:114611829 A G 0.762765 8.9593e-05
3:114636970 C T 0.026255 3.2864e-05
3:114652462 A G 0.167565 -1.8286e-05
3:114682155 T C 0.032967 1.7217e-05
3:114714244 T G 0.530203 1.5070e-04
3:114737951 T C 0.044827 2.6366e-05
3:114743119 C T 1.553729 3.6261e-05
3:114772141 C T 0.104633 -9.5253e-05
3:114784488 A G 0.026995 9.9268e-07
3:114812160 C T 0.270111 -1.8751e-05
3:114812777 C T 0.137828 4.8913e-05
3:114816735 A G 0.134994 -4.5537e-05
3:114824513 T G 0.064269 4.4009e-05
3:114832216 G T 0.058774 -3.0777e-05
3:114872725 T C 0.046336 5.4196e-05
3:114885392 G T 0.070115 -4.1149e-05
3:114889454 T C 0.048936 1.4697e-04
3:114906123 T C 0.043169 2.2077e-05
3:114908234 A G 0.128103 1.4686e-05
3:114937126 G T 0.039923 3.1015e-06
3:114951634 A G 0.040202 9.1031e-05
3:114960432 G C 0.102881 8.2665e-05
3:114964316 T C 0.353631 -1.9050e-07
3:114965391 G T 0.202292 -5.3398e-05
3:114973067 G A 0.146552 -1.0589e-04
3:114982170 C T 0.040358 7.4488e-05
3:114994740 T C 0.156173 3.2116e-06
3:115000949 G A 0.418144 -5.6917e-05
3:115008436 T C 0.154462 -2.2796e-04
3:115012067 G A 0.024791 -1.1142e-04
3:115012387 C T 0.105714 -3.9031e-05
3:115018004 A G 0.040335 7.5131e-05
3:115018329 G A 0.032730 2.1699e-05
3:115037579 C T 0.116727 -1.1991e-05
3:115040253 G A 0.036784 6.6127e-05
3:115048215 A G 0.511076 -4.8124e-04
3:115056021 A G 0.174112 -4.1751e-05
3:115058622 T C 0.122732 2.9930e-05
3:115068282 G A 0.201032 1.1135e-05
3:115069703 T C 0.067645 -1.4676e-05
3:115071668 G A 0.058200 -2.1889e-05
3:115074881 G A 0.154981 5.3540e-05
3:115095761 C G 0.210610 -3.8451e-05
3:115102594 A G 0.036145 8.0244e-05
3:115114203 G A 1.329830 -5.4522e-05
3:115116606 C T 0.069070 -2.6793e-05
3:115124575 G A 0.111352 5.1201e-05
3:115127795 T C 0.026975 -6.6096e-05
3:115139462 C T 0.259306 4.8119e-05
3:115142054 G A 0.057833 9.3849e-05
3:115144142 A G 1.426758 -2.4075e-04
3:115155199 C T 0.129223 3.1553e-06
3:115157029 T C 0.899693 6.6610e-05
3:115157626 T C 1.132969 3.4001e-04
3:115164507 A G 0.140648 -1.4620e-04
3:115192543 C T 0.098619 2.1914e-04
3:115196960 A G 0.026112 3.1771e-05
3:115198734 T C 1.034567 2.4778e-04
3:115201721 A G 0.040974 -3.9900e-05
3:115206374 T C 0.152820 8.4534e-06
3:115214473 C T 0.077664 1.9117e-05
3:115221986 G A 0.253049 -4.0734e-05
3:115222305 T C 0.922037 3.5654e-05
3:115223004 G A 1.028283 4.7849e-05
3:115230981 G C 0.036093 -2.5188e-05
3:115231014 G T 0.086038 1.6788e-05
3:115231715 C T 0.239757 8.1043e-06
3:115232014 A G 0.055700 -4.0701e-05
3:115238559 T C 0.046304 8.7361e-06
3:115240375 A G 0.580269 -1.8843e-05
3:115240953 G A 0.021958 2.3757e-05
3:115241785 G A 0.129963 3.3754e-05
3:115244217 C T 0.021996 5.9943e-05
3:115244458 G A 0.075856 2.4741e-05
3:115248218 G A 0.034295 2.8723e-07
3:115252026 T C 0.571911 -4.4028e-05
3:115261812 G A 0.136322 4.4540e-05
3:115262881 A G 0.029734 -4.4314e-07
3:115264422 G A 0.114384 2.8726e-05
3:115265050 A G 0.812292 -5.8896e-06
3:115265374 A G 0.021019 -4.6267e-05
3:115265424 A C 0.052864 1.0769e-05
3:115267119 C T 0.032922 -6.1260e-05
3:115270385 C T 0.116133 4.9422e-05
3:115273066 T C 0.105292 5.1994e-05
3:115273456 C T 0.972856 -1.7180e-05
3:115279044 A G 0.036073 2.9348e-05
3:115279547 T C 1.798864 -2.4486e-05
3:115280441 G A 0.042123 9.9273e-06
3:115284059 C T 0.040724 -7.1523e-05
3:115284535 C T 0.065739 5.8762e-05
3:115288638 C T 0.153238 2.2248e-06
3:115290159 C T 0.573690 3.4882e-05
3:115294313 A G 0.326484 1.0173e-05
3:115299380 G A 0.304981 1.9966e-05
3:115301380 T C 0.097522 -1.1694e-04
3:115301990 T C 0.029205 -2.8178e-06
3:115306295 A G 0.385569 6.9205e-07
3:115314149 A G 0.069975 -3.0245e-05
3:115314309 T C 1.750788 2.8359e-06
3:115314580 G A 1.094808 -9.5562e-06
3:115320434 G T 0.797309 -1.4067e-05
3:115320700 G A 1.572755 1.4672e-05
3:115321057 C G 0.373680 -5.0612e-06
3:115321383 A T 0.047440 -4.6537e-06
3:115328862 G A 0.036359 1.2328e-04
3:115329174 T G 1.489047 -2.3261e-05
3:115334768 C T 0.511693 8.8575e-06
3:115336996 T C 0.053558 1.8407e-05
3:115339362 A G 0.042617 1.9541e-05
3:115340115 C T 0.094094 6.9841e-05
3:115340144 C T 0.477892 1.3612e-05
3:115340985 G T 0.115007 3.5590e-05
3:115343898 A G 0.199688 -9.3041e-06
3:115344987 T C 0.030984 4.1336e-05
3:115347556 T G 0.559707 3.9347e-06
3:115348170 C T 0.131618 -2.1314e-05
3:115354255 T C 0.057537 1.9586e-05
3:115354548 G C 0.082101 -2.8939e-05
3:115355964 G A 0.596628 -5.1943e-05
3:115366966 T C 1.273120 5.3462e-06
3:115370503 G A 0.055986 -1.4891e-06
3:115371683 T C 0.071634 5.7982e-05
3:115373729 G C 1.486214 1.6072e-05
3:115375882 C G 0.414119 -4.7006e-05
3:115375972 C T 0.836768 -1.5770e-05
3:115376210 C G 0.068330 -2.8678e-05
3:115376869 C G 1.411464 8.7456e-06
3:115377127 A G 0.564745 2.0301e-05
3:115378617 T G 0.131385 2.7738e-05
3:115380095 G A 0.051909 3.4196e-05
3:115384354 T G 0.038297 3.8427e-05
3:115386860 A G 0.076626 -2.5612e-04
3:115387195 A G 0.041192 9.1574e-06
3:115392763 A G 1.314351 7.8380e-05
3:115393238 T C 0.300450 8.1421e-06
3:115399503 A G 0.627342 3.2860e-04
3:115400058 T C 0.265253 2.3158e-05
3:115400203 T C 0.126695 -4.4275e-06
3:115403818 T C 0.230854 -2.1022e-04
3:115406553 T C 0.208072 -9.8078e-06
3:115407253 C T 0.295302 1.6595e-05
3:115408353 C T 0.184381 1.2762e-05
3:115410991 G A 0.264724 4.8716e-06
3:115411233 T G 0.262585 3.9260e-05
3:115412563 A G 0.469878 3.1920e-04
3:115414188 G C 1.628384 -2.9816e-05
3:115422652 A G 0.021256 1.6046e-05
3:115423229 T C 0.793668 1.9095e-05
3:115425511 T C 0.052231 -4.0750e-05
3:115434313 T C 1.629387 -1.6959e-04
3:115438658 A G 0.452821 -3.8320e-05
3:115439578 A G 0.048599 4.9018e-05
3:115443820 C G 0.023639 4.3607e-05
3:115443899 G T 0.596180 -2.8905e-05
3:115444503 G A 0.172216 2.2671e-06
3:115445296 T C 0.096405 2.2078e-05
3:115448532 A G 0.817313 6.1888e-05
3:115464605 A G 0.026148 4.2576e-05
3:115476930 T C 0.119823 -2.4872e-05
3:115477139 A G 0.205054 1.3523e-05
3:115477540 C T 0.052198 -5.0320e-06
3:115479317 T G 0.074461 -2.8625e-05
3:115480773 C T 0.074386 -5.7746e-05
3:115485132 A G 0.423626 -2.8259e-05
3:115485852 T C 0.731271 -1.4144e-05
3:115487970 A C 0.258969 5.5218e-05
3:115503518 T C 0.039290 8.5071e-05
3:115509817 C T 0.022373 -5.2922e-05
3:115527956 C T 0.095065 1.6215e-04
3:115530388 A G 0.545725 1.7902e-05
3:115537073 C T 0.043217 1.0985e-04
3:115544609 A G 0.144257 -1.1237e-05
3:115548018 G A 0.656236 -3.4701e-05
3:115548984 G A 0.232360 1.5004e-04
3:115551968 A G 0.041633 -5.0495e-05
3:115557462 T C 0.450874 3.9364e-05
3:115558650 T G 0.099716 5.0792e-05
3:115561154 G A 0.068388 1.1853e-04
3:115561633 A G 0.040484 4.2186e-05
3:115565146 T C 0.740924 1.9464e-04
3:115565703 A G 0.036200 1.3507e-04
3:115566027 C T 0.147902 1.2769e-04
3:115568314 C T 0.609702 1.3769e-04
3:115570751 T C 0.031188 -6.4040e-05
3:115571364 T C 0.151755 1.2536e-04
3:115572377 A G 0.430718 2.4436e-05
3:115575949 C T 0.268625 9.1691e-06
3:115581416 G A 0.041361 1.9743e-04
3:115581532 C T 0.210747 -2.6600e-06
3:115584643 C T 0.026940 4.7933e-05
3:115588431 A G 0.035807 -2.3480e-04
3:115588610 C T 0.067057 -8.2150e-06
3:115596317 C T 0.857765 -4.0449e-05
3:115600534 A G 0.200045 2.5299e-04
3:115605002 A G 0.410406 -1.7231e-05
3:115605144 A G 1.309771 -2.5216e-05
3:115605698 T C 0.034681 1.1483e-04
3:115606308 G A 0.385128 3.0676e-06
3:115609125 A G 0.037440 -2.1062e-05
3:115609894 C T 0.288788 4.8264e-05
3:115610561 A G 0.056651 8.6202e-07
3:115614340 A C 0.052568 -1.2062e-05
3:115617418 C T 0.093358 -6.0721e-05
3:115617730 A C 0.490310 -5.0777e-06
3:115622472 C A 0.033431 -7.4268e-05
3:115645679 T C 0.036593 -7.8486e-05
3:115646454 A G 0.076119 -7.5486e-05
3:115649466 C T 0.952388 1.4311e-05
3:115666566 G A 0.205378 3.9796e-06
3:115675328 C T 0.407274 5.8701e-05
3:115677750 A C 1.097139 2.2151e-05
3:115679430 A G 0.027592 8.6287e-05
3:115679550 T C 0.067233 2.0211e-05
3:115679691 C T 0.711446 -4.4811e-05
3:115687669 T C 0.082562 -6.6354e-05
3:115692890 A G 0.030802 -3.1471e-05
3:115693733 A G 0.028757 -3.8973e-05
3:115698071 C T 0.356724 3.2644e-05
3:115698269 C T 0.752839 1.2013e-04
3:115700983 T C 0.026664 1.5382e-05
3:115703341 G A 0.070332 6.2960e-05
3:115707434 G C 0.073610 2.8979e-05
3:115713320 C T 0.759155 1.5111e-04
3:115727337 G A 0.156880 4.6286e-06
3:115730770 A G 0.068995 -3.2223e-05
3:115740719 G A 0.115695 6.6620e-06
3:115740970 G T 0.370357 6.4372e-05
3:115746391 A G 0.067661 5.5133e-05
3:115749017 C T 0.080978 -1.0630e-04
3:115756586 C T 0.044366 -2.4832e-05
3:115756854 G A 0.354904 5.4576e-05
3:115763954 T G 0.788189 9.3038e-05
3:115776219 C T 0.096684 -3.5341e-06
3:115778273 G A 0.024343 -1.6797e-05
3:115792573 T C 0.140590 -1.2755e-05
3:115792942 A C 0.049868 -1.1788e-05
3:115807587 C A 0.366731 2.5856e-05
3:115815007 A C 0.050166 -2.0864e-05
3:115815168 A G 0.046706 2.2337e-05
3:115819376 T C 0.124140 1.3223e-05
3:115830200 T C 0.395472 2.2406e-05
3:115837527 G A 0.073760 -2.1089e-05
3:115845348 A G 0.138259 -3.9362e-05
3:115849303 G A 0.078713 -2.1138e-04
3:115857314 C T 0.401694 2.1206e-05
3:115860917 T C 0.095935 -1.9149e-05
3:115867020 A G 0.046745 5.0199e-05
3:115868026 C T 0.124040 -1.6686e-04
3:115868361 G C 0.042448 -6.8787e-06
3:115868558 C T 0.140382 -3.5710e-05
3:115869040 G A 0.034996 -2.0103e-06
3:115880807 C T 0.182496 -4.6063e-05
3:115890151 A G 1.185891 5.9041e-05
3:115901315 T C 0.087726 -4.1857e-05
3:115905523 T C 0.085733 -3.5303e-05
3:115908300 C T 0.085659 -8.7321e-05
3:115908434 G A 0.092166 6.0442e-05
3:115930356 T C 1.340872 4.1945e-05
3:115931023 T G 1.206621 4.3118e-05
3:115931792 T C 1.744348 8.0586e-05
3:115933926 T A 0.038352 1.0129e-04
3:115945180 C A 0.038939 2.1197e-05
3:115954724 G A 0.098187 9.2939e-06
3:115958186 A G 0.246038 2.0371e-04
3:115959368 T C 0.024733 1.3696e-05
3:115960595 T G 0.167263 4.1579e-05
3:115961742 C T 1.635622 -6.7301e-05
3:115970838 T C 0.049186 -7.0335e-05
3:115972028 A G 0.857836 -7.4290e-06
3:115973065 G A 0.047183 4.7921e-05
3:115974374 T C 1.677382 -7.6493e-05
3:115978374 A G 0.063289 3.7598e-05
3:115985247 C G 0.035298 -1.2041e-06
3:115994501 T G 0.226732 -1.5073e-07
3:116000001 G A 0.055048 -1.4543e-05
3:116001616 C A 0.053250 3.8897e-05
3:116001766 T C 0.056301 -7.7021e-05
3:116004335 T C 0.070978 5.5989e-05
3:116006196 A G 0.042467 -4.3273e-05
3:116012565 C A 0.037209 3.9227e-05
3:116017020 G A 0.100180 3.3232e-05
3:116023142 T C 0.078388 6.5185e-06
3:116027085 T C 0.047800 1.1247e-05
3:116028980 T C 0.054668 4.3442e-05
3:116037190 G A 0.345653 1.4676e-04
3:116048525 A G 0.378140 -6.3294e-05
3:116057779 A C 0.021834 -9.7026e-06
3:116058822 C A 0.154199 -3.7856e-05
3:116068644 C T 0.043892 1.6971e-05
3:116072484 G A 0.080988 4.5292e-05
3:116073313 T G 0.030406 -3.5015e-05
3:116085547 A G 0.051854 -2.0303e-05
3:116085996 G A 0.065574 -8.3911e-06
3:116093785 C A 0.072354 -1.8486e-05
3:116099041 T C 0.187562 1.0842e-05
3:116115921 A G 0.230117 -5.2111e-05
3:116116398 G C 0.029747 4.9346e-05
3:116118632 A G 0.029893 2.4528e-05
3:116120526 T C 0.076311 1.0833e-05
3:116125225 T C 0.157847 -4.8967e-05
3:116126760 A G 0.024775 -5.5572e-06
3:116128046 T C 0.061880 -1.4211e-05
3:116132387 C T 0.134708 7.1318e-07
3:116148516 T C 0.246788 -1.3523e-05
3:116160979 G C 0.409935 7.0012e-06
3:116180805 C T 0.206625 1.1738e-04
3:116186692 A G 0.141112 4.2865e-05
3:116213264 A C 0.059248 1.9430e-05
3:116215524 G A 0.265571 1.3421e-05
3:116229236 G A 1.136799 -2.7543e-05
3:116229611 C T 0.193700 2.4391e-05
3:116230443 T C 0.070735 -1.4755e-05
3:116232755 G T 0.092699 -1.6875e-05
3:116235182 A G 1.561940 1.1712e-05
3:116246682 A G 0.330541 -4.5234e-05
3:116249454 C G 0.032120 -1.7528e-05
3:116269454 G A 0.124137 3.2569e-05
3:116279879 C T 0.455833 5.4992e-05
3:116288350 G A 0.049816 -9.4127e-05
3:116302946 T C 0.044431 1.8466e-05
3:116305258 A G 0.037063 1.0227e-05
3:116305947 G A 1.826089 3.4690e-05
3:116310705 T C 0.919765 9.8770e-05
3:116314220 C T 0.035668 3.2311e-05
3:116314815 C T 0.044171 -3.3470e-05
3:116316479 G A 0.298690 1.3527e-06
3:116318316 T G 0.079858 7.0268e-05
3:116319532 G A 0.070258 1.1269e-04
3:116320409 T G 0.408643 -9.1343e-05
3:116320588 G A 0.671871 -3.6759e-05
3:116324882 C A 0.992395 -4.0177e-05
3:116324967 T G 0.123063 -5.4334e-05
3:116326934 A G 0.186563 -2.6166e-05
3:116337951 T G 0.404018 -1.8065e-05
3:116340328 G A 0.060855 7.5578e-05
3:116340837 G C 0.073055 -4.4140e-05
3:116342789 A G 0.267447 1.6162e-05
3:116347547 A G 0.036541 -6.0673e-05
3:116350274 T C 0.108009 3.8313e-05
3:116352368 G A 0.802262 -8.3294e-06
3:116356010 A C 0.329979 -6.9971e-06
3:116356794 G A 0.147601 1.3063e-04
3:116365694 G A 0.329515 8.8682e-06
3:116369968 G A 0.092351 -2.9692e-06
3:116370362 C A 0.232172 2.2218e-05
3:116370465 T G 0.101780 -2.1073e-05
3:116370545 G T 0.100187 -4.5819e-05
3:116372104 G A 0.084646 -6.7821e-05
3:116375371 G A 0.044834 -3.8723e-05
3:116386815 C A 0.090333 5.0461e-05
3:116387362 C A 0.050186 1.0181e-05
3:116389615 G T 0.084114 3.2036e-05
3:116392747 C A 0.387361 -5.5438e-05
3:116395578 G T 1.385855 7.5030e-06
3:116395779 T C 1.764621 -5.8016e-05
3:116405285 G C 0.093143 -2.4112e-05
3:116405708 A G 0.696727 3.6118e-06
3:116407207 G A 0.114572 2.6745e-06
3:116415936 C T 0.023869 -4.5461e-05
3:116422778 C T 1.311696 4.1368e-05
3:116423498 G A 0.549847 -1.4949e-05
3:116425656 G A 1.864029 6.1870e-05
3:116427106 A G 0.141378 -1.9885e-05
3:116427251 G A 0.190490 -7.0668e-05
3:116429228 A G 0.034197 9.4471e-05
3:116430498 G A 0.047554 -5.9194e-05
3:116435652 A C 0.402519 -5.0963e-05
3:116444640 A G 0.169331 -4.1152e-06
3:116448300 A G 0.377455 5.7075e-05
3:116452480 T C 0.364878 -1.2719e-04
3:116454617 C A 0.894562 1.4686e-06
3:116456092 A G 0.027342 9.9356e-05
3:116456523 C T 0.461867 2.0015e-05
3:116456724 A C 0.066921 5.3882e-05
3:116461450 A G 0.388481 -3.1175e-05
3:116468231 T C 0.057288 -1.2584e-04
3:116469540 T C 0.052188 5.5700e-06
3:116470835 T C 1.834525 -6.9484e-05
3:116475071 C T 1.278521 3.4443e-06
3:116477174 T G 0.087710 7.9317e-05
3:116481051 T A 1.290926 -2.4126e-05
3:116485946 C T 0.322667 2.2020e-05
3:116489442 G T 0.971652 -3.7622e-05
3:116493006 T C 1.844282 -5.9683e-05
3:116493064 T G 0.143556 -1.1709e-05
3:116494890 T G 0.124913 2.5737e-05
3:116501616 A G 0.313991 -2.9966e-05
3:116502721 C T 0.716837 1.0968e-05
3:116503826 C T 0.084052 8.4429e-06
3:116504993 T G 0.026648 1.3071e-05
3:116509256 G T 0.717522 -3.9405e-05
3:116509468 G A 0.054678 -8.5843e-05
3:116509824 T C 1.294692 -1.1749e-05
3:116510192 G A 1.860673 -2.2171e-05
3:116510250 A G 1.226378 4.4895e-06
3:116512087 A G 0.119538 1.6189e-05
3:116514399 A C 0.070952 6.5828e-05
3:116516513 A G 0.428238 -1.1232e-05
3:116537811 C A 0.062536 -1.2733e-04
3:116550649 A G 0.037430 -3.6643e-06
3:116554435 T C 0.111397 2.3637e-05
3:116554968 T G 0.072916 -2.4524e-06
3:116564876 T C 0.980538 -3.3007e-06
3:116567763 T C 0.870017 -1.0168e-06
3:116568984 G C 0.107074 -8.1121e-05
3:116571682 A G 0.070556 6.5485e-05
3:116573679 T G 0.102543 6.3590e-06
3:116574773 T C 1.811720 -5.4674e-08
3:116579215 T C 0.129051 7.7000e-06
3:116581687 C T 0.585894 2.9512e-05
3:116586254 C A 0.066914 2.0161e-05
3:116586863 C T 0.369074 -5.6225e-05
3:116596245 C T 0.046434 1.0690e-05
3:116599851 C G 0.989409 5.2284e-06
3:116616727 T C 0.031075 3.7520e-05
3:116616793 C T 1.459680 6.4054e-06
3:116627531 C T 0.179805 -1.8711e-05
3:116639456 T C 0.358058 3.9025e-06
3:116649403 G T 0.169432 -1.6343e-05
3:116658655 A G 0.060241 6.4157e-05
3:116659269 G A 0.059336 2.0259e-04
3:116666464 T C 0.463055 7.6128e-06
3:116681235 T C 0.199662 4.0479e-06
3:116684635 G A 0.549048 -3.2295e-05
3:116689240 T C 0.021117 -5.1779e-05
3:116698728 G A 0.181262 -2.2133e-05
3:116699512 G A 0.517149 -3.9895e-05
3:116707556 A C 0.574394 2.4710e-04
3:116708423 G A 0.615197 -1.0006e-04
3:116708435 G A 0.284269 2.5621e-05
3:116708690 C T 0.094357 1.0066e-04
3:116710426 T A 0.066035 -3.3684e-05
3:116710823 T C 0.045684 1.4428e-05
3:116712193 A G 1.091241 3.8972e-05
3:116714464 A G 0.054298 1.6385e-05
3:116725415 G A 0.527435 -4.2488e-05
3:116728463 C T 0.118931 2.6856e-04
3:116742288 A G 0.044675 -9.2771e-05
3:116744077 T G 0.323809 -8.6177e-05
3:116746725 T C 1.060413 1.9615e-05
3:116746922 T C 0.256697 4.0279e-05
3:116755664 T C 0.689644 -2.8735e-05
3:116760005 A C 0.064415 3.0086e-05
3:116775546 T G 0.060514 3.6473e-05
3:116777735 T C 0.345699 1.3005e-03
3:116778565 A G 0.581149 -1.5139e-05
3:116783900 G A 0.295133 2.3378e-04
3:116786880 C T 0.060118 7.9224e-07
3:116788274 T C 1.132105 5.7144e-04
3:116790306 C T 0.221143 1.1607e-04
3:116794215 T C 0.157487 4.7510e-05
3:116799279 A G 0.060744 2.0268e-07
3:116799346 A G 0.279563 -1.1910e-05
3:116799957 G T 0.040079 7.0425e-05
3:116801792 A C 0.081257 -6.0053e-05
3:116802767 G T 1.609919 -2.6897e-04
3:116805968 G T 0.580620 -3.7922e-05
3:116806314 T C 0.150765 -6.0156e-05
3:116811193 A G 0.420007 -3.4160e-05
3:116811470 G A 0.459771 4.1622e-05
3:116811865 C T 1.544735 -4.7899e-05
3:116816753 C T 0.064302 1.7355e-04
3:116820453 C T 0.074600 -1.7331e-05
3:116822552 A G 0.072237 6.3649e-06
3:116830612 C T 0.804388 -1.6596e-06
3:116831930 G C 0.132891 5.2456e-05
3:116832030 A G 0.513471 1.9090e-05
3:116833181 A G 0.217563 8.4419e-06
3:116838129 G A 0.627401 -7.8648e-05
3:116838453 A G 0.057719 -9.8641e-06
3:116839004 A G 1.852461 -3.2481e-06
3:116839169 T C 0.040903 1.1985e-04
3:116839289 T C 1.509340 -8.8502e-05
3:116839606 G A 0.075626 -1.6117e-05
3:116839847 T C 0.770632 -3.3564e-05
3:116839982 T C 0.385878 1.1564e-04
3:116840735 A G 0.044827 6.0570e-05
3:116844310 A T 0.081384 -1.1729e-05
3:116845749 T C 0.584833 2.0387e-05
3:116846212 A G 0.248005 -6.8328e-06
3:116847592 G T 0.933482 3.4418e-05
3:116851872 A G 0.501725 -8.5346e-05
3:116852824 A C 0.035655 1.9722e-06
3:116859684 A G 0.034626 -1.4794e-05
3:116860472 A G 0.024564 -4.5892e-05
3:116862581 G A 0.033016 -4.6222e-05
3:116875195 A G 1.674146 -1.5266e-05
3:116875747 T C 0.197329 5.5494e-05
3:116876745 A C 0.154696 -3.0878e-05
3:116890198 T G 0.105532 -2.9237e-05
3:116890872 G T 0.136026 -6.7997e-05
3:116894422 A G 0.628134 -2.9718e-05
3:116898295 C T 0.336383 -2.4039e-05
3:116898327 G T 0.973158 -1.6371e-05
3:116901111 A G 0.032448 -7.6039e-05
3:116903862 C A 0.235009 -3.0540e-06
3:116916600 C A 1.037699 1.3046e-05
3:116917796 C G 0.114922 2.7042e-07
3:116918564 T C 0.042516 2.0587e-06
3:116924551 A C 0.050471 5.0321e-05
3:116932741 C T 0.722316 -2.4486e-05
3:116933279 G C 0.085480 -4.0031e-05
3:116945216 T C 0.352125 1.5669e-05
3:116954069 T C 0.242166 -7.5865e-05
3:116954468 T C 0.077810 5.6088e-05
3:116959728 G A 0.033938 -9.2219e-05
3:116965258 A G 0.035440 -2.9166e-05
3:116973534 T C 0.077122 -3.0902e-05
3:116973739 A G 0.173339 -1.7817e-05
3:116983727 C T 0.057917 2.3962e-05
3:116987296 C T 0.038663 -7.9436e-05
3:116989719 C T 0.267839 1.4230e-05
3:116992210 G A 0.033522 -9.3088e-06
3:116995385 A G 0.040066 4.3387e-05
3:116997435 C T 0.553748 4.8824e-05
3:116998498 C T 0.057635 -7.9895e-06
3:117002180 G A 1.600490 -8.2376e-05
3:117011951 G A 0.079294 3.1682e-05
3:117019576 C T 0.077414 2.7538e-05
3:117026564 A G 0.042393 -2.0908e-05
3:117027874 T C 0.036826 6.9474e-05
3:117031963 C T 0.030010 -1.8205e-06
3:117034318 A G 0.039442 -2.5911e-05
3:117035832 C T 0.074678 -4.7624e-05
3:117043181 T C 0.226755 -1.6268e-05
3:117044654 C T 0.520843 5.5949e-07
3:117045006 C T 1.704802 -8.5584e-06
3:117045920 G A 0.094552 1.9463e-05
3:117053757 T C 1.780928 -2.4796e-05
3:117056987 G A 0.097590 -1.1532e-05
3:117060916 T C 0.029494 -2.7890e-05
3:117068655 T C 0.094786 7.8524e-05
3:117071154 A G 0.372762 2.0501e-05
3:117074600 G A 0.472669 -1.9402e-05
3:117084425 C T 1.931505 8.5823e-05
3:117088326 G A 0.529197 1.3976e-05
3:117094380 T C 0.061819 -7.6924e-05
3:117094804 A G 0.209137 3.3081e-05
3:117098476 C T 0.064337 2.0300e-04
3:117101758 C T 0.042243 -1.7955e-05
3:117102416 T C 0.779708 -4.3920e-05
3:117108635 A G 0.032425 3.2113e-05
3:117113813 A G 1.878852 8.6654e-06
3:117124269 T C 0.025995 3.2775e-05
3:117124575 T C 0.034645 7.0384e-06
3:117130026 G A 1.827735 2.5188e-05
3:117132295 T C 0.118493 -9.3410e-06
3:117132877 T C 0.657745 3.0053e-05
3:117153076 A C 1.198319 -1.1689e-05
3:117155445 G A 0.313790 -9.2755e-05
3:117156240 A G 1.783262 2.1463e-05
3:117156402 C T 0.034902 1.0908e-06
3:117156432 C A 0.461166 -6.9645e-05
3:117158831 T C 0.103062 -3.8729e-05
3:117159867 T C 0.102968 3.8668e-05
3:117161012 C T 0.330583 2.9048e-05
3:117162481 G A 1.191376 -1.0173e-05
3:117166341 A G 0.050095 6.8935e-05
3:117166461 T C 0.038936 7.6843e-05
3:117175634 C A 0.167922 -4.8908e-05
3:117180055 C T 0.049001 6.2106e-05
3:117184041 C G 0.114276 1.2374e-04
3:117185712 T G 1.436148 -2.9514e-06
3:117186518 A C 0.077512 -1.2647e-05
3:117187396 A G 0.052347 1.3438e-06
3:117189504 T C 0.034889 -1.9115e-04
3:117191355 G T 0.023535 1.7106e-05
3:117192806 T G 0.066736 6.2493e-08
3:117196270 C T 0.148350 1.1757e-06
3:117196467 A G 0.125766 1.2265e-05
3:117198185 G T 1.423759 -2.9534e-05
3:117200255 T C 0.229572 2.0546e-05
3:117202899 G T 0.056707 2.7621e-05
3:117207170 A C 0.061241 2.6520e-05
3:117210204 G A 0.043649 -5.8259e-05
3:117217000 T G 0.133524 -6.9026e-06
3:117226155 G A 0.082189 3.0202e-06
3:117236739 G A 0.073659 6.3679e-05
3:117237317 C T 0.167912 1.5347e-05
3:117237625 T C 1.761535 -9.8759e-04
3:117237717 C T 0.207147 3.9202e-06
3:117237982 G T 0.347867 -3.3577e-05
3:117238112 C T 0.886616 2.6278e-04
3:117238369 C T 0.327126 -2.0037e-04
3:117239883 T C 1.214528 6.7143e-05
3:117261280 C A 0.026560 1.4635e-04
3:117262387 A G 0.739045 -5.3261e-05
3:117269159 G A 0.022688 -9.6797e-05
3:117279099 C T 1.043977 4.4806e-05
3:117285394 T C 0.036103 -1.8117e-05
3:117286992 C T 0.043350 3.6761e-05
3:117291127 G A 0.037540 -3.8634e-05
3:117297878 T C 0.156637 -8.6494e-06
3:117299017 T C 0.031484 3.1042e-06
3:117307567 A G 0.856168 -2.2674e-05
3:117308166 C T 0.064461 -7.1799e-06
3:117313417 C T 0.156906 -3.0978e-05
3:117321232 C T 0.309327 2.5618e-05
3:117321792 G A 1.275344 6.6086e-05
3:117323259 A C 0.031821 -8.7712e-06
3:117323306 A G 0.147575 -1.9866e-05
3:117325769 C A 0.052753 1.4983e-04
3:117334882 T C 0.020649 5.5301e-05
3:117341562 C T 0.055606 -5.5050e-05
3:117341844 C T 0.936026 4.4033e-05
3:117342970 C T 0.096370 2.6248e-05
3:117346671 T C 0.254353 -1.7623e-05
3:117347043 C T 0.092254 2.1745e-05
3:117347582 T C 0.107512 7.6341e-05
3:117366881 G A 1.184242 -8.6357e-05
3:117373008 A G 0.268784 -4.1274e-05
3:117375276 G A 0.068346 6.0118e-05
3:117376407 T C 0.281735 8.6393e-05
3:117383588 C T 0.099713 7.6520e-05
3:117386403 T C 0.052520 -1.4370e-04
3:117390399 A G 0.076707 -1.9781e-04
3:117393399 T C 0.097330 -2.7716e-05
3:117404733 C T 1.322560 -1.1782e-05
3:117413844 C T 1.655376 -1.0768e-05
3:117417770 C T 0.061978 2.2035e-04
3:117421410 T G 0.046054 -1.6940e-05
3:117429566 T G 1.621863 3.0026e-05
3:117434799 A G 0.091920 3.0051e-05
3:117439865 C T 0.064078 3.9876e-05
3:117444073 T C 0.047433 1.4823e-04
3:117444741 C A 0.099619 8.0108e-06
3:117446460 T C 1.405579 1.0808e-05
3:117446602 T C 0.291949 2.3242e-05
3:117461699 T G 0.022681 9.6474e-05
3:117472378 C T 0.040630 2.6801e-04
3:117478123 A G 0.045609 2.6373e-05
3:117481589 C T 0.083383 -9.1997e-06
3:117483615 G A 0.035129 -4.7914e-05
3:117484200 C T 0.054392 2.9925e-05
3:117487836 G A 0.392252 -5.5581e-05
3:117488811 T C 0.130226 5.0672e-05
3:117494643 C T 0.622100 1.6071e-05
3:117508499 C T 0.150028 2.6827e-05
3:117513441 A G 0.030137 2.4252e-05
3:117516947 T C 0.066788 2.9665e-05
3:117528026 A G 0.036440 8.0868e-05
3:117532231 T C 1.933316 -4.2982e-05
3:117534125 C T 0.255665 -2.2606e-04
3:117534174 T C 0.089596 -6.2730e-05
3:117542954 C T 0.379149 -5.2677e-05
3:117546182 A G 0.067635 2.2818e-05
3:117549670 T G 0.027141 -8.1671e-05
3:117554497 G T 0.023314 6.8979e-05
3:117559102 G A 0.025327 -1.0402e-04
3:117559947 A G 0.083624 -6.1836e-05
3:117561803 T C 0.031919 4.3857e-05
3:117564422 T C 0.347357 2.1635e-05
3:117574822 C A 1.015391 -4.7139e-06
3:117587987 T C 0.045989 -8.0191e-05
3:117593588 A C 0.526691 3.7513e-05
3:117600367 A G 0.143956 -2.3387e-07
3:117605599 C T 0.555020 2.3700e-05
3:117606314 C T 0.034337 -1.6676e-05
3:117636802 C A 0.339210 -4.9109e-05
3:117646712 C G 0.088706 5.1107e-05
3:117683322 C T 0.062413 3.4122e-05
3:117684447 T C 0.075454 -8.7093e-05
3:117700277 G A 0.168792 2.1881e-05
3:117710096 G A 0.593606 3.1487e-05
3:117713049 C T 0.094286 -1.6125e-05
3:117731061 A C 0.333998 1.9217e-06
3:117731650 C A 0.053204 2.5200e-05
3:117734228 A G 0.064931 1.9972e-05
3:117745981 T C 0.067125 2.2207e-05
3:117774750 A C 0.438826 -5.5745e-05
3:117778488 T G 1.114965 1.2516e-05
3:117794284 A G 0.063467 3.8829e-05
3:117796490 G A 1.120849 8.4175e-06
3:117802166 C T 0.105331 5.7685e-05
3:117825623 G A 0.624181 1.4066e-05
3:117825677 T C 0.171460 1.6642e-06
3:117827029 C T 0.064373 2.9451e-05
3:117836677 A G 0.036369 8.7255e-05
3:117838369 G A 0.064892 3.4081e-05
3:117848598 A G 0.038508 -1.4374e-06
3:117856929 T C 0.073740 7.5349e-05
3:117856950 T C 0.028306 2.3587e-05
3:117857062 C A 0.473688 1.8540e-05
3:117865235 C T 0.029630 6.5183e-06
3:117891483 A G 0.063928 -1.3212e-05
3:117904003 C T 1.334971 6.2997e-05
3:117905780 C T 0.034444 -3.8927e-06
3:117909752 C A 1.914491 2.9820e-05
3:117912507 A G 0.657421 -2.5124e-05
3:117934877 G C 0.278385 -1.2841e-06
3:117935357 T C 0.030601 -1.7416e-05
3:117938123 A G 0.097415 3.5176e-05
3:117946498 A G 0.252068 -1.1469e-04
3:117949958 C T 1.085711 1.9724e-05
3:117953187 G A 0.052494 3.0433e-05
3:117960408 A G 0.037576 9.2480e-07
3:117968895 A G 0.045947 2.3326e-05
3:117973124 G A 0.056609 1.2989e-04
3:117974148 G A 0.080767 -2.7065e-05
3:117998840 T C 0.150622 1.8235e-04
3:117998867 T C 0.036313 -2.1297e-06
3:118000047 G A 1.902355 -1.2601e-04
3:118000477 G C 0.157026 -4.1207e-05
3:118001228 G A 0.052558 2.4032e-05
3:118005258 A G 0.038790 -7.6423e-05
3:118015581 C T 0.075869 -4.8230e-05
3:118022101 T C 0.042876 3.3709e-05
3:118031585 G A 0.505909 3.0027e-05
3:118044825 C T 0.209659 8.6182e-07
3:118045905 A G 0.171181 -3.3907e-05
3:118061278 T G 0.070254 -1.2158e-04
3:118066099 C T 0.982895 -2.9675e-05
3:118068499 A G 0.048569 -2.3786e-05
3:118071348 C T 1.643240 1.7487e-06
3:118072248 C A 0.035687 -5.1968e-05
3:118076837 T G 0.049540 -2.1708e-05
3:118076976 T C 0.041984 2.9916e-05
3:118095784 C T 0.582466 -7.4472e-05
3:118100473 G A 0.099008 -2.0208e-05
3:118111490 T C 0.088645 1.5068e-06
3:118124359 C T 0.036174 -8.4105e-06
3:118131339 T C 0.676759 -3.6427e-05
3:118147502 G T 0.313056 1.9790e-05
3:118151054 C T 0.033392 7.6398e-05
3:118162623 C T 0.293536 -3.6578e-06
3:118189463 A G 0.158893 -1.4228e-05
3:118193612 A G 0.363342 3.0085e-05
3:118198440 G A 1.664016 -9.4289e-06
3:118206529 T C 0.984729 -6.2819e-05
3:118206941 C T 0.395187 1.3921e-05
3:118211067 C T 0.195105 -4.4175e-05
3:118221414 A G 1.610010 1.5028e-06
3:118233970 A C 0.674935 7.2048e-06
3:118271900 T C 0.040913 -3.4704e-06
3:118273062 G A 1.298528 -1.1638e-05
3:118276497 C G 0.256541 6.1512e-06
3:118296832 C A 0.118003 3.0951e-05
3:118298826 C T 0.137289 4.4488e-05
3:118302037 C A 0.254766 -4.0496e-05
3:118306667 C T 0.028459 1.8435e-04
3:118308353 C T 0.034025 -3.5661e-05
3:118311171 T C 0.060118 4.6658e-05
3:118335646 G A 1.435781 6.9273e-05
3:118337935 C T 0.058829 2.5637e-05
3:118349288 G A 0.033142 5.6095e-05
3:118349707 G T 0.173833 -2.9572e-05
3:118353599 A G 0.044392 -8.1273e-05
3:118360318 C T 0.366095 -4.2313e-05
3:118377374 T C 0.301784 -8.6460e-05
3:118382830 T C 0.020361 -7.4032e-05
3:118382981 A G 0.678339 -4.7312e-05
3:118383539 A G 0.021253 5.7352e-06
3:118391245 C T 0.041445 -2.3913e-05
3:118393659 G A 0.325724 -7.9521e-06
3:118408200 G A 0.171850 -1.8681e-05
3:118409396 G A 0.548727 3.6843e-05
3:118411793 T C 0.032253 -1.0573e-05
3:118415427 A G 0.153881 -1.4435e-05
3:118422518 T C 1.522121 -1.2663e-05
3:118439084 C T 0.034249 -3.5885e-05
3:118448595 G A 0.064711 -7.4759e-05
3:118449801 A C 0.022084 -5.2789e-05
3:118455800 C A 0.058076 2.9863e-05
3:118457615 T C 0.369951 -1.8482e-05
3:118458499 T C 0.047557 1.3154e-05
3:118462894 C T 0.083221 -3.3599e-05
3:118471811 C G 0.022993 3.8254e-05
3:118477131 C T 0.061277 -6.3648e-05
3:118479026 T C 1.842539 -3.6577e-05
3:118490439 A C 0.159538 1.5722e-04
3:118497397 C T 0.322962 1.0509e-05
3:118502070 T C 0.712832 -7.3199e-07
3:118505999 A G 0.020854 -6.0355e-05
3:118507830 A G 0.201613 -3.2436e-05
3:118512654 G A 0.061601 2.9735e-05
3:118514457 A C 0.151668 -6.4818e-05
3:118514829 C T 0.160986 1.3356e-04
3:118534250 T G 0.125117 2.1848e-04
3:118541333 C A 0.188838 4.0464e-05
3:118551721 T C 0.493020 4.4023e-07
3:118553233 G A 0.139600 -1.1791e-04
3:118556493 T G 1.522157 -1.7245e-05
3:118566553 T C 0.040410 -2.9503e-05
3:118578029 C T 1.690076 5.2085e-05
3:118578917 T G 0.119252 -3.1827e-05
3:118590563 T C 0.926549 1.5981e-06
3:118593975 A G 1.044769 -7.4241e-06
3:118595370 T G 0.123423 6.3900e-06
3:118600782 C T 0.788221 3.3543e-05
3:118600837 A C 0.029280 4.4149e-05
3:118604385 T C 0.216790 3.1691e-05
3:118610886 T G 0.047839 7.8354e-05
3:118619880 C G 0.066502 -3.2230e-05
3:118621500 T C 0.184177 1.2090e-05
3:118621664 A C 0.300206 -5.4308e-05
3:118625643 G A 0.028835 4.6703e-05
3:118626352 A C 0.082092 -1.4423e-04
3:118626654 C T 0.027738 -7.9925e-06
3:118626857 T C 0.115507 5.3207e-06
3:118627876 C T 0.209766 1.2674e-04
3:118644584 T C 0.056642 -1.5181e-06
3:118649060 T G 1.607618 -6.9266e-05
3:118655746 T G 0.366721 -1.3770e-05
3:118656400 T C 0.063341 -4.9405e-05
3:118664092 C A 0.104682 -6.8977e-05
3:118672835 C T 0.196056 -2.3111e-05
3:118676066 T C 0.176020 1.4766e-05
3:118676492 C T 1.612837 -5.4302e-05
3:118717894 T C 0.061147 6.3375e-05
3:118735820 G A 0.523793 -8.4259e-05
3:118741718 A G 0.029747 -1.1164e-05
3:118743469 C T 1.524179 -1.9766e-04
3:118746221 C G 0.053990 -3.9459e-05
3:118747001 C T 0.300648 -7.7766e-06
3:118755319 T G 0.977549 -6.4971e-05
3:118779055 A C 0.666441 1.6766e-05
3:118780595 G A 0.220507 -3.4214e-05
3:118786845 G A 0.717084 4.7517e-06
3:118801854 A G 0.119421 -2.9102e-05
3:118805552 T C 0.049900 -2.8947e-05
3:118807219 T A 0.551668 1.4774e-05
3:118809273 C A 0.029705 5.5204e-05
3:118813357 G A 1.047729 5.6664e-05
3:118818656 T C 0.029751 4.8980e-05
3:118822359 C T 0.122988 3.1502e-05
3:118823141 A C 0.557409 3.4186e-05
3:118842620 A G 0.142946 -1.7828e-06
3:118864395 A G 0.489239 5.4553e-05
3:118865801 T C 0.558785 3.6969e-05
3:118866376 T C 0.610373 1.0271e-05
3:118867047 G C 0.926665 -3.0712e-05
3:118868757 A G 0.034571 1.4690e-05
3:118870356 G T 0.535179 4.7221e-05
3:118878789 T C 0.348743 6.6444e-05
3:118883265 G A 1.897366 -7.4001e-06
3:118891648 T C 0.109216 -1.2141e-04
3:118891680 T C 0.259534 -8.5838e-05
3:118894700 A C 0.531456 -1.7364e-04
3:118895184 G T 0.368308 -3.4475e-05
3:118897239 A G 1.471618 -1.9119e-05
3:118901832 T C 0.427952 -8.1716e-05
3:118902070 A C 0.021575 -2.2242e-04
3:118902844 T C 1.539171 -3.9323e-05
3:118902981 T C 0.063818 -4.9330e-05
3:118904281 G A 0.527701 -2.2795e-05
3:118906616 T C 0.092764 1.1945e-04
3:118907633 T C 0.058566 -6.1144e-05
3:118908334 A G 0.184599 6.0887e-05
3:118915327 T C 0.591100 -2.0693e-05
3:118917422 A G 0.155030 5.1650e-05
3:118926632 A G 0.033230 1.5555e-05
3:118938621 G A 0.269849 -8.2618e-06
3:118945796 C G 0.501271 7.3718e-06
3:118948716 A G 0.594823 -4.2509e-05
3:118949347 T C 0.099346 3.1421e-05
3:118950288 G A 0.348003 -1.9556e-05
3:118952928 C T 0.206407 -1.1538e-05
3:118953569 A G 1.249391 1.6359e-05
3:118959210 T C 0.400951 -2.7114e-05
3:118971488 T C 0.052993 -5.0301e-05
3:118975660 G A 0.033704 1.4738e-05
3:118976470 T C 0.153313 1.2559e-05
3:118985011 T C 0.435246 2.6380e-06
3:118995654 A G 0.055012 -5.0121e-05
3:118999310 G A 0.160911 8.2939e-05
3:119019136 C G 0.332161 8.5197e-06
3:119021734 G A 0.049024 1.8184e-05
3:119022132 A G 0.031279 2.9541e-06
3:119030429 T C 0.071514 2.1019e-05
3:119032360 G C 0.815226 3.2957e-05
3:119043199 A C 0.169237 7.6486e-05
3:119047893 C T 0.052503 5.4557e-05
3:119056342 G A 0.237849 -3.0426e-05
3:119062265 G A 0.032266 2.0932e-04
3:119064356 G A 0.200782 8.0310e-06
3:119065448 T G 0.584709 -1.2366e-05
3:119076489 T C 0.084545 -4.4439e-05
3:119079700 C G 0.086136 -1.2739e-04
3:119094214 C T 0.956130 -3.3480e-05
3:119094955 A C 0.234726 1.0658e-05
3:119095427 T C 1.035999 3.6379e-06
3:119096368 C T 0.057677 2.1256e-05
3:119099598 G A 1.496090 -7.2683e-05
3:119100216 C T 0.444892 -3.5519e-06
3:119101039 A T 0.198471 -2.5006e-05
3:119101132 G A 0.036638 2.5203e-06
3:119102458 A G 0.871131 -1.4597e-04
3:119102496 C T 0.075065 2.8192e-05
3:119104108 A G 0.244541 -1.0527e-05
3:119104981 G A 0.211075 4.4480e-05
3:119107277 T C 0.367351 1.6835e-04
3:119110700 C A 0.308428 5.9555e-06
3:119113018 C T 0.181204 -1.1716e-04
3:119113344 A G 0.201483 4.5122e-05
3:119118796 G T 0.811409 3.4178e-05
3:119122933 G A 0.255639 -4.4143e-05
3:119128961 A C 0.032789 4.6275e-05
3:119129662 T C 0.030137 2.7381e-05
3:119139079 T C 1.601902 4.0916e-05
3:119146453 C A 0.034158 -3.6537e-05
3:119150836 T C 0.328619 3.5151e-05
3:119157979 T C 1.470897 4.0944e-05
3:119176842 A C 0.031919 2.9756e-05
3:119196781 A G 1.050400 9.6858e-06
3:119205217 G T 0.129580 -7.9623e-06
3:119219573 G A 0.041760 -5.7772e-05
3:119219934 A G 0.380366 3.7894e-05
3:119224587 A G 0.562625 -5.9829e-06
3:119225795 T C 1.612486 5.2762e-05
3:119227247 A G 0.381821 1.5708e-05
3:119236104 A G 0.041370 -5.1037e-05
3:119245525 C G 0.063318 1.0068e-04
3:119246827 C T 1.753014 9.6586e-06
3:119252826 T C 0.075292 1.7850e-05
3:119256020 A G 0.025073 -2.7768e-06
3:119256056 C T 0.037787 1.1033e-04
3:119259986 G A 0.057667 -2.1600e-04
3:119260866 C T 0.359480 7.4094e-05
3:119262136 T C 0.293786 -3.0510e-05
3:119264382 T C 0.500485 4.1364e-05
3:119264854 T G 0.322758 -2.4417e-05
3:119268408 A G 0.024616 -8.1172e-05
3:119268832 G T 0.332089 -3.5866e-05
3:119272883 A G 0.918782 4.3926e-05
3:119275339 A G 0.106831 -1.7791e-04
3:119277912 T C 0.388893 8.8037e-05
3:119288414 C A 0.212305 5.3791e-06
3:119288872 G A 0.800850 8.4382e-05
3:119295247 A G 0.023856 4.8180e-05
3:119297429 T C 0.035940 2.6277e-05
3:119298580 G T 0.086340 6.9535e-05
3:119299183 T C 0.068265 -1.4985e-06
3:119299648 A G 0.037167 4.8645e-05
3:119301139 T C 0.115412 3.9967e-05
3:119305075 A G 0.254064 6.0460e-05
3:119315456 A G 0.087109 -6.5579e-05
3:119318442 G A 0.214830 2.7080e-05
3:119319888 C T 0.290274 -1.0359e-05
3:119327670 A G 0.054740 -5.5844e-06
3:119334330 T G 0.050468 8.4332e-05
3:119337598 T C 0.025830 -9.4980e-06
3:119338287 T C 0.077087 3.2236e-06
3:119339794 G A 0.981334 -8.6234e-06
3:119347611 A C 0.033376 -7.1474e-06
3:119348130 C G 0.353274 -1.1777e-05
3:119355838 A G 0.032789 -4.2749e-05
3:119358961 T C 0.023843 3.9601e-05
3:119360867 C T 0.449472 4.8228e-05
3:119361062 T C 0.037118 -2.8651e-04
3:119361412 C T 0.068560 1.0783e-04
3:119371252 T C 0.190500 9.9287e-06
3:119373273 A G 0.079433 6.4097e-07
3:119378337 C T 0.950934 8.4481e-05
3:119378977 A G 0.379990 2.0340e-05
3:119379186 T C 0.905691 9.9800e-05
3:119389468 T C 0.045869 -1.9678e-05
3:119390418 C T 0.802847 -3.6228e-05
3:119396671 G C 0.075344 3.5681e-05
3:119401641 G A 0.023233 -6.2828e-05
3:119413126 C T 0.714536 9.4986e-06
3:119421776 G C 0.020731 5.6148e-05
3:119421963 T C 0.249043 1.3932e-04
3:119425422 T C 0.143608 5.8220e-05
3:119426307 C T 1.457336 -5.9316e-06
3:119428734 T C 0.038667 -3.6255e-05
3:119430289 T C 0.254185 -4.7020e-05
3:119440690 G C 1.320959 4.7400e-05
3:119445021 A G 0.030000 -1.0134e-04
3:119446505 A G 0.140879 -1.9015e-05
3:119447650 C G 0.169412 -5.3061e-06
3:119460014 G T 0.036060 -3.2043e-05
3:119468465 A G 0.063896 2.8865e-05
3:119469439 T C 0.883205 3.5564e-06
3:119485949 T A 0.417738 4.4576e-05
3:119494106 A G 0.207800 -9.3632e-05
3:119494705 G A 0.069027 -3.4498e-05
3:119499507 C T 1.214934 3.9566e-07
3:119500035 T C 0.758321 -1.9446e-05
3:119502779 A G 0.086282 -4.8238e-05
3:119502793 C T 0.024453 -4.8358e-05
3:119506462 C T 1.627245 3.0795e-05
3:119508068 G C 1.955270 -9.4631e-05
3:119511337 G T 0.022438 -1.0062e-04
3:119519521 A G 0.027816 -3.2020e-05
3:119520047 A G 0.051767 3.2400e-05
3:119520125 C T 1.237122 -1.7420e-06
3:119523872 C T 1.829394 6.9847e-05
3:119526203 A G 0.056421 -3.2248e-05
3:119526349 A G 1.356874 -9.9782e-06
3:119526372 A G 1.358539 -1.4473e-05
3:119526906 T C 0.145030 1.7471e-05
3:119533733 A G 1.241779 -1.5560e-05
3:119534153 T C 0.336559 -6.5579e-05
3:119536718 T C 0.252214 1.0903e-04
3:119560606 C T 1.238365 -6.9663e-06
3:119591320 G T 0.027099 4.2720e-05
3:119595645 G T 0.063195 -6.4943e-05
3:119601796 T C 0.051562 -5.0703e-05
3:119649900 A C 0.259852 7.3724e-05
3:119651149 C T 0.060170 -2.7181e-05
3:119658926 G T 0.034590 8.6202e-06
3:119662535 T C 0.071809 1.1148e-05
3:119663780 A G 0.085746 -9.7453e-06
3:119675051 T C 0.645593 -1.5922e-05
3:119684527 C T 0.060290 8.8071e-05
3:119684827 T C 0.337243 -6.1511e-05
3:119691611 T G 0.740820 -3.5569e-06
3:119738291 T C 0.047628 2.1480e-05
3:119741778 A C 0.036307 -8.0578e-06
3:119764367 G C 0.058813 8.4459e-05
3:119767072 G A 0.042188 2.0969e-06
3:119770263 T C 0.057761 -1.9098e-05
3:119776758 G C 0.026430 3.7531e-05
3:119786717 T C 1.957354 -4.8588e-05
3:119811184 C A 0.042542 -1.0532e-04
3:119817673 T A 0.191259 -4.5704e-05
3:119817760 C T 0.027832 -1.3149e-05
3:119818075 G A 0.032886 3.8504e-05
3:119821242 C T 0.270660 4.6288e-05
3:119824037 A G 0.173937 3.9931e-05
3:119827794 C A 0.041276 -3.5452e-05
3:119829243 A G 1.357247 2.7285e-05
3:119832913 G A 0.722417 -2.9087e-06
3:119839254 G T 0.097434 1.8047e-05
3:119840965 A G 0.103958 1.6722e-05
3:119848086 G A 0.080780 3.2790e-05
3:119854093 G C 0.340888 -4.4013e-05
3:119861272 A G 0.095321 -1.4760e-05
3:119862961 A G 0.088002 5.0074e-06
3:119870828 A G 0.116273 -3.2544e-05
3:119883040 C T 0.049631 -1.0149e-05
3:119884101 T C 0.311797 -2.4051e-05
3:119884791 T C 0.087408 2.4179e-05
3:119888483 C G 0.065934 -6.8507e-05
3:119895964 G A 0.666502 -2.3818e-05
3:119904413 T C 0.100271 5.3966e-07
3:119906510 A C 1.837664 -9.0757e-06
3:119909161 C A 0.072666 -6.8433e-05
3:119921352 A G 0.144017 -3.9488e-06
3:119925550 T C 0.142466 -4.7150e-05
3:119928066 A G 0.031773 2.1955e-05
3:119929051 T G 1.508499 1.3025e-05
3:119929768 C T 0.029114 5.2333e-05
3:119943453 C A 1.738295 2.9140e-05
3:119945614 G T 0.694987 4.5443e-05
3:119947503 A G 0.203512 -1.7495e-05
3:119962285 G C 0.029481 -1.7883e-05
3:119968325 G A 0.020406 5.4655e-05
3:119969796 T G 0.125659 -2.7247e-05
3:119980156 A G 0.038034 2.5523e-05
3:119981494 C T 1.841860 5.1922e-06
3:119981798 C T 1.737487 2.8673e-05
3:119984085 A G 0.103708 -4.9328e-05
3:119989549 C T 0.076606 7.4665e-06
3:119995978 G A 0.084604 4.1093e-06
3:119999481 C A 0.124189 -4.3834e-05
3:120000196 C T 0.848582 -5.7899e-06
3:120005807 A G 0.172090 -7.0739e-05
3:120007751 A C 0.038618 -7.0100e-05
3:120017480 A G 1.298548 -1.1734e-04
3:120032807 A G 0.072844 -3.1525e-05
3:120043836 T C 0.194028 -3.5444e-05
3:120064669 T C 0.217365 2.0820e-06
3:120067411 T C 0.058871 -5.4357e-05
3:120083994 T G 0.100738 4.6826e-05
3:120086290 A G 0.214817 7.7278e-06
3:120086525 A C 0.118048 -6.3654e-05
3:120097926 T C 0.720002 9.5176e-06
3:120102463 A G 0.028394 -5.1787e-05
3:120104672 A C 1.365702 -6.7396e-05
3:120108082 G C 0.031046 4.6182e-05
3:120110028 G A 0.052461 1.0699e-05
3:120117397 T C 0.045992 7.5152e-07
3:120121656 A G 0.020786 -2.8503e-05
3:120127921 G A 0.064532 -9.2973e-05
3:120129263 A C 0.126107 -6.8964e-05
3:120136417 T C 1.445333 6.2528e-05
3:120137465 G A 0.706918 -2.3091e-06
3:120143222 G T 0.072095 -2.5474e-05
3:120143389 G A 0.024989 4.0189e-05
3:120146034 C G 0.150983 -1.6273e-06
3:120149572 C T 0.879268 -1.6654e-04
3:120151248 T C 0.044889 -2.4437e-05
3:120153308 T C 0.040815 -1.0271e-04
3:120155043 A G 0.345390 3.4715e-05
3:120155592 A G 0.136380 2.1074e-05
3:120157424 G A 0.052854 -2.6296e-06
3:120158371 T C 1.462270 -3.5031e-05
3:120161005 G A 0.022282 -1.1329e-04
3:120171917 C T 0.040033 1.4922e-05
3:120179191 T C 0.381136 1.0005e-05
3:120180702 C A 0.071790 1.0917e-04
3:120200667 G A 0.187030 -1.3827e-05
3:120210625 T C 0.064626 -3.3067e-05
3:120222418 G T 0.383417 -4.3616e-05
3:120223477 G A 0.104513 -2.8536e-05
3:120235277 G T 0.351655 -5.8951e-05
3:120236329 T C 0.330343 9.2511e-06
3:120236752 T C 0.084127 -5.1157e-05
3:120237730 C T 0.247758 -2.8988e-05
3:120246169 C G 0.065477 6.6894e-05
3:120263220 G A 0.135377 -5.2058e-06
3:120265629 G C 0.061478 2.6202e-05
3:120269643 C T 0.919612 -8.7754e-05
3:120280374 C T 0.138360 -3.7463e-05
3:120288107 G T 0.076139 -9.8856e-05
3:120316501 C A 0.239287 -1.0091e-04
3:120317469 G A 0.372424 1.9911e-05
3:120317878 T G 0.027628 -1.1374e-06
3:120330755 G T 0.045230 -1.5438e-05
3:120351791 T C 0.420390 1.7584e-05
3:120353541 C G 1.550655 -2.7709e-07
3:120355369 T C 0.179565 -4.4124e-06
3:120360418 C T 0.115870 -3.3930e-06
3:120362861 G A 0.196371 5.0350e-05
3:120365010 A G 0.208604 2.2034e-05
3:120367513 C T 0.047661 1.1427e-05
3:120367819 T C 0.623528 -1.2205e-05
3:120374608 C T 0.429809 -5.0205e-05
3:120382486 G A 0.164511 -1.2310e-05
3:120383991 C T 0.037622 -3.3859e-05
3:120384618 A G 0.785433 9.6075e-07
3:120389316 A T 1.489618 -2.6824e-06
3:120391944 C T 0.431438 -5.1068e-05
3:120392326 T C 0.325529 7.8200e-06
3:120398370 C T 0.759178 -2.9964e-05
3:120402581 T G 0.379993 1.6185e-05
3:120404251 T C 1.413308 -3.4452e-05
3:120428054 C A 0.044782 3.2903e-05
3:120447930 T C 0.055752 3.5980e-05
3:120457838 T C 0.544774 -2.7938e-07
3:120459791 C T 0.027917 1.8396e-04
3:120460084 T C 0.049981 -2.7625e-05
3:120461522 C T 0.028043 -5.3273e-05
3:120482991 T C 0.065782 -5.1833e-05
3:120483237 C T 0.664341 -6.8652e-06
3:120487487 A G 0.057021 -2.0666e-05
3:120491057 G T 0.102290 1.0423e-05
3:120491526 G C 0.041273 -1.1862e-05
3:120495353 T C 0.024554 -2.0905e-05
3:120500093 T C 0.085029 1.0747e-05
3:120507751 C T 0.243389 -2.6473e-05
3:120510346 G A 0.040416 7.0501e-06
3:120511574 G T 1.341580 4.3092e-06
3:120518519 A G 0.060371 -5.6563e-05
3:120519982 A C 0.811513 -4.3380e-06
3:120533368 C T 0.769126 1.2827e-05
3:120533948 T C 0.428728 -1.7915e-05
3:120534887 A G 0.089950 5.7270e-05
3:120549141 A G 0.353995 6.1003e-04
3:120549514 C A 0.042613 -6.3476e-05
3:120552183 G A 1.412636 4.5666e-05
3:120555690 C T 0.461854 -1.3511e-05
3:120557868 T C 0.040156 1.3003e-05
3:120558584 C T 0.053552 -1.8956e-05
3:120573295 T C 0.970873 6.9688e-05
3:120574135 C T 0.423233 -6.9296e-06
3:120577998 T C 0.106295 -3.8479e-05
3:120591911 G A 0.927350 -1.1083e-05
3:120598134 A G 0.042789 -4.7587e-05
3:120598646 T C 0.066736 2.5135e-05
3:120604116 A G 0.049404 -1.6859e-05
3:120633847 T C 0.123030 -6.8200e-05
3:120650088 A G 0.053208 -3.8437e-05
3:120658659 T C 0.234895 -1.8970e-05
3:120664484 C T 0.972823 -7.2686e-05
3:120708493 C G 1.962190 -4.2488e-05
3:120711618 T C 0.039072 1.9688e-06
3:120712771 T C 0.027615 -1.0531e-04
3:120716750 C A 1.670725 -2.1653e-05
3:120728050 C T 0.063007 1.7556e-05
3:120729258 G A 0.781366 -3.3101e-05
3:120737161 G C 0.180831 1.6815e-05
3:120743126 A G 0.285763 -2.3998e-05
3:120774312 A G 0.095276 2.0402e-05
3:120798010 A G 0.024888 3.9777e-05
3:120821406 T G 0.957075 -5.2919e-05
3:120831639 C T 0.114831 -5.8484e-06
3:120833403 T C 0.495062 -1.9496e-05
3:120856531 C T 0.124153 5.9094e-06
3:120857508 A G 0.031357 -9.2728e-05
3:120942130 A G 0.039851 4.3209e-05
3:120949344 A G 0.042724 -5.4158e-05
3:120949852 A T 0.057297 -4.6450e-05
3:120961790 T C 0.046258 4.6170e-05
3:120976051 G C 0.397244 9.9056e-06
3:120980875 A C 0.218955 1.0183e-05
3:120989791 T A 0.028550 -1.3535e-05
3:121000008 T C 0.065970 5.5324e-05
3:121005894 T G 0.067375 1.2748e-05
3:121006015 C T 1.218881 2.9622e-05
3:121007157 T G 0.025119 3.3456e-05
3:121048173 T C 0.031237 4.9497e-05
3:121058086 C T 0.039936 5.4648e-05
3:121100283 A G 0.208744 -3.7079e-06
3:121121149 T C 0.023042 -3.0993e-05
3:121123223 A G 0.129308 1.0099e-04
3:121124369 T C 0.067252 -4.6949e-07
3:121141718 C T 1.523001 1.8733e-05
3:121149009 T C 0.235573 1.0100e-05
3:121149814 T G 0.061241 3.6501e-05
3:121149890 C T 0.367299 3.6117e-06
3:121151784 A G 0.035200 5.6415e-05
3:121154974 C T 1.392418 -6.2466e-06
3:121155122 T C 0.042734 -1.4797e-04
3:121155198 T C 1.286171 8.1645e-06
3:121155725 A G 0.039725 -5.9217e-06
3:121168344 A G 0.106078 -8.8528e-06
3:121181823 A C 1.285548 7.0242e-06
3:121187527 G A 0.106201 -4.7160e-05
3:121192467 C T 0.293455 -4.4616e-05
3:121203242 G A 0.083494 8.4736e-05
3:121207637 T G 0.048511 1.6462e-05
3:121227392 T C 1.522576 1.8476e-05
3:121228960 A G 0.128934 8.4852e-05
3:121234649 T G 0.677259 1.0654e-05
3:121243636 G A 0.091507 2.1735e-05
3:121246685 C T 0.320823 2.0899e-05
3:121251067 C T 0.063536 3.0252e-05
3:121278783 C T 0.474120 7.2537e-06
3:121288896 G A 0.275951 1.7377e-05
3:121299313 G A 0.086957 -3.2817e-06
3:121304242 A G 0.037871 8.0834e-05
3:121304933 A G 0.550148 -2.0266e-05
3:121313512 A G 0.763589 -4.5541e-05
3:121319449 A G 0.035388 3.9946e-05
3:121323008 G C 1.770662 -3.2846e-05
3:121325420 T C 0.381155 7.7043e-05
3:121331021 C T 1.958821 -1.0275e-05
3:121332245 A G 0.992772 -7.6190e-05
3:121335146 G A 1.257099 5.7034e-05
3:121339020 G A 0.569613 1.5134e-04
3:121340536 C T 0.484360 -3.9901e-05
3:121340955 A G 0.032652 3.3468e-05
3:121345562 T C 0.026015 -2.6300e-05
3:121347828 A G 0.038748 5.6281e-05
3:121351257 T C 0.133387 -5.8743e-05
3:121357621 C T 0.050001 -4.7899e-05
3:121406253 C T 1.523553 4.3279e-05
3:121412702 A G 0.030442 9.3204e-05
3:121413637 A G 0.160191 -5.4267e-05
3:121414061 T C 0.447106 3.1655e-05
3:121415370 C T 0.034989 -6.6110e-05
3:121415610 A G 0.604943 -1.1928e-05
3:121415714 G C 0.025651 -7.5716e-06
3:121415720 C T 0.448638 3.1961e-05
3:121416623 C G 0.439205 3.0249e-05
3:121416813 A G 0.036271 -7.3016e-06
3:121419100 A T 0.435174 3.7104e-05
3:121442759 C A 0.112332 1.0742e-04
3:121446900 A G 0.112050 2.4281e-05
3:121449011 C T 0.205106 -9.8112e-06
3:121452632 G A 0.071079 1.4777e-05
3:121459589 A G 0.176848 -3.7971e-06
3:121460803 A C 0.204502 -5.6847e-06
3:121463805 A G 0.044564 1.0388e-05
3:121465220 G A 0.267544 4.2143e-05
3:121480500 C T 0.037115 -3.2895e-05
3:121492599 C T 0.307567 5.0006e-05
3:121500697 A G 0.022298 1.0752e-05
3:121500699 T C 0.476584 -5.0709e-05
3:121522867 T C 0.031175 4.8734e-05
3:121541341 C T 1.278473 -8.1885e-05
3:121541532 C A 0.063928 -2.2631e-05
3:121559769 T C 0.105795 -1.2085e-05
3:121561500 G T 1.563953 -3.3362e-05
3:121566282 C T 0.593061 -2.7368e-05
3:121568595 T C 0.209046 7.2827e-06
3:121569488 T C 0.101469 -5.9983e-06
3:121576421 A G 0.032415 -2.2309e-05
3:121607909 A G 1.356387 2.0397e-05
3:121617739 G A 0.052688 2.7854e-05
3:121631675 A G 0.094497 6.4088e-07
3:121648168 A G 0.959525 2.6124e-05
3:121660664 C A 0.506120 -7.9687e-06
3:121663245 T G 0.055064 -3.1464e-05
3:121665702 T G 1.562732 5.8262e-05
3:121669003 A G 0.066791 3.9684e-07
3:121675764 T C 0.050192 3.1227e-05
3:121686718 G C 0.071458 3.2943e-05
3:121688635 T C 0.103004 6.1195e-06
3:121713506 T C 0.033626 3.9769e-05
3:121713784 T C 0.050579 -1.0596e-04
3:121722207 T C 0.065084 -1.6014e-05
3:121725335 T C 0.203895 -1.7293e-05
3:121726607 T C 0.025171 -3.9726e-05
3:121729899 G A 1.276911 -1.9131e-05
3:121740065 C A 0.505286 -6.3735e-05
3:121744849 C A 0.566510 -3.2686e-05
3:121747645 G A 0.377922 -6.2705e-05
3:121767098 C T 0.124481 2.7712e-05
3:121770539 T G 0.983794 3.4124e-05
3:121784607 A G 0.284630 -2.7238e-06
3:121786069 A G 0.191730 1.7435e-05
3:121788697 T C 0.035729 1.0146e-05
3:121793187 A C 0.661497 -6.8250e-06
3:121796768 A G 0.170558 2.7987e-05
3:121799554 G A 1.789149 -3.6039e-05
3:121802294 G A 0.052542 -8.2537e-06
3:121816301 T C 0.029556 -1.3107e-05
3:121823375 A T 0.870342 2.9685e-06
3:121824225 A G 0.067963 9.2992e-06
3:121825197 A G 1.858891 -1.5628e-05
3:121825682 T C 0.061689 -2.5411e-05
3:121827724 T C 1.859702 -1.8139e-05
3:121830755 C T 0.092079 6.1812e-05
3:121835851 G A 0.025817 7.9369e-05
3:121838319 A G 0.546948 -2.5552e-05
3:121839200 C T 0.054665 -5.7959e-05
3:121839641 C G 0.297175 -2.0450e-07
3:121840031 A C 0.037738 -2.1840e-06
3:121843127 G T 1.159594 -1.5660e-05
3:121845913 C T 0.104286 -1.0806e-04
3:121852002 G C 0.024025 -8.1931e-05
3:121865059 T C 1.518590 1.5697e-04
3:121869044 C A 0.249962 -1.7401e-05
3:121873433 T C 0.820244 3.7515e-04
3:121899691 A G 0.048969 -4.4591e-05
3:121903842 A C 0.494341 4.6225e-05
3:121904211 T G 0.307727 -1.0200e-05
3:121910706 G A 0.816998 1.2769e-05
3:121913115 C T 0.102251 6.2193e-06
3:121922222 G C 0.448440 5.7260e-05
3:121933505 G A 1.498544 2.1436e-06
3:121934795 A G 0.069543 -5.3112e-05
3:121936370 G A 0.527620 2.2133e-05
3:121940661 A G 0.052604 1.9989e-04
3:121950136 T C 0.353102 6.0966e-06
3:121956538 G A 0.024259 -6.0049e-05
3:121963285 C T 1.381778 2.4646e-05
3:121966952 T C 0.493276 2.0387e-05
3:121968666 T C 0.037774 -2.4666e-05
3:121968879 A G 0.022045 -2.1402e-05
3:121983674 G A 0.046788 -1.1060e-06
3:121984020 T C 0.052422 -6.0953e-05
3:121992717 T A 0.028705 -3.1628e-05
3:121997996 A G 0.071627 -5.0403e-06
3:122003757 T G 0.257560 -1.8341e-04
3:122003832 C G 1.921826 2.1739e-05
3:122005236 C T 1.335435 -2.4582e-05
3:122010554 C A 0.304507 7.5340e-05
3:122011154 T C 0.702728 5.1180e-05
3:122011351 A G 0.629088 -1.0729e-04
3:122014596 G A 0.078268 -1.7130e-05
3:122016281 C T 1.437177 3.6380e-05
3:122026471 G T 0.162930 1.2611e-05
3:122031287 T C 0.093260 2.0187e-05
3:122040880 T C 0.050971 -6.1924e-06
3:122044382 T C 0.035840 -1.4341e-06
3:122051183 C T 0.286402 -6.5418e-05
3:122051473 A G 0.075798 -2.0664e-05
3:122053567 A G 0.303913 6.4079e-05
3:122060404 T C 0.255778 -5.4127e-05
3:122066887 G A 0.111832 -2.0189e-05
3:122072879 G A 1.153605 6.6127e-05
3:122074276 A G 0.096876 -3.2353e-05
3:122080193 T C 0.036791 -1.8746e-05
3:122102710 C T 0.275159 1.9710e-04
3:122103120 A G 0.030234 2.3641e-04
3:122103141 T C 0.049082 -2.4364e-05
3:122108459 G A 0.054162 -3.0113e-06
3:122125052 A G 0.857281 9.6424e-05
3:122127822 C T 0.815226 -2.6451e-05
3:122127926 G A 0.407576 -2.4848e-04
3:122128394 A G 1.164118 3.1555e-05
3:122131777 G C 0.812821 2.3103e-05
3:122134889 A T 1.167039 5.9312e-05
3:122142664 A G 0.188786 4.2545e-05
3:122145470 A C 0.281205 -1.8854e-04
3:122177260 T C 0.073552 -1.1820e-04
3:122178602 C T 0.855340 1.4493e-04
3:122178603 A G 0.036320 -3.3717e-07
3:122198021 A G 0.045505 -5.4748e-05
3:122209664 G C 0.042662 -1.3634e-05
3:122230127 G T 0.412146 -1.9443e-04
3:122230869 G A 0.532884 2.2581e-04
3:122233647 T C 0.205508 -5.9103e-05
3:122236297 C A 0.026167 -1.6667e-05
3:122237606 G A 0.265522 6.9971e-05
3:122247075 C G 0.074191 8.0270e-07
3:122251838 A C 0.323193 -5.7661e-06
3:122258131 G A 0.071254 1.4275e-05
3:122259606 C T 1.135322 1.6507e-05
3:122259640 C T 0.276707 -1.9543e-04
3:122270446 T G 0.031841 -4.1573e-05
3:122275425 C T 0.091952 2.8642e-05
3:122277034 G A 1.187877 3.7594e-05
3:122277268 A G 0.202019 -6.1836e-05
3:122277539 C T 0.029196 -4.2451e-05
3:122283812 C T 0.034830 1.4643e-05
3:122288210 A G 1.147727 -9.4832e-06
3:122288314 G A 0.034301 -6.3225e-05
3:122289844 T C 0.465538 -1.8289e-05
3:122290579 T C 0.586975 -6.2904e-06
3:122295235 C T 0.495165 1.9899e-06
3:122296834 G A 0.930229 -5.0705e-06
3:122298397 T C 0.217063 3.3509e-05
3:122311523 T C 0.046577 4.1366e-05
3:122314374 G T 1.591678 3.7416e-06
3:122315678 G A 1.960636 -1.2153e-05
3:122319508 G T 0.032354 -4.4827e-05
3:122329160 G A 0.134488 -4.1727e-05
3:122329782 A G 0.108963 -4.1100e-05
3:122335580 A G 0.054571 1.3528e-05
3:122336283 A G 0.067099 3.1424e-05
3:122337798 G A 0.415349 -4.0974e-05
3:122338113 G A 0.032110 7.5336e-06
3:122339936 T C 0.050955 -2.2046e-05
3:122341767 G C 0.395563 1.3648e-05
3:122343439 C A 1.297412 -5.3139e-05
3:122343712 A G 1.008134 -2.0772e-06
3:122347079 T G 0.076756 -2.8363e-05
3:122349139 C T 0.097139 3.0215e-05
3:122352525 G C 0.198578 -2.6308e-05
3:122352678 C T 0.739866 3.0155e-06
3:122354792 A G 0.255567 8.2863e-06
3:122355092 G A 0.030383 -4.9767e-05
3:122355736 G C 0.256762 4.3698e-06
3:122356200 C T 0.480248 -1.0279e-05
3:122356451 A G 0.130495 3.0817e-05
3:122363764 C T 0.077541 8.3634e-05
3:122368244 A G 0.055097 5.7922e-05
3:122368347 T C 0.111307 1.7763e-05
3:122369737 C T 0.429335 -2.3671e-05
3:122379295 A C 0.231133 1.7957e-05
3:122380214 T G 0.049306 -3.9334e-05
3:122388993 C T 0.693237 6.6290e-06
3:122397207 C T 0.183726 -2.2322e-05
3:122406944 T G 0.152323 6.3874e-05
3:122410208 A G 0.294289 -6.1636e-05
3:122412755 A G 0.404888 -4.0734e-05
3:122419083 A C 0.205274 -1.1807e-04
3:122419292 G A 0.089125 3.3183e-05
3:122422901 T C 0.056749 -5.0367e-05
3:122430107 T C 0.081741 -1.5201e-05
3:122437834 G A 1.094799 2.4471e-05
3:122440501 A G 0.158578 -9.2133e-05
3:122446121 C T 0.214973 6.0738e-06
3:122458277 A G 0.282465 8.6785e-06
3:122469584 C G 0.068151 6.5624e-05
3:122471986 G C 0.444970 -2.9167e-06
3:122474121 C G 0.151479 5.9077e-05
3:122477858 T C 0.068485 -6.2060e-05
3:122478673 C T 0.036959 -6.0910e-05
3:122478975 C G 0.057041 -2.5244e-05
3:122502049 C T 0.088388 4.7447e-05
3:122504041 G A 1.545523 2.5619e-05
3:122526816 A G 1.337574 7.4670e-05
3:122577088 G A 0.276032 6.2321e-06
3:122594102 G A 0.141739 1.7402e-05
3:122600280 A G 0.057881 -3.1282e-06
3:122609673 T C 0.172122 -3.6776e-05
3:122627877 C G 0.137409 2.1853e-04
3:122630346 C T 1.674120 2.0051e-04
3:122632436 G A 0.074912 -1.2583e-05
3:122633098 A G 0.023639 3.7013e-06
3:122633809 A G 0.471066 -3.2112e-05
3:122636925 G T 0.052769 -1.5787e-05
3:122637156 G A 0.020185 3.7404e-06
3:122646828 G A 0.288612 4.0688e-05
3:122651531 T G 0.123705 -2.3021e-05
3:122653530 C T 0.151934 2.5422e-05
3:122657569 A G 0.185573 -6.4208e-05
3:122658093 A G 0.490690 -5.2011e-06
3:122671316 C T 0.201931 -6.1209e-05
3:122672821 A G 0.023386 -1.8747e-05
3:122676288 A C 0.048865 -3.5480e-06
3:122676671 G A 0.749220 4.1829e-05
3:122680171 G A 0.920537 3.2782e-06
3:122680240 A C 0.427527 -2.7462e-05
3:122683013 C A 0.540512 -4.6827e-05
3:122683292 T C 0.087071 3.2515e-05
3:122684039 A G 0.433506 -3.9831e-06
3:122685278 C G 0.552904 -6.3540e-06
3:122685349 C T 0.099414 -7.1291e-06
3:122686071 G A 0.783800 -1.9186e-05
3:122686599 C T 0.307236 -1.2419e-05
3:122687018 A G 0.074584 1.6154e-05
3:122689412 T C 0.427673 -2.6318e-05
3:122693800 G A 1.370110 6.6266e-05
3:122694930 T C 0.156530 -7.5272e-05
3:122695288 A G 0.359454 1.0965e-05
3:122697330 C T 0.244107 1.5645e-06
3:122712444 C T 0.308827 -1.3547e-05
3:122722172 G C 0.670589 -2.5409e-05
3:122723608 A G 1.243175 -1.5033e-05
3:122726010 T C 0.039429 -7.9303e-05
3:122729739 T C 0.153638 8.5726e-06
3:122730910 A G 0.219234 -2.4574e-05
3:122749576 T C 0.028728 2.9745e-05
3:122760527 T C 0.042026 -4.4667e-05
3:122761183 C T 0.079450 1.7882e-04
3:122766261 A G 0.044506 -6.9460e-05
3:122768454 T C 0.033016 -4.6918e-05
3:122771698 A G 0.352894 -1.2615e-04
3:122773209 C T 0.040896 3.3849e-05
3:122776769 G A 0.067888 -1.0624e-06
3:122777194 A T 0.139648 1.7220e-05
3:122777375 G A 0.897937 3.8702e-06
3:122780164 G A 0.819500 -2.3668e-04
3:122780413 G A 0.223843 8.2352e-05
3:122780955 G A 0.227699 1.7526e-05
3:122782715 T C 0.332891 7.8522e-06
3:122794236 C T 0.386270 2.5155e-05
3:122797944 A G 0.030179 -9.9200e-05
3:122799435 A C 0.181649 -1.4147e-05
3:122799478 G A 0.047631 1.3430e-05
3:122804384 A G 0.032954 -4.7957e-05
3:122805168 T C 0.083640 1.5274e-05
3:122807275 C T 0.635720 1.6088e-05
3:122809282 C T 0.028777 -2.4717e-05
3:122821221 T C 0.057015 1.0259e-04
3:122821671 G A 1.843749 2.0615e-05
3:122822116 G A 0.038313 7.2005e-06
3:122823657 C T 0.070102 -4.7349e-06
3:122825292 G A 0.064035 5.7196e-05
3:122825854 T C 1.463383 1.1740e-05
3:122832074 G A 1.837852 7.8504e-06
3:122833725 A G 0.022915 1.0017e-04
3:122834746 A G 0.401977 1.3799e-05
3:122839876 A G 1.185706 -9.3184e-06
3:122840313 G A 1.588497 -3.3809e-06
3:122841370 G A 0.072465 -1.8004e-05
3:122847221 A G 0.087226 -3.9033e-05
3:122849830 A G 0.039498 5.1607e-05
3:122851100 A G 1.035573 -5.2670e-05
3:122853965 C T 0.261776 4.7292e-05
3:122858671 T C 1.704776 -7.1832e-05
3:122862779 G A 0.475571 1.2330e-05
3:122864436 A G 1.105633 2.7403e-05
3:122869041 T C 0.163258 -2.2889e-06
3:122870152 C A 0.466210 3.3302e-06
3:122878287 A G 0.982327 6.2898e-06
3:122879989 C A 0.081189 2.2777e-05
3:122888966 T C 1.526549 -2.5166e-05
3:122898699 G A 0.161317 -2.7891e-05
3:122901334 C T 0.089547 9.7344e-06
3:122907215 C A 0.362161 -4.5460e-05
3:122908719 G A 0.057411 4.3293e-05
3:122911158 C G 0.033636 -9.8909e-06
3:122923739 G A 0.043574 5.1097e-04
3:122932240 C T 0.358023 -7.8079e-05
3:122962809 G A 1.199958 -2.9202e-06
3:122967356 T C 0.035200 -8.8908e-05
3:122968713 A G 0.795771 5.6523e-06
3:122984923 G A 0.027566 -2.7271e-05
3:122991516 A G 0.021958 -7.6934e-06
3:122996126 A G 0.023334 3.5507e-05
3:123002672 G A 0.061247 2.1096e-05
3:123013637 T G 0.301631 1.8062e-04
3:123028873 G A 1.297512 5.9620e-07
3:123035463 C T 0.381584 2.6942e-05
3:123039584 T C 0.059881 5.4227e-05
3:123039808 A G 0.100407 1.6372e-05
3:123042315 T C 1.240773 1.7246e-05
3:123048243 T C 0.296688 -2.5883e-05
3:123049678 T C 0.367598 2.9384e-05
3:123050970 A G 0.238800 9.4534e-06
3:123054355 T C 0.159201 -1.3799e-05
3:123056348 T C 0.068135 -1.8534e-05
3:123057396 T C 0.075376 -1.9123e-05
3:123062702 A G 0.028498 -9.9637e-06
3:123065778 G A 0.491894 2.1605e-05
3:123070421 C T 0.433058 -6.5322e-05
3:123072318 G T 0.933323 -3.7493e-05
3:123089448 T C 0.074983 -1.3994e-05
3:123095312 A G 0.537282 -1.2841e-06
3:123096056 T C 0.069813 1.2090e-06
3:123104639 A G 0.044629 1.5864e-04
3:123105356 C T 0.722855 -4.3585e-05
3:123111687 C A 0.252789 2.6887e-05
3:123118720 C T 0.503462 -1.4107e-05
3:123131254 T C 0.550652 -3.0222e-05
3:123137403 A G 0.025797 -2.1411e-06
3:123137689 A G 0.053393 3.4676e-05
3:123137791 C A 0.426469 -9.8440e-06
3:123139034 C G 1.763054 -2.0331e-05
3:123140136 A G 0.529924 -1.6910e-05
3:123144878 T C 0.024470 -5.3764e-05
3:123152942 T G 0.303624 3.6013e-05
3:123160350 C T 1.200490 4.5374e-05
3:123170050 A C 0.081446 5.3442e-06
3:123172890 T C 0.031805 1.7598e-04
3:123176747 A G 1.265752 1.3076e-04
3:123178737 A G 0.062786 -1.0974e-05
3:123179907 C T 0.611227 -1.8470e-04
3:123186444 G C 0.031591 -7.8486e-06
3:123196136 C T 1.851984 -2.1391e-05
3:123197348 T C 0.104211 -1.3465e-06
3:123198912 C T 0.030922 -6.4749e-05
3:123201965 C T 0.040832 7.1727e-06
3:123205370 T C 0.030160 1.1584e-04
3:123206427 A G 0.028767 2.1736e-07
3:123212563 G A 0.425362 6.4059e-06
3:123231905 G A 1.362950 -1.8435e-05
3:123233455 C T 0.208575 1.9998e-05
3:123251872 T C 0.049446 5.2764e-05
3:123254339 G T 0.027261 2.5203e-05
3:123255033 T C 0.158526 -1.4407e-05
3:123266751 T C 0.049576 3.1890e-07
3:123270682 G A 0.024239 -5.2851e-05
3:123275785 T C 0.020143 3.7047e-05
3:123277549 C T 0.079673 4.3309e-05
3:123278895 G C 1.972986 -2.5814e-05
3:123287465 G C 0.037712 -3.3560e-05
3:123287806 C T 1.053730 -2.8803e-05
3:123294536 G T 0.344507 2.6834e-05
3:123296058 C T 0.035846 -1.1135e-04
3:123304694 A G 0.242610 3.7278e-05
3:123310355 T C 0.058359 5.8837e-05
3:123313099 A G 0.024424 -9.7458e-06
3:123327675 C T 0.345815 1.0648e-05
3:123331143 C T 0.270527 1.2001e-05
3:123332340 T G 0.339379 5.6152e-06
3:123355164 A G 0.138207 -1.5516e-04
3:123356070 T C 0.028881 1.8611e-04
3:123368013 G A 0.154063 2.1202e-05
3:123373015 C G 0.065503 1.9821e-05
3:123375173 G A 0.023652 2.1175e-04
3:123380319 C A 0.079118 -1.4125e-05
3:123381069 T C 0.136494 -3.9228e-05
3:123382686 A G 0.024090 4.9677e-05
3:123382831 G A 1.811221 1.4657e-05
3:123384935 A G 0.158299 5.3269e-05
3:123385217 A G 0.040786 5.9025e-05
3:123389855 A G 0.182577 4.9077e-06
3:123393864 C A 0.236232 1.3010e-05
3:123395202 G A 0.035969 3.4611e-05
3:123395755 T C 0.020380 -3.1441e-05
3:123398549 C G 0.112232 2.6359e-04
3:123399319 G A 1.786780 2.1071e-05
3:123400180 A G 0.153518 -8.6594e-06
3:123407198 C T 0.052464 3.3808e-05
3:123410049 C T 0.028488 3.8008e-05
3:123411105 A G 0.167925 4.2264e-05
3:123416553 T C 0.065606 -9.5459e-05
3:123419288 T C 0.024486 -5.2063e-05
3:123419573 T G 0.028183 -1.7579e-05
3:123420724 C G 0.029273 -1.4935e-05
3:123422472 T G 0.026005 -5.0178e-05
3:123426984 C T 0.247109 -3.0192e-04
3:123431431 C T 0.036917 1.5718e-04
3:123435754 A C 0.105279 -2.1851e-05
3:123442308 G A 0.068365 5.7324e-05
3:123450921 T C 0.089826 2.2267e-05
3:123451932 A G 0.039806 5.2971e-05
3:123460162 C T 0.048034 3.9022e-05
3:123479785 C T 1.071238 -5.1534e-05
3:123493406 C T 0.058813 2.2980e-05
3:123496529 T C 0.048683 -1.2722e-04
3:123496941 C T 0.026768 9.0312e-06
3:123501312 C T 0.150363 -5.5921e-06
3:123505706 G T 0.183177 -3.0744e-05
3:123512627 T G 0.172891 -3.9319e-05
3:123514229 T C 1.817180 4.9438e-05
3:123515315 A G 0.088684 3.8944e-05
3:123516172 C T 0.022120 2.2567e-05
3:123523646 G T 0.492884 -8.5504e-06
3:123534252 C T 0.106516 4.7597e-05
3:123538843 C T 0.087869 2.7872e-05
3:123549796 T C 0.078008 -8.3867e-07
3:123550585 A G 0.223330 -2.5800e-05
3:123550790 C T 0.106568 -7.1235e-06
3:123558668 C T 0.060183 -2.7282e-05
3:123580222 G A 1.606803 -9.1122e-06
3:123580917 T C 0.021497 -1.6064e-05
3:123581116 C T 0.045492 5.0555e-05
3:123584180 T C 0.265382 -1.3075e-05
3:123584488 G A 1.374930 4.5569e-06
3:123591572 G A 0.075701 1.7258e-05
3:123592063 A G 1.966202 -1.8204e-05
3:123614604 T C 0.066554 3.1321e-05
3:123621486 T G 0.039734 4.0519e-05
3:123629829 A G 0.083919 1.6556e-05
3:123631772 C T 0.066986 -4.1024e-05
3:123634294 T C 0.031455 1.5083e-05
3:123635469 C T 1.508434 -1.2346e-06
3:123639342 T C 0.054503 -2.8849e-05
3:123659389 T C 0.048907 -9.3703e-05
3:123665012 G A 0.158334 3.2404e-06
3:123665902 G T 1.282182 3.7530e-06
3:123688460 C T 0.106740 -1.7390e-06
3:123699823 C A 0.306370 -1.1536e-05
3:123707593 G A 0.077184 -4.0395e-05
3:123712350 G A 0.143352 4.4722e-06
3:123714982 T C 0.542657 4.5778e-05
3:123723075 G A 0.098090 -5.6268e-06
3:123723842 C T 0.038147 -1.2313e-05
3:123728371 G A 1.959821 1.6840e-05
3:123774078 G T 0.177844 -1.2627e-06
3:123775651 G A 1.947289 5.5200e-05
3:123776487 A G 0.022000 -4.9150e-05
3:123780372 T C 0.084026 -2.6460e-05
3:123787844 T C 1.511261 -2.2917e-05
3:123811283 T C 0.022736 6.1774e-05
3:123821359 T G 0.087379 -3.7070e-05
3:123824460 A G 1.879696 1.3695e-05
3:123827164 G A 0.162736 7.2591e-06
3:123828232 T C 0.038839 6.0214e-06
3:123834823 T G 0.112144 4.3576e-05
3:123838718 A G 0.033412 -3.0228e-05
3:123855343 G C 0.187952 -9.3143e-05
3:123858006 G A 0.181171 9.6318e-05
3:123858881 C T 0.029994 -1.3573e-05
3:123861089 T C 0.025833 5.1705e-06
3:123862140 C T 0.628511 -8.4279e-06
3:123864636 C T 0.100378 1.1116e-05
3:123875843 A G 0.132589 9.6890e-07
3:123877582 T C 0.037008 1.3873e-05
3:123905639 T C 0.072228 -9.6204e-06
3:123924459 T C 0.098921 -1.2884e-04
3:123924803 G T 1.835911 -4.6934e-06
3:123930542 T C 1.305471 4.0445e-05
3:123940242 T C 0.029264 2.6613e-05
3:123940692 C T 0.187397 -3.1819e-05
3:123943665 A C 0.024356 -3.2896e-05
3:123947777 A G 0.051435 -1.7096e-04
3:123952217 T C 0.789938 2.1557e-05
3:123955850 A G 0.026988 -4.8260e-05
3:123957733 G A 0.036625 2.8515e-05
3:123961088 A T 0.795372 -1.2858e-05
3:123961484 T C 0.039403 -6.5181e-05
3:123969425 C A 0.144069 1.0362e-05
3:123970063 A G 0.049264 -2.8646e-05
3:123970685 G A 0.204015 -4.8101e-05
3:123980080 T C 0.035171 5.7741e-05
3:123987496 G A 0.052893 -3.1814e-05
3:123993818 T C 0.085126 -1.5745e-05
3:123995651 A G 0.723150 2.4402e-05
3:123997793 A C 0.060455 -3.5499e-05
3:123999053 G T 0.062763 3.0394e-05
3:124001577 C G 0.074938 3.1385e-05
3:124008638 C T 0.129168 5.4554e-05
3:124013179 C T 0.066333 -1.5091e-05
3:124013822 A G 0.033925 -2.9542e-06
3:124013947 C A 1.134095 -1.8677e-05
3:124015441 T C 0.048939 1.7032e-05
3:124018245 G A 0.043392 9.1823e-05
3:124019802 T C 0.756958 -1.2298e-05
3:124021038 C T 0.375047 -2.1419e-05
3:124043749 A G 0.099417 -1.1958e-04
3:124044523 C T 1.818111 -1.0897e-05
3:124050685 G A 0.027141 1.1490e-04
3:124050939 T C 0.150837 -5.9968e-06
3:124057890 G T 0.025307 1.7394e-05
3:124058705 C T 0.653714 2.4463e-05
3:124080743 C T 0.828949 -1.5982e-05
3:124107335 A G 0.330528 1.5277e-05
3:124120819 G T 0.405183 -1.4294e-04
3:124128656 G A 0.058187 3.2663e-05
3:124145085 G T 0.121015 -1.9426e-05
3:124146345 A G 0.043759 1.2903e-06
3:124151777 G A 0.142914 -5.4894e-05
3:124165990 C T 0.792713 -8.1372e-06
3:124195815 A G 0.028712 2.5168e-05
3:124197708 T C 0.070741 -1.1202e-04
3:124199186 A C 0.999348 -8.9373e-06
3:124202996 T C 0.287278 7.3621e-05
3:124205297 A G 0.459475 2.3580e-05
3:124209438 G A 1.290508 -7.5929e-06
3:124222896 T C 0.290352 -1.3067e-05
3:124222935 A G 0.519606 -2.1413e-04
3:124233651 G A 1.023515 3.1841e-04
3:124237398 A C 0.052520 -8.6600e-05
3:124247149 A G 1.378422 -1.3733e-05
3:124252137 G A 0.278391 -3.8340e-05
3:124255000 A G 1.941327 -1.8512e-05
3:124261621 A G 0.046917 -7.4011e-05
3:124268940 G A 0.140853 -3.5815e-05
3:124272017 G A 0.130917 -4.4903e-05
3:124274974 C T 0.056797 2.1948e-05
3:124278645 T C 0.035129 -7.9574e-05
3:124283689 G A 0.083387 1.4702e-05
3:124285647 G A 0.244152 -8.9601e-05
3:124295324 G C 1.036726 -1.1544e-04
3:124301390 G A 0.538305 1.7413e-05
3:124306060 C A 0.687496 -1.7100e-05
3:124320443 G A 0.358178 -1.4918e-04
3:124324784 T G 1.149850 -6.1288e-05
3:124331571 C T 1.313812 -5.4835e-05
3:124335436 C T 0.329577 4.2381e-05
3:124340222 C G 0.975848 -1.0619e-04
3:124344088 C A 0.151895 -5.1250e-05
3:124345144 C T 0.583596 -3.5843e-05
3:124348999 T C 0.728665 -2.4048e-06
3:124350039 G C 0.067181 -8.3000e-05
3:124350619 A C 0.144744 -2.4176e-05
3:124352070 T C 0.844954 5.5891e-05
3:124352135 G T 0.774021 3.8080e-05
3:124355934 T C 0.278245 -2.5908e-05
3:124362830 G C 0.032931 -2.0363e-05
3:124375689 T G 0.080222 -3.7866e-05
3:124377326 G T 0.031370 -5.0207e-05
3:124390722 A G 0.049115 -6.6441e-05
3:124391795 G A 1.106954 3.1957e-05
3:124396928 A G 0.068946 1.4457e-05
3:124398914 T G 0.166945 2.7060e-05
3:124401193 G A 0.040689 -3.4854e-05
3:124402221 T G 0.087918 -4.1159e-05
3:124403275 A G 1.245122 3.3868e-05
3:124404399 G A 0.401425 2.3359e-05
3:124418879 C T 0.254866 6.6784e-06
3:124423729 A C 0.420981 1.9777e-05
3:124445764 G C 0.786056 7.0960e-06
3:124448293 A G 1.866755 -4.1656e-05
3:124448930 G T 1.812947 -3.9979e-05
3:124451570 A C 0.522433 -5.1089e-05
3:124457487 T C 1.164605 -1.3870e-05
3:124463982 T G 0.355575 -4.6747e-05
3:124479887 C T 0.050643 -6.7940e-05
3:124482957 A G 0.042967 -4.3540e-05
3:124483089 G C 0.442425 -8.2594e-05
3:124485259 A G 0.036008 1.4016e-04
3:124487443 C T 0.410120 -1.7633e-05
3:124510950 A G 0.051909 -8.3503e-05
3:124515308 G A 0.408267 -8.0466e-06
3:124515646 C A 0.060407 2.4975e-04
3:124518531 T C 0.076324 -2.2266e-05
3:124534917 C A 0.040806 7.3114e-05
3:124535532 C T 0.069764 -6.4174e-05
3:124537650 C T 0.098697 8.5665e-06
3:124538189 A G 0.248576 1.6702e-05
3:124542256 G A 0.288106 6.5072e-05
3:124543103 A C 0.695026 2.6530e-06
3:124548457 A G 0.027569 7.7371e-06
3:124549136 T G 1.636813 -7.1068e-06
3:124550191 G T 0.182801 -1.5212e-04
3:124563573 T C 0.277431 3.1023e-05
3:124580058 C T 0.400792 6.2352e-05
3:124585532 A G 0.034606 2.7114e-05
3:124604858 G A 0.814723 -4.6164e-04
3:124627024 G T 0.518759 3.4855e-05
3:124633927 A G 0.435476 -4.5027e-06
3:124635910 A G 0.361213 4.3245e-05
3:124644320 A G 0.096873 4.4900e-05
3:124646594 G A 0.856025 2.8839e-04
3:124648705 C T 0.329726 1.4150e-04
3:124649519 T C 1.784086 3.4795e-05
3:124652260 G C 0.236086 -3.8129e-04
3:124653868 T C 1.836635 -6.7381e-06
3:124656679 T G 0.037122 1.0137e-04
3:124656695 T C 0.612340 2.1358e-05
3:124660784 G A 0.146341 8.7057e-06
3:124660795 C T 0.306204 -5.8796e-05
3:124661382 C T 0.404181 3.7444e-04
3:124661707 C T 0.142849 4.1196e-06
3:124665267 G A 0.214119 -1.3234e-05
3:124668402 C A 0.055830 -2.2632e-05
3:124668996 G A 0.026528 -3.9210e-04
3:124670624 A C 0.166118 -2.5301e-05
3:124672813 A G 1.959379 -4.2433e-05
3:124675836 T C 0.248836 -3.4014e-05
3:124684303 A G 0.117396 2.4790e-05
3:124685572 C T 0.053029 1.2679e-04
3:124693299 T G 1.178435 -8.7583e-05
3:124694303 T C 0.502751 1.7294e-05
3:124695726 T C 0.084821 -3.6108e-05
3:124699202 T A 0.176572 3.8586e-05
3:124705502 A G 0.090784 -4.9100e-05
3:124706862 C A 1.325367 1.2620e-04
3:124712692 C T 0.040455 1.1890e-05
3:124714775 C T 0.084425 -9.5280e-05
3:124716185 A C 0.037018 1.3245e-04
3:124716889 C T 0.420338 8.8129e-06
3:124717057 A G 0.087207 3.2352e-05
3:124717140 G C 0.051406 -7.1665e-05
3:124722761 A G 0.081881 6.7663e-07
3:124727747 G A 1.233447 1.0784e-04
3:124728626 G A 1.278732 1.7890e-04
3:124731485 G C 1.204392 7.8281e-05
3:124731689 A T 0.201834 2.4912e-05
3:124732618 G A 1.003402 4.1945e-05
3:124735315 A G 0.034334 5.4078e-06
3:124741456 A G 0.188663 4.0467e-05
3:124743805 A G 0.049163 1.2174e-05
3:124746049 G A 1.011464 1.8559e-05
3:124746296 A G 0.058453 -6.5979e-05
3:124749491 C T 0.052893 -6.3720e-05
3:124749971 A G 1.199886 4.4804e-05
3:124755969 C T 0.054688 -8.4134e-05
3:124756019 C T 0.537445 3.4098e-06
3:124756589 T C 0.213356 3.0441e-05
3:124756895 G A 0.406154 8.6574e-06
3:124757702 G A 0.057560 -3.1962e-05
3:124757888 C T 1.118175 2.3833e-05
3:124763229 G A 0.857093 -4.5713e-05
3:124764110 G A 0.445577 2.8750e-05
3:124766486 C T 0.840854 -6.5041e-05
3:124767676 A G 0.249345 1.8030e-04
3:124768366 G A 1.065636 -1.1546e-04
3:124769796 T C 0.118817 3.4777e-05
3:124770537 C T 1.197202 -6.1924e-05
3:124772591 T C 0.378825 -1.1820e-05
3:124773897 A C 0.021013 -2.0044e-05
3:124779028 G A 0.072718 -8.7786e-05
3:124782596 T C 0.201250 3.9369e-07
3:124783260 C T 0.044473 2.8035e-05
3:124785245 C A 0.873166 -8.2959e-05
3:124792627 G A 1.755997 -2.4486e-04
3:124801998 C T 0.187270 2.6597e-06
3:124802888 T C 1.028306 4.4165e-05
3:124803791 G T 0.588643 4.6362e-05
3:124805493 A G 0.030013 2.6647e-05
3:124811372 G A 0.029296 2.3423e-05
3:124812386 T C 0.790256 2.7045e-05
3:124817094 T C 0.987364 -6.4310e-05
3:124818093 A G 0.255970 5.2462e-05
3:124820470 A G 0.189899 5.7228e-05
3:124820822 T C 0.413801 2.6760e-05
3:124821528 A C 0.056866 -5.9057e-05
3:124821561 A G 0.062971 -1.3312e-05
3:124822932 G A 0.210659 -1.9937e-04
3:124826408 C T 0.068716 -1.7888e-05
3:124826596 A C 0.025622 2.3627e-05
3:124827966 C T 0.405281 1.3035e-04
3:124831203 G A 0.066937 -1.0381e-05
3:124835779 A G 0.552927 1.4326e-05
3:124838938 T G 0.834032 2.7076e-05
3:124840501 G A 0.395667 -6.8144e-05
3:124841314 G A 0.054620 -1.0404e-05
3:124841480 T C 0.270923 3.5744e-05
3:124842655 G A 0.368153 3.9148e-05
3:124845139 G A 0.316607 1.0858e-04
3:124849988 G A 0.146753 3.7467e-05
3:124850782 A C 0.040212 1.4929e-05
3:124851393 T G 0.058164 -1.4700e-05
3:124854158 T C 0.580564 -4.3326e-05
3:124859879 C A 1.102365 -1.5452e-05
3:124861770 C T 0.729759 -2.6472e-05
3:124867245 C T 0.283744 1.7761e-04
3:124869008 G A 0.032870 1.1418e-05
3:124869707 T C 1.294111 4.4663e-05
3:124873090 C T 1.291712 -3.6972e-05
3:124879681 A C 0.543261 -2.8563e-05
3:124883047 T C 0.070248 -1.2951e-05
3:124883329 A G 0.022191 8.2308e-05
3:124883553 T C 0.062279 -1.1035e-04
3:124886955 G T 0.091027 -3.5997e-05
3:124887518 A G 0.306967 -7.2200e-05
3:124894868 C T 0.042256 3.4978e-05
3:124896668 A G 0.104247 4.4333e-05
3:124903864 A G 0.120982 9.9945e-05
3:124905078 G A 0.062783 -1.4869e-04
3:124906002 A C 0.028511 6.8147e-05
3:124906064 T C 0.047232 -1.5064e-05
3:124906162 A G 0.055941 2.4793e-06
3:124914705 T C 0.027741 -4.0309e-05
3:124915879 A G 0.521362 -1.1074e-04
3:124916109 C A 1.889359 -1.2455e-04
3:124917932 G T 0.032805 -2.2926e-05
3:124919777 C T 1.066204 8.6380e-05
3:124921314 G A 0.021919 1.1315e-04
3:124922985 A G 0.040731 -4.3985e-05
3:124925199 G A 0.171898 3.3176e-05
3:124926748 C G 0.876678 -9.4270e-05
3:124928624 A G 0.999802 -7.9670e-05
3:124929502 G A 1.787296 -6.0658e-05
3:124932072 T G 0.041503 -3.7778e-05
3:124933847 C T 0.030799 6.9037e-05
3:124937461 C A 0.041948 1.1533e-04
3:124937570 C T 0.794953 5.5086e-05
3:124937910 C T 0.029445 -2.2008e-05
3:124939080 T C 0.028868 -3.8140e-05
3:124942257 A C 0.043584 3.7983e-05
3:124943818 T A 0.034019 1.7112e-05
3:124957723 A G 0.051922 -1.2658e-05
3:124961085 A G 0.274509 5.1463e-05
3:124963030 T C 0.028011 2.7720e-05
3:124983444 G A 0.050588 1.1653e-04
3:124984444 C G 0.057765 1.0783e-04
3:125000470 G A 0.663282 -8.6658e-05
3:125037436 A C 0.102248 -5.9529e-05
3:125042838 T G 0.143969 -1.2290e-04
3:125053737 T C 0.148211 -4.3048e-06
3:125054369 C T 0.271546 2.9520e-04
3:125056562 C T 0.038215 1.7958e-04
3:125059339 T G 0.213996 -1.0737e-05
3:125060890 A G 0.073630 -4.0919e-05
3:125067174 C G 1.502238 1.3511e-04
3:125070745 G A 1.444447 8.8027e-05
3:125096511 A C 0.040043 4.8385e-05
3:125097038 T G 0.041516 2.1562e-06
3:125097577 G A 0.052409 4.0859e-05
3:125116927 C A 0.087243 -1.5690e-05
3:125121386 A G 0.111761 -4.1265e-05
3:125122081 G A 0.678190 -6.1387e-05
3:125129032 C T 0.055428 -6.0210e-05
3:125138824 T C 0.188393 1.5205e-05
3:125146303 T C 0.293426 1.0331e-04
3:125150373 G A 0.390120 9.7924e-05
3:125153272 A G 0.025411 6.8966e-05
3:125155560 T G 0.172340 1.6521e-05
3:125169452 C T 0.044094 3.1368e-05
3:125169672 T C 0.074032 -5.5149e-06
3:125172203 G A 0.054736 -1.0972e-04
3:125173964 A G 0.394304 2.1052e-05
3:125181533 T C 0.111053 -1.1204e-05
3:125191483 G A 0.022753 -3.9954e-06
3:125199103 G A 0.068492 4.1410e-05
3:125199504 A G 0.249290 5.9860e-06
3:125200044 G C 0.222977 3.3690e-05
3:125205012 T C 0.869138 1.1204e-04
3:125211656 C A 0.035729 3.1607e-05
3:125232358 A G 0.670770 1.0828e-04
3:125238619 A C 0.054405 4.5651e-05
3:125259365 G A 0.254444 3.8786e-05
3:125278095 C T 0.934225 2.3407e-04
3:125281075 T C 0.207063 2.7413e-05
3:125283439 C T 0.027190 -1.3945e-05
3:125286215 T C 0.075558 1.0873e-05
3:125303401 C A 0.224483 1.9830e-05
3:125307765 T C 0.062864 6.8488e-05
3:125329244 A G 0.067366 -1.5092e-05
3:125330909 G T 0.035661 -2.4871e-05
3:125338426 G A 0.052766 6.0396e-05
3:125343434 G A 0.391908 2.9919e-05
3:125350783 G A 0.401594 1.9362e-05
3:125366995 T C 0.390626 5.4885e-06
3:125381727 G A 0.135458 3.6907e-05
3:125387276 G A 1.160253 -1.6558e-04
3:125396018 A G 0.311868 1.9611e-04
3:125414090 T C 0.102933 -2.7817e-05
3:125451739 T G 0.094198 -1.0158e-06
3:125452841 T C 0.156432 -1.7591e-06
3:125461677 A G 1.839309 -1.5760e-05
3:125466751 T C 0.094399 -6.9992e-06
3:125470151 T C 0.136805 1.0723e-05
3:125478931 T C 0.169649 1.3102e-04
3:125479062 T G 0.232983 3.3235e-05
3:125490629 A G 1.449933 -6.1509e-05
3:125510269 G A 0.159178 1.2448e-05
3:125511507 A C 0.051046 -1.0411e-04
3:125535501 A G 0.036820 -8.5889e-05
3:125540308 G A 0.374573 -8.0523e-05
3:125547912 G A 1.796066 -4.2287e-05
3:125554804 A G 0.340440 1.1495e-05
3:125593602 T C 1.779685 3.9629e-05
3:125601562 T C 0.029634 -1.4426e-05
3:125607010 A G 0.688528 -1.3589e-05
3:125627132 T C 0.097324 -3.2882e-06
3:125629828 C A 0.850598 -6.3972e-06
3:125634881 C G 0.318937 -2.7355e-05
3:125647512 G T 0.325250 -2.9481e-05
3:125648356 C T 0.743089 7.0431e-05
3:125653291 G A 1.137808 9.7485e-06
3:125677514 T C 0.381499 1.6501e-05
3:125677618 C T 0.662325 -5.7978e-06
3:125685322 T C 1.097298 3.5635e-06
3:125685806 T C 0.506977 2.8856e-05
3:125693070 G T 0.024846 -7.2272e-05
3:125693229 G A 0.036875 -4.5453e-06
3:125698590 T C 0.064785 -7.0900e-06
3:125700654 G C 0.048063 -8.3460e-05
3:125702812 A C 0.046820 1.1322e-04
3:125706046 T C 0.421779 -6.9161e-05
3:125709366 A G 0.539658 4.4692e-05
3:125709401 A C 0.040767 2.9924e-05
3:125722490 T C 0.237570 -7.5545e-06
3:125724512 A G 0.248530 4.9520e-05
3:125731845 A G 0.423194 -7.6805e-05
3:125732988 T C 0.025385 4.8800e-05
3:125734340 T A 0.023577 -1.4076e-05
3:125734646 T C 0.025921 -1.3474e-05
3:125735679 A G 0.020666 -9.4467e-05
3:125735751 A G 0.065782 -1.0611e-05
3:125737207 A G 0.081644 1.0450e-05
3:125743671 C T 1.254701 -3.6326e-06
3:125753039 T C 0.065626 5.5700e-05
3:125754505 G A 0.528717 6.5180e-05
3:125770314 C G 0.039241 -1.5366e-05
3:125775321 C G 0.041367 -4.9792e-05
3:125776438 A G 0.695961 -4.9721e-05
3:125776457 A G 0.182944 -1.8197e-04
3:125778984 A G 0.147377 -3.5391e-06
3:125780747 T C 0.042266 -1.1159e-04
3:125784252 G T 1.386118 -2.2583e-06
3:125784995 A G 0.067810 -1.9532e-04
3:125786852 T C 0.041503 -6.2254e-05
3:125803686 G A 1.321245 -4.9416e-05
3:125808419 T C 0.141417 2.1412e-05
3:125822997 A G 0.034924 -3.1873e-05
3:125823620 A G 0.024635 -1.0634e-04
3:125826003 C T 0.147088 -2.1109e-06
3:125826059 C T 0.416771 -1.3407e-04
3:125828303 A G 0.413317 -1.8162e-05
3:125830631 G A 0.110485 2.2714e-05
3:125839224 T C 0.499992 -6.7376e-05
3:125841370 C T 0.186809 -4.2117e-07
3:125850505 A G 1.294714 1.3456e-05
3:125854409 C T 0.334241 8.7634e-05
3:125858866 G A 0.812019 -3.0851e-06
3:125864732 T G 0.046155 1.8484e-05
3:125865766 A C 0.333374 6.5358e-05
3:125865867 A G 0.093306 -8.6024e-05
3:125869100 G A 0.056736 -1.5327e-04
3:125872384 G A 0.086360 -5.2657e-06
3:125873944 T C 0.033623 4.9784e-05
3:125874899 T C 0.109713 3.4650e-05
3:125875915 G C 0.044853 -7.6452e-05
3:125876450 G C 0.106503 6.3620e-05
3:125876688 T G 0.116217 4.5964e-05
3:125877751 T C 0.032681 4.1660e-05
3:125878134 T C 0.023775 -1.3880e-04
3:125880069 A G 0.297967 4.1008e-05
3:125880208 C T 0.091319 -3.5856e-05
3:125882132 T C 1.268093 3.8319e-05
3:125890937 C T 0.070472 -1.2018e-05
3:125910955 A G 1.233704 1.5554e-05
3:125917727 G A 0.395888 4.5739e-05
3:125917971 T C 0.110878 -2.2474e-04
3:125918280 T C 0.043016 5.8294e-05
3:125918999 A C 0.060903 -9.4403e-05
3:125926638 G A 0.077528 5.2800e-06
3:125927438 T G 0.041341 -1.1179e-04
3:125948513 G A 0.829809 -3.4322e-05
3:125967376 T C 0.033217 2.9919e-06
3:125970639 G A 0.140466 -4.5757e-05
3:125971194 G T 1.959659 4.4684e-05
3:125974339 C T 0.946890 6.9179e-05
3:125974689 T C 0.063954 -1.2421e-05
3:125982366 A G 0.103367 -1.3479e-04
3:125983084 G A 0.441445 -7.1017e-05
3:125983833 A G 0.022392 -3.0936e-05
3:125990422 C G 0.240640 1.6182e-05
3:125992657 A G 0.078901 4.6771e-05
3:125993533 A C 0.065947 -6.3537e-05
3:125996950 C T 0.981006 -2.3330e-05
3:126000549 A G 0.022435 -3.9714e-05
3:126000769 G T 0.519879 8.2035e-05
3:126003796 A G 0.669514 5.4506e-05
3:126009560 T G 0.438822 2.0008e-05
3:126014616 G A 0.079469 1.0477e-05
3:126014827 G A 0.408270 -1.2223e-04
3:126018285 C T 0.845411 -5.9703e-05
3:126025813 A G 0.187416 8.6109e-05
3:126033787 C T 0.091443 -1.6144e-04
3:126035952 T C 0.107886 4.4538e-05
3:126038541 T C 0.072143 1.3378e-05
3:126039812 T C 0.175128 1.5478e-05
3:126049622 C T 1.286022 -3.9166e-07
3:126058435 G A 0.033736 -5.2295e-05
3:126065835 T C 0.285649 -3.2816e-05
3:126067321 A G 0.065464 -2.7609e-05
3:126070126 C T 1.521758 4.7571e-05
3:126074157 T C 0.033194 2.5973e-05
3:126077033 A G 0.048573 -7.0484e-05
3:126078890 T C 1.262831 -3.0479e-05
3:126088338 A C 0.896194 -2.0452e-04
3:126089073 A G 0.104069 -4.2074e-06
3:126097254 A G 0.028137 -4.7927e-06
3:126098415 A G 0.091202 -1.3655e-04
3:126099101 A G 0.044048 7.9008e-06
3:126099847 A G 1.291647 2.9537e-05
3:126101047 T C 1.436836 9.6268e-06
3:126105437 C T 0.142628 -1.0256e-04
3:126107121 G C 1.753907 3.1423e-05
3:126109671 A C 0.086808 1.2476e-05
3:126113347 C T 1.409325 5.8349e-05
3:126115156 T G 1.096324 9.6425e-06
3:126118934 C T 0.144387 2.3186e-04
3:126119785 A C 0.086288 -4.0914e-05
3:126120744 T C 0.566604 -1.2635e-05
3:126121537 A G 0.171720 3.5542e-05
3:126122949 T G 0.043120 9.0348e-05
3:126129180 T C 0.242302 3.3478e-05
3:126130836 G T 0.370311 8.3382e-06
3:126131555 C T 0.124429 -3.0170e-05
3:126132395 A C 0.112180 -3.6825e-06
3:126135892 T C 0.127344 -1.2094e-05
3:126136770 C A 0.446745 2.5140e-05
3:126141911 A G 0.104474 -1.5009e-05
3:126144694 G A 0.663029 1.0946e-05
3:126146169 C T 0.124234 -1.3583e-05
3:126150341 G A 0.487480 6.3052e-06
3:126152330 T G 0.048365 -2.6249e-05
3:126158244 C T 0.175358 3.6728e-06
3:126159370 A G 0.981898 1.9887e-05
3:126161897 T C 0.059352 -2.6928e-05
3:126164512 A G 0.280027 -2.6086e-06
3:126166703 T G 0.043120 -5.0817e-06
3:126166762 C T 0.123306 -2.9216e-05
3:126176112 A G 1.282858 -3.2418e-05
3:126180820 A G 0.062737 6.9060e-05
3:126183298 A G 0.093997 5.9660e-05
3:126191011 A G 0.027894 -4.9105e-05
3:126205718 T C 1.028738 -2.3778e-05
3:126207604 A G 0.041477 -6.1445e-05
3:126207698 T C 0.044629 3.4508e-05
3:126207718 A C 0.205956 5.1025e-06
3:126214943 G A 0.022899 -1.2131e-04
3:126215130 A G 1.476619 -2.0676e-05
3:126215694 G T 1.661906 6.3480e-05
3:126215963 G A 0.062046 1.3718e-05
3:126219030 C T 1.109333 -8.7260e-05
3:126219627 A G 0.625593 -7.9280e-05
3:126220078 A G 0.061614 -1.2847e-04
3:126222856 T C 0.035807 2.4095e-05
3:126223002 G A 0.113851 8.4766e-05
3:126224349 G A 0.173047 -3.6888e-05
3:126233210 G T 0.053818 4.0193e-06
3:126237246 A C 0.092686 -5.2961e-05
3:126238638 A G 0.082903 3.1159e-05
3:126247198 A T 0.804067 4.9239e-05
3:126249588 A G 0.054405 3.3812e-05
3:126249877 C A 0.495289 6.6188e-05
3:126252425 T C 0.041202 7.6440e-07
3:126257872 G C 1.292806 -2.7311e-05
3:126261345 A G 0.595680 8.6733e-05
3:126262092 C G 0.092913 8.5494e-05
3:126270319 A G 0.029205 4.0548e-05
3:126272594 T C 0.105646 -7.3748e-05
3:126276172 G A 1.950856 1.6893e-05
3:126277787 A C 0.052912 7.9662e-05
3:126283079 G T 1.175173 -6.9362e-05
3:126288409 C T 0.574102 8.8893e-05
3:126291298 A C 0.022652 -3.2829e-05
3:126299619 C T 0.056515 -3.1373e-05
3:126302162 C T 0.055911 -7.3148e-05
3:126320239 G A 0.056460 -8.3825e-05
3:126329277 G A 1.329856 -4.5032e-05
3:126329910 G A 1.924530 -6.2621e-05
3:126336493 C G 0.039540 -5.9001e-05
3:126352111 C A 0.142420 -5.2390e-06
3:126363199 G C 0.056651 -6.5808e-05
3:126363438 T C 1.762427 -1.9073e-05
3:126364322 G T 0.458657 2.3507e-05
3:126376289 C T 0.126581 5.0603e-05
3:126379499 C G 0.078177 -1.7495e-05
3:126382666 T C 1.100135 -6.6575e-06
3:126388105 T C 0.074078 9.0806e-05
3:126412260 T C 0.393025 7.9072e-05
3:126430248 C T 0.385423 8.2602e-06
3:126433325 A G 0.034304 -3.6054e-05
3:126434224 G A 0.222412 -3.4566e-05
3:126439532 A G 0.629186 3.0940e-05
3:126451937 T G 0.345140 7.9261e-06
3:126453061 T C 0.064143 -1.1020e-04
3:126453188 A G 0.032208 -9.9010e-06
3:126457276 A G 1.803622 -1.8221e-05
3:126464440 A G 0.059134 2.1269e-05
3:126501279 C T 0.313371 3.1814e-05
3:126515186 A C 0.088596 3.2598e-05
3:126519450 T C 0.080118 5.2382e-06
3:126540438 G A 0.275811 -6.7121e-05
3:126547641 A G 0.028449 -9.9928e-06
3:126551129 G T 0.526101 1.7690e-05
3:126589606 G A 0.067768 -2.6913e-05
3:126612552 C T 0.142995 -2.8971e-05
3:126627159 A C 0.065866 -7.4124e-06
3:126644022 C G 0.041120 -5.8721e-05
3:126644974 C G 1.443545 7.0504e-05
3:126669726 A G 1.428030 5.0852e-05
3:126680000 A G 0.073396 -7.6916e-06
3:126680266 A G 0.130005 -5.8618e-05
3:126682424 G T 0.021445 1.5584e-05
3:126688846 T C 0.084276 -2.3292e-05
3:126697411 T C 0.074607 5.2244e-05
3:126708453 C T 0.622042 -2.7693e-05
3:126708459 T C 0.129174 2.9365e-06
3:126727296 G A 0.128178 4.2379e-05
3:126737268 A C 1.389091 5.8577e-05
3:126737466 A G 0.129275 1.1970e-06
3:126738449 G A 0.064363 6.7907e-05
3:126741478 T C 0.187403 6.3495e-05
3:126744207 C T 0.588617 -6.3153e-06
3:126757111 T C 0.041179 -6.8694e-05
3:126759199 T C 0.094263 2.5718e-05
3:126759333 G A 0.028313 -8.2670e-06
3:126759720 T C 0.163537 4.5345e-04
3:126759803 A G 0.028884 7.2464e-06
3:126761939 A G 0.239601 -4.6194e-05
3:126771613 A G 1.811561 -1.6678e-04
3:126781779 T C 0.023937 4.4939e-05
3:126785732 T G 0.079943 2.8116e-05
3:126787159 T G 0.529742 1.0896e-05
3:126789225 A G 1.456388 2.5125e-05
3:126790450 G T 0.484416 -8.5827e-06
3:126797128 A G 0.043675 -1.8155e-05
3:126799634 C G 0.289222 7.2866e-06
3:126799882 A G 0.291118 3.0225e-05
3:126801736 G A 0.569853 8.7866e-06
3:126805761 T C 0.090177 8.3966e-05
3:126806235 G A 0.113137 -9.3134e-06
3:126807142 C T 0.951028 -1.1897e-05
3:126808242 T C 1.752878 -1.4180e-05
3:126808966 A G 0.063140 5.0209e-05
3:126809721 A G 0.358561 1.3928e-05
3:126810385 T C 0.035963 3.4244e-05
3:126820260 T C 0.029293 2.3982e-05
3:126822119 C T 0.099141 1.9757e-05
3:126824804 A G 0.574167 3.2325e-05
3:126826117 T C 0.045217 -6.9555e-05
3:126826186 C T 1.917691 8.0217e-05
3:126829315 T C 0.062101 -9.4637e-05
3:126835270 G A 0.124663 -1.2279e-05
3:126835774 C A 0.036502 2.7969e-05
3:126838741 G A 0.106022 -7.0845e-05
3:126842118 A G 0.071984 8.3796e-05
3:126856455 A G 0.133572 -2.1836e-05
3:126859459 G A 1.058050 -1.8169e-05
3:126863065 A G 0.048225 4.4758e-06
3:126863151 G A 0.391100 -1.5655e-05
3:126863808 C T 0.926659 -1.0835e-06
3:126868819 A G 0.067229 -5.9673e-06
3:126869370 T C 0.057972 -3.5587e-05
3:126883505 T C 1.318902 1.1141e-04
3:126888085 A C 0.315403 5.7626e-05
3:126888361 A C 0.327240 3.0733e-05
3:126888869 A C 0.526948 -1.0968e-04
3:126894261 A G 0.064240 2.5630e-06
3:126903262 A G 0.136993 2.5728e-06
3:126904520 C T 1.877794 1.3146e-04
3:126904733 T C 0.023483 5.6419e-05
3:126914309 T C 0.038105 -9.0576e-06
3:126918819 T C 0.574261 3.6093e-05
3:126921325 G A 1.765358 1.2455e-04
3:126929088 T C 1.685354 -4.5867e-05
3:126930914 G A 0.034710 1.7761e-05
3:126935261 A G 0.095652 7.1260e-05
3:126941028 A C 1.894516 -3.2546e-05
3:126942965 G T 0.758964 9.7339e-05
3:126961148 T C 0.808854 6.8744e-05
3:126982074 C T 0.061754 -6.3982e-05
3:126985404 T G 0.279381 7.4729e-07
3:126989611 T C 0.020932 -1.7682e-05
3:126992473 A C 0.852094 5.8981e-05
3:126999454 T G 0.457028 2.6238e-06
3:127016677 G A 0.500067 1.0150e-04
3:127018177 C T 0.312066 -2.1303e-05
3:127026105 T C 0.465785 9.4542e-05
3:127032279 A G 0.095506 -7.0148e-05
3:127037023 A G 1.576929 4.6464e-05
3:127037726 T C 0.301232 -1.1007e-04
3:127055920 A G 0.414690 1.7423e-04
3:127059409 A G 0.026911 -2.6450e-05
3:127059570 A G 0.035463 7.0619e-05
3:127064649 A G 0.051276 -3.8398e-05
3:127067184 A G 0.021377 2.0770e-05
3:127070520 A G 0.759886 4.1022e-06
3:127071754 G A 0.073766 4.0874e-05
3:127072675 G A 0.045931 3.1238e-05
3:127073521 G A 0.149577 1.7878e-05
3:127077801 T C 1.102514 -1.2521e-04
3:127078340 T C 0.269553 -1.5319e-05
3:127080075 C T 0.024651 6.6682e-05
3:127080986 A G 0.034398 -4.4950e-05
3:127084030 A G 0.345471 1.2108e-05
3:127090659 T C 0.793700 -1.8731e-06
3:127094404 G A 0.065025 8.8605e-05
3:127105611 C T 1.440796 -2.0411e-05
3:127107286 T C 0.656560 -7.6597e-06
3:127112889 T C 0.122569 -4.1086e-05
3:127137972 C A 0.319700 4.1192e-05
3:127138277 G A 1.638936 -5.3424e-05
3:127148043 T C 0.089680 5.4222e-05
3:127163016 A G 0.053681 -2.2518e-05
3:127167352 T C 0.057122 2.4553e-05
3:127171050 A G 0.966543 -3.0202e-03
3:127189935 A G 1.866084 -6.3708e-06
3:127194255 A G 0.136870 -1.2945e-05
3:127196103 A G 0.398335 1.4608e-05
3:127198808 A G 1.145893 3.6108e-05
3:127202167 G A 1.807095 -2.3392e-06
3:127205545 A G 0.038319 5.6828e-05
3:127206375 C T 1.282724 9.6950e-07
3:127209108 G A 0.084821 -3.7425e-05
3:127209841 A G 0.338538 4.1355e-05
3:127231410 C T 1.662536 -3.1174e-06
3:127238602 C T 0.167948 -8.7144e-05
3:127244574 A G 0.036158 2.3334e-05
3:127245298 A G 0.024859 1.2681e-04
3:127250068 G A 0.022149 3.0089e-06
3:127253641 T C 0.091261 5.1937e-06
3:127253736 G A 1.418637 -4.1656e-05
3:127259212 T C 0.950921 1.9906e-06
3:127264909 T C 0.482341 -8.3215e-05
3:127265190 G A 0.052954 -5.7278e-05
3:127281141 T C 0.214986 5.3751e-05
3:127292788 C T 0.534442 -2.2394e-05
3:127307032 C T 0.163972 5.4827e-06
3:127313596 A G 0.223746 3.3452e-05
3:127314684 A G 0.076934 6.8666e-06
3:127327309 A G 0.025505 -8.3123e-05
3:127329192 C A 0.066606 -4.8506e-05
3:127331248 G A 0.064941 -1.1834e-04
3:127337742 A G 0.395002 -1.3925e-04
3:127342288 C G 0.044282 -4.0572e-05
3:127384251 A G 0.098405 1.1987e-05
3:127388150 G A 0.254110 3.1764e-05
3:127394820 T C 0.403570 -9.0743e-05
3:127395817 A G 0.139775 1.0528e-04
3:127398176 G A 1.541164 -2.4781e-05
3:127400817 G A 0.105000 5.6706e-06
3:127403905 A G 0.093932 4.0614e-05
3:127408239 A G 1.120343 5.2119e-05
3:127408909 T C 1.543881 5.3513e-06
3:127411206 G A 0.067710 -5.0847e-06
3:127412573 T C 0.403038 6.9207e-05
3:127419114 C T 0.095058 -4.4921e-06
3:127420641 A G 0.201720 4.6165e-05
3:127434385 G T 0.091430 -3.7384e-06
3:127437004 G T 0.064357 1.0725e-04
3:127437553 T C 0.031149 -3.4784e-05
3:127437674 G T 1.001240 2.6319e-05
3:127447469 T C 0.079768 2.4465e-05
3:127448474 A C 0.048693 -6.3645e-05
3:127449355 G A 0.121063 3.0767e-05
3:127452623 G T 1.783674 -4.0564e-05
3:127458217 C G 0.030916 5.4168e-06
3:127462508 G A 0.331894 2.6234e-05
3:127463759 A G 0.541430 9.0802e-06
3:127463850 T C 0.214012 1.0350e-04
3:127470436 C A 1.162758 -3.2417e-05
3:127471345 A C 0.051805 1.0254e-04
3:127472172 C T 0.091303 -3.4251e-05
3:127473360 T C 0.091456 2.4162e-05
3:127473827 A G 0.328285 9.6588e-05
3:127474030 A G 1.374729 -3.9289e-05
3:127475626 A G 0.338792 2.0856e-05
3:127475897 C T 0.090998 -1.0062e-04
3:127476477 G A 0.062146 1.3265e-04
3:127476990 A G 0.022795 -2.3540e-05
3:127479426 A G 0.034785 -1.2324e-05
3:127480977 T C 0.434149 -2.7261e-05
3:127485292 T C 0.073932 -8.1130e-05
3:127487901 A G 0.247946 -2.5223e-04
3:127489944 C A 0.336503 1.3078e-05
3:127491331 A G 0.367861 -1.5147e-04
3:127493864 T C 1.731125 3.8107e-05
3:127496076 C T 1.608150 3.0372e-05
3:127498799 T C 0.225677 -2.7162e-05
3:127502609 T G 0.109223 -3.0598e-06
3:127503303 T C 0.358516 7.2003e-05
3:127510284 C T 0.273951 9.8293e-06
3:127523282 A C 0.029390 -1.7388e-06
3:127527964 T C 0.028426 -5.9616e-05
3:127530787 A G 0.366020 3.3110e-05
3:127533724 G A 0.424862 -4.3309e-05
3:127540635 T C 0.081313 -4.2289e-06
3:127548479 A G 1.060936 8.7435e-06
3:127560006 T C 0.028378 6.6147e-05
3:127561222 A G 0.763281 -1.1750e-04
3:127561443 T C 0.066376 1.7606e-05
3:127576636 C T 0.041500 1.6599e-06
3:127577789 T G 0.938749 -1.6523e-05
3:127578930 A G 0.026920 6.3823e-05
3:127590465 G A 0.029543 -1.6982e-06
3:127591629 T G 0.265285 9.0088e-05
3:127597141 G T 0.047333 4.0006e-05
3:127602850 T C 0.021724 -1.5928e-05
3:127605941 C T 0.151148 -3.6172e-05
3:127611581 T C 0.117172 5.4781e-05
3:127612041 T C 0.099972 1.1223e-04
3:127615777 G A 0.090657 3.8894e-05
3:127618008 T G 0.276960 -8.1062e-05
3:127618698 C G 1.936701 -1.5978e-06
3:127621093 C T 0.030718 5.5636e-06
3:127622027 T G 0.767140 -1.1938e-05
3:127627221 A G 0.021162 1.8081e-05
3:127628074 C A 0.502485 -6.3556e-05
3:127630230 A G 0.050884 -6.7742e-05
3:127631264 A C 0.147880 9.1764e-05
3:127637802 C T 0.023425 1.0175e-05
3:127642814 C G 0.247093 4.4281e-05
3:127644060 C A 0.063130 3.9937e-05
3:127645379 G C 0.202564 -2.3667e-04
3:127671451 T C 0.080254 2.1505e-04
3:127673335 C A 0.334053 9.4298e-05
3:127681771 G A 0.062357 1.5795e-05
3:127683142 T C 0.045785 -6.8859e-06
3:127687408 T C 0.040828 -1.6867e-05
3:127689882 A G 0.130917 -3.7584e-05
3:127689918 G A 0.972444 -7.6991e-06
3:127694318 G A 0.088453 -9.0138e-06
3:127695041 C A 0.082377 3.1999e-05
3:127704954 A G 0.117590 5.7803e-05
3:127705135 G A 0.041617 5.7149e-06
3:127707458 T G 0.450218 5.0107e-05
3:127708406 A G 0.304893 5.2253e-05
3:127709396 G A 0.112193 7.9254e-05
3:127709698 T C 1.480173 -1.3017e-04
3:127710138 T C 0.212779 -1.8518e-05
3:127713063 A G 0.061429 1.7557e-06
3:127715133 G A 0.301128 -3.1930e-05
3:127715518 T C 0.098577 -3.6061e-04
3:127721727 T C 0.101056 3.5800e-04
3:127725028 C G 0.076571 8.9774e-05
3:127739605 C T 0.046047 2.1068e-05
3:127748280 A C 0.056080 3.4341e-05
3:127752002 C T 0.021302 -3.1276e-05
3:127763216 C T 0.482510 -7.6051e-05
3:127784118 C T 0.475805 -9.6074e-05
3:127790143 G A 0.050293 4.3128e-05
3:127810569 C T 0.093877 -1.8573e-05
3:127813698 A G 0.029173 3.2650e-05
3:127815320 G A 1.893049 -8.8144e-06
3:127818983 G A 0.034035 -1.0853e-05
3:127820155 A C 0.049342 3.8968e-05
3:127823066 C A 0.021597 -3.8241e-05
3:127847675 T C 0.240569 -1.3347e-04
3:127872506 T C 0.239238 -1.1257e-04
3:127891291 C G 0.034009 9.1913e-06
3:127895226 G A 0.528950 -1.2159e-04
3:127929996 T C 0.579993 -7.8441e-05
3:127935464 A G 0.046690 -7.3476e-05
3:127940226 C A 0.288570 -3.2491e-05
3:127965570 G T 0.255629 2.5645e-04
3:127966546 A G 0.030958 -1.4321e-04
3:127977834 C T 0.027164 -5.9773e-05
3:127981438 C A 1.764160 1.2880e-04
3:127987514 A G 0.023188 5.5466e-05
3:127998551 C A 0.066168 -1.6308e-05
3:128008638 C A 0.049816 9.3350e-06
3:128023115 G A 0.041494 -8.1867e-06
3:128036328 A G 0.021432 -4.4841e-05
3:128037782 T C 0.095214 1.9441e-04
3:128038373 A C 0.535215 -1.6150e-04
3:128064873 A G 0.034876 -2.1082e-05
3:128069512 G A 0.031503 -1.0458e-04
3:128073387 G T 1.768026 -1.4817e-04
3:128073656 G A 0.048381 1.9271e-05
3:128098166 T C 0.034395 4.1449e-05
3:128107020 C A 0.510453 -1.0198e-04
3:128122580 T C 0.212817 -2.7413e-04
3:128136700 G T 0.312874 2.1025e-05
3:128149651 T G 0.961859 1.9202e-04
3:128153835 G T 0.911294 4.0902e-05
3:128154212 G A 0.028209 -3.1608e-05
3:128154292 A G 0.032730 -3.3897e-05
3:128155303 A C 0.024957 -4.3784e-06
3:128162695 A G 0.095360 -6.0875e-05
3:128168267 A G 0.687217 2.3689e-05
3:128171736 G A 1.813720 9.1797e-06
3:128172019 G A 0.886369 -1.7922e-05
3:128172058 A G 1.572392 4.6353e-06
3:128175395 T C 0.072205 1.9814e-05
3:128178937 C G 0.977705 -5.8967e-05
3:128180852 T C 0.301316 3.2557e-05
3:128181471 A G 0.028848 1.9852e-05
3:128181537 T C 0.360064 3.2348e-05
3:128185191 G C 0.121086 -3.1920e-05
3:128185399 A G 0.392473 -4.5680e-06
3:128187929 T C 1.599361 -1.0158e-04
3:128192653 C A 1.523981 -1.4006e-04
3:128197427 T C 0.088658 -2.7436e-05
3:128197545 T C 0.036154 -3.1015e-05
3:128198980 T A 0.102666 5.5954e-04
3:128199147 T C 0.045236 1.2567e-05
3:128199452 A G 0.051474 1.7202e-05
3:128200459 C T 1.320895 4.2334e-05
3:128200806 A G 0.396624 -4.2032e-05
3:128201889 T C 0.055480 1.0620e-04
3:128204951 T C 0.287480 9.1701e-05
3:128204960 C G 0.030805 -3.0347e-05
3:128210026 C A 1.240770 2.3193e-04
3:128217499 G A 0.117792 5.6321e-05
3:128224309 A C 0.035869 5.2169e-07
3:128230876 G A 0.039728 3.4000e-05
3:128238629 C T 0.387991 2.9405e-04
3:128240488 G A 0.231289 -1.1920e-04
3:128241488 C T 0.114893 6.0328e-05
3:128244662 G A 0.221656 -1.2514e-04
3:128246169 A G 0.033451 -8.8574e-05
3:128246402 G A 0.058833 -5.0565e-05
3:128250135 C T 0.496340 2.7048e-05
3:128254668 A G 0.057236 -1.7187e-05
3:128256338 A C 0.114004 4.5337e-05
3:128260229 G T 0.160843 1.2180e-07
3:128260550 T C 0.334741 1.0485e-04
3:128268181 T C 0.041834 -7.9539e-05
3:128268659 C T 0.656625 -5.4624e-05
3:128276981 A G 0.047213 1.1066e-04
3:128279648 C T 0.553281 9.7917e-05
3:128287687 G A 1.342849 8.8201e-05
3:128290083 G A 0.143816 -8.2887e-06
3:128290848 G A 0.961032 2.0049e-05
3:128291603 T C 0.028835 2.3213e-06
3:128292862 T C 0.085373 4.7881e-05
3:128297926 A G 0.144754 -2.9667e-05
3:128305080 A G 0.092582 9.7200e-06
3:128308545 G A 0.061118 5.4055e-06
3:128310589 T G 0.702761 -1.8654e-05
3:128316435 G A 0.212798 5.4546e-05
3:128316890 A C 1.366695 1.1131e-05
3:128323509 A G 0.026544 -2.3716e-06
3:128323904 T C 0.029160 -1.0631e-05
3:128328469 A G 0.050887 -2.7070e-05
3:128329778 T C 0.043724 8.5672e-05
3:128336221 C A 1.830977 -6.0084e-05
3:128338953 C T 1.227316 -6.4279e-05
3:128344786 A G 0.468563 -3.7239e-05
3:128349376 G T 0.078927 -1.3353e-04
3:128376674 G A 0.094682 1.4519e-05
3:128383406 A G 0.721816 -3.8966e-05
3:128384376 T G 0.071374 -1.2972e-05
3:128424456 C T 1.205661 -1.6521e-04
3:128425450 A G 0.031724 3.5629e-05
3:128427606 G A 1.062598 -5.5020e-06
3:128437326 G A 0.070053 3.3123e-06
3:128439179 T C 0.095380 -2.0125e-04
3:128455073 A G 1.845791 -6.2474e-05
3:128455733 C T 0.243564 -3.2235e-05
3:128467892 T C 0.031919 -1.7568e-05
3:128472283 A G 0.036028 -9.0756e-05
3:128480204 A C 0.200260 3.4393e-05
3:128484338 C T 0.326344 -7.4767e-06
3:128490273 T C 0.367656 1.7170e-04
3:128491001 G C 0.145085 6.9755e-05
3:128502508 T C 0.185813 -6.7075e-05
3:128517917 A G 0.125091 -7.2964e-05
3:128518720 T C 0.053097 3.3754e-05
3:128520551 G C 0.084338 -6.5454e-05
3:128533128 G C 0.184690 5.9272e-05
3:128536330 T C 0.021354 -6.2480e-06
3:128537452 G A 0.095918 -1.9965e-04
3:128553952 A C 0.073373 1.0586e-04
3:128571735 A G 0.145179 -8.5104e-05
3:128583941 A G 0.272507 4.5790e-06
3:128614133 T C 0.852756 1.3387e-04
3:128619683 A G 0.259196 2.1379e-05
3:128624303 A G 0.053445 -2.4445e-04
3:128624549 A G 0.095000 -1.1351e-05
3:128627887 A G 0.035788 6.9395e-05
3:128630635 C T 0.591207 9.6426e-05
3:128631481 A G 0.020705 -5.7816e-05
3:128634926 T C 0.650618 -7.4463e-05
3:128648117 G T 0.574693 9.1302e-05
3:128652553 T C 0.146117 -5.5684e-05
3:128668007 C G 0.089946 5.3303e-05
3:128668246 A G 0.133868 1.4027e-06
3:128676266 C T 0.031701 6.5221e-05
3:128685905 G A 1.129778 6.0465e-05
3:128690948 T C 0.032432 3.5659e-05
3:128691941 C T 1.607890 -7.4294e-07
3:128695828 A G 0.032944 -9.2671e-05
3:128700866 C A 0.626196 1.8917e-04
3:128701881 C T 0.049757 1.2811e-05
3:128703016 T C 0.060725 6.0018e-06
3:128704891 C A 0.254538 2.9353e-04
3:128710019 A G 0.497918 -2.7450e-05
3:128719692 T C 0.024285 -1.7064e-05
3:128728502 T C 0.168695 -7.0282e-05
3:128734243 C T 0.153780 2.7373e-05
3:128742808 C T 0.337318 4.7163e-05
3:128743450 G A 0.567302 -3.9922e-05
3:128755953 A G 0.859241 -1.5982e-05
3:128762833 A G 0.919018 -3.0157e-05
3:128770574 C T 0.320190 -8.1822e-05
3:128772214 G A 0.096444 -6.2862e-05
3:128773891 C G 0.050760 -2.7888e-05
3:128777877 C T 1.950600 2.3467e-05
3:128790626 G A 1.958870 -1.9995e-05
3:128792016 A G 0.163872 3.7881e-05
3:128797411 A G 0.024603 -1.0372e-05
3:128798900 T C 0.081735 -3.1672e-04
3:128801021 A G 0.080874 -1.4670e-05
3:128819281 A G 0.058213 2.4090e-06
3:128825463 A G 0.061507 1.7570e-05
3:128833837 G T 0.295711 1.0330e-05
3:128845137 T G 0.061225 -9.1761e-06
3:128878729 A C 1.953839 1.8175e-05
3:128895514 G C 0.433779 -9.2702e-05
3:128896399 C T 0.070322 -3.3318e-05
3:128901376 C T 0.164793 2.7239e-05
3:128905528 C T 0.026284 -4.7912e-05
3:128906957 A G 0.267781 2.0795e-05
3:128915242 C T 0.385634 8.2898e-05
3:128918550 G A 0.030620 -6.9925e-06
3:128945407 C T 0.094828 -6.2011e-05
3:128947717 C T 1.952154 9.1164e-06
3:128971113 C T 0.186332 2.1767e-05
3:128979008 T C 0.376290 -2.8362e-05
3:128980032 A G 0.179104 2.5173e-05
3:128996871 A G 0.139915 2.8185e-05
3:129021795 T C 0.327483 -3.6280e-05
3:129035031 T C 0.246453 1.9555e-05
3:129044006 C T 1.354884 -3.1761e-05
3:129049218 T C 0.199653 -2.0588e-06
3:129050756 C T 1.556786 -3.7061e-05
3:129060644 T G 0.039916 1.0230e-04
3:129064722 G A 0.801626 -4.7611e-05
3:129065563 T G 0.079547 -1.3420e-05
3:129070488 T C 0.058180 -2.9279e-06
3:129083281 C T 0.139713 -2.8562e-05
3:129087475 A G 0.133452 3.2608e-05
3:129097692 T C 0.159697 -2.3604e-05
3:129104027 A G 0.095221 3.2116e-05
3:129104053 T C 0.023029 3.4906e-05
3:129112186 T C 0.101650 1.0599e-05
3:129112552 T C 0.092024 1.2748e-05
3:129122292 G A 0.379542 5.5266e-07
3:129130018 A G 0.173294 -1.4981e-05
3:129137188 T C 0.143667 1.1852e-05
3:129144647 A G 0.034376 3.7146e-05
3:129147418 A G 0.862796 4.1434e-06
3:129155670 T C 0.171187 -1.8016e-05
3:129164498 T C 0.054058 -7.2857e-05
3:129171219 A G 0.102079 2.3606e-05
3:129189924 A G 0.093909 -3.4478e-05
3:129191434 G T 0.025512 4.5025e-07
3:129198316 T C 0.197335 -9.2128e-06
3:129222380 T C 0.022522 4.0909e-05
3:129223949 A G 0.068265 1.2804e-05
3:129226755 A T 0.038592 -1.6830e-05
3:129227238 G A 0.634918 -2.4577e-05
3:129232254 A G 0.041455 9.7057e-05
3:129242436 G A 0.041880 -3.1566e-05
3:129246799 A C 0.299395 1.6793e-05
3:129252874 T C 0.072896 -1.7980e-05
3:129260169 T C 0.116474 4.5000e-05
3:129263140 G A 0.222113 -9.6143e-05
3:129267259 A G 0.228559 -7.4660e-05
3:129274655 T C 0.259845 -2.9839e-05
3:129284818 C A 0.575212 -3.2668e-06
3:129285268 A G 0.108022 -9.5436e-06
3:129286531 A C 0.625927 -1.4729e-05
3:129289978 A G 0.030182 4.2521e-07
3:129290187 C T 0.575991 -3.2628e-06
3:129291751 C T 0.625138 -1.0236e-05
3:129293256 C T 0.768951 -1.5059e-05
3:129294810 T C 0.025781 -1.4279e-04
3:129295619 T C 0.102965 6.5441e-05
3:129304797 A G 0.051215 -3.5741e-05
3:129305460 T C 0.051815 -3.7050e-05
3:129309455 A G 0.254256 -7.6186e-05
3:129323322 C T 0.034233 4.8765e-05
3:129324016 C T 0.087697 -3.4311e-05
3:129324608 G C 0.071283 -6.8686e-06
3:129333910 A G 1.571366 2.6011e-05
3:129336433 G T 0.033181 1.5385e-05
3:129341907 T C 0.101829 -8.6491e-07
3:129346633 C T 0.030150 1.7794e-06
3:129348743 A G 0.156991 3.8743e-05
3:129363924 T C 0.041510 -1.4021e-06
3:129364197 C T 0.118811 6.1621e-05
3:129364254 A C 0.182262 -9.9014e-06
3:129381533 C A 0.049206 4.2008e-05
3:129387188 A G 0.067577 3.6350e-05
3:129395513 A G 0.056846 2.7544e-05
3:129403782 C G 0.028796 7.5887e-07
3:129433087 T C 0.065697 3.1300e-05
3:129438380 C T 0.181717 -1.6751e-05
3:129441343 T C 0.107146 4.3278e-05
3:129445443 T C 0.053169 -6.2623e-05
3:129467491 C A 0.102757 1.9320e-06
3:129506810 G A 0.028137 9.7288e-05
3:129513970 A G 0.084091 -3.0941e-06
3:129515128 C G 0.982161 5.1916e-06
3:129528602 A G 0.176523 2.7773e-05
3:129534210 C T 0.966864 1.5124e-05
3:129540120 T G 0.163349 1.6052e-05
3:129546664 T C 0.157088 4.5360e-05
3:129549734 C G 0.021338 1.3763e-04
3:129573603 A T 0.042143 -4.7008e-05
3:129574184 C T 0.058294 4.1787e-05
3:129574967 T C 0.040922 -9.2364e-05
3:129577126 G C 0.361765 -5.3862e-05
3:129590388 T C 0.038732 1.2365e-05
3:129598704 C T 0.029244 -5.8294e-05
3:129616006 A G 0.338912 1.0244e-05
3:129637348 A G 0.151239 4.2892e-05
3:129647253 A G 0.125750 -6.0162e-06
3:129659674 A G 1.658277 2.2522e-05
3:129664013 T C 0.096207 7.5316e-06
3:129666064 T C 0.129480 -6.5838e-05
3:129666409 T G 0.075610 -1.4305e-04
3:129671425 T C 1.378987 1.1790e-05
3:129671675 C T 0.432792 -2.6630e-05
3:129672676 A G 0.030698 -4.2787e-05
3:129674004 C T 0.476561 -1.2564e-05
3:129675760 T C 0.068511 -1.3741e-05
3:129676089 C T 0.302975 -7.1422e-05
3:129677480 C T 1.170853 2.9189e-06
3:129683639 T C 1.903127 3.9125e-05
3:129690222 A G 0.075402 -1.7764e-05
3:129694681 G C 0.158649 -7.8781e-05
3:129695714 C T 0.162307 8.6018e-06
3:129702784 A G 0.031461 8.8229e-05
3:129703589 A G 0.047985 -4.0049e-08
3:129707167 T C 0.906785 2.5403e-05
3:129717388 T C 0.135669 1.9814e-05
3:129738282 T G 1.544936 4.2670e-05
3:129746627 A G 1.923910 9.2069e-05
3:129750876 G A 1.461059 -6.9740e-06
3:129823705 A G 0.119129 3.5243e-06
3:129831572 T C 0.118600 1.0660e-06
3:129841875 A G 0.928655 2.9508e-05
3:129853990 G A 0.440851 3.2560e-05
3:129914032 C A 1.552713 -1.7550e-05
3:129933246 A G 0.363872 -1.3199e-05
3:129934118 G T 1.423207 -5.5800e-06
3:129940073 G A 0.081319 -2.0098e-05
3:129941503 T G 0.439556 -1.4912e-05
3:129942475 C T 0.075344 4.3054e-06
3:129947863 G A 0.119885 -4.1183e-07
3:129971101 A T 0.412204 -2.3234e-05
3:129974685 G A 0.147422 2.5931e-05
3:129977006 G T 1.581863 1.9094e-05
3:129986838 A G 0.311410 3.5856e-05
3:129987388 T C 0.231373 2.7494e-05
3:130004258 G C 0.020198 2.4821e-05
3:130006730 G C 1.286649 -2.3142e-05
3:130009337 C A 0.558834 9.8471e-06
3:130009979 G A 0.032996 2.5236e-05
3:130018358 C T 0.155721 3.2439e-05
3:130024270 C T 0.189672 1.0490e-05
3:130029008 T C 0.052373 -7.1522e-05
3:130036064 C A 0.714504 4.4720e-06
3:130036858 T C 0.040225 -6.5273e-05
3:130042515 G A 0.416417 3.9108e-05
3:130043049 G C 0.080589 -6.5863e-05
3:130061040 G A 1.880384 7.4027e-05
3:130061860 G A 1.705672 5.4953e-05
3:130063811 C T 0.053600 2.0708e-05
3:130065090 C A 0.024587 9.1126e-05
3:130068383 G A 0.023395 -2.2452e-05
3:130080241 G C 0.028011 1.0430e-04
3:130084968 G T 0.036966 -7.5336e-05
3:130085203 A G 0.190402 -5.4992e-06
3:130087842 G A 0.245051 -7.5984e-05
3:130095031 T C 0.420841 -4.6456e-06
3:130095179 C T 0.051416 -2.2611e-05
3:130096583 A C 0.063208 -1.3928e-05
3:130096952 A G 0.024505 -4.4766e-05
3:130101735 C G 0.157948 3.3444e-05
3:130103011 A G 0.097067 3.9664e-05
3:130104206 G A 0.423184 -6.6532e-06
3:130105223 T C 1.775014 -4.1781e-05
3:130105559 A G 0.035307 2.3283e-04
3:130107975 G A 0.062672 -3.0871e-05
3:130110550 G A 0.308846 -3.4810e-05
3:130110927 T C 0.048790 -2.0660e-07
3:130111686 G C 0.396566 -5.1194e-05
3:130114082 G C 0.021010 -1.0957e-05
3:130115352 G A 0.254311 -2.4945e-05
3:130120457 T C 0.051828 3.5378e-05
3:130122769 G A 0.059141 1.5010e-04
3:130125858 T G 1.541190 -6.8879e-07
3:130126173 C T 0.032441 2.4859e-05
3:130126197 A G 0.165079 -7.2272e-05
3:130128232 A G 0.087207 -5.4708e-05
3:130128431 T C 1.852536 -6.5027e-05
3:130130387 C T 1.708369 -4.8026e-05
3:130130573 G A 0.252211 -1.1396e-04
3:130134000 A G 1.456285 1.5355e-05
3:130134453 T C 0.166549 -8.9078e-05
3:130134492 C T 1.548558 -4.9792e-06
3:130135644 A C 0.023094 -4.9886e-05
3:130137866 A G 1.568250 2.3936e-05
3:130145541 G A 0.304111 -1.4741e-06
3:130145718 G A 1.768909 2.9578e-05
3:130147419 A G 0.194836 -5.9920e-05
3:130148760 G A 0.164164 -1.9402e-05
3:130154864 G A 1.840871 -3.0142e-05
3:130158343 T C 1.427508 -1.0314e-05
3:130158465 G A 0.036531 -9.5866e-06
3:130160869 A G 0.111806 -3.1648e-05
3:130162072 T C 0.172122 -1.3712e-05
3:130162395 G A 1.897155 -4.8489e-05
3:130172742 G C 0.028611 2.4344e-06
3:130174334 A G 1.898486 6.3132e-06
3:130175510 C T 1.883088 -1.9205e-05
3:130176733 C T 0.031020 -9.5117e-06
3:130177646 C G 0.330103 6.6963e-06
3:130190630 A G 1.702511 -1.4370e-05
3:130190988 G C 0.168078 2.1048e-06
3:130195570 G A 1.591555 7.5792e-06
3:130202456 C T 0.058450 1.0185e-06
3:130204433 G A 0.028163 1.1271e-05
3:130207119 C T 1.776228 -3.5622e-05
3:130210421 A G 0.189682 -7.0245e-05
3:130211310 A G 0.054675 -5.0325e-06
3:130211930 G C 0.060894 -2.3797e-05
3:130216566 G T 0.295480 -1.1346e-05
3:130224356 C T 0.267992 -1.0944e-05
3:130226259 G C 1.767844 -8.6176e-06
3:130228088 C A 1.873338 -2.5847e-05
3:130229316 A G 1.685139 7.7204e-06
3:130230207 A G 1.490307 -6.5089e-06
3:130231016 A G 0.077174 3.2893e-05
3:130231509 C T 0.133238 -4.0710e-05
3:130236771 A G 0.032954 1.6427e-04
3:130239747 G A 0.206099 1.5977e-05
3:130241915 C T 0.251546 -1.5303e-05
3:130242248 T C 0.141320 -3.1640e-05
3:130242866 T G 0.422759 -1.2201e-05
3:130244735 T C 0.045048 2.2627e-05
3:130256839 G A 1.730476 6.0710e-05
3:130262416 A C 1.733508 4.8417e-05
3:130282383 A C 0.037050 3.4238e-05
3:130284284 A G 1.695023 -1.2842e-05
3:130285880 T C 0.027401 2.4577e-04
3:130285929 T C 0.038472 -3.5609e-05
3:130288684 A G 1.963716 5.5969e-05
3:130290007 C T 0.055571 -9.0435e-06
3:130291106 A C 0.060134 -1.4276e-05
3:130291211 T C 1.643000 9.9188e-06
3:130291416 C T 0.089158 9.3064e-06
3:130292743 C T 0.088878 1.3197e-05
3:130296680 T C 1.972479 1.6113e-04
3:130304066 C A 1.564761 9.1751e-06
3:130318789 T C 0.035862 4.2947e-05
3:130318966 C G 0.174638 7.1271e-06
3:130320851 T C 0.113880 4.8954e-05
3:130327973 T C 0.285503 7.4834e-05
3:130330342 C T 0.046405 5.7166e-06
3:130336183 G T 0.084130 2.0051e-05
3:130338615 C G 0.070615 -1.8313e-05
3:130339458 T G 0.160434 -1.2264e-05
3:130346185 G A 0.048294 -1.2705e-04
3:130346716 T C 0.104796 9.0781e-05
3:130353280 G A 0.040520 -7.4031e-05
3:130358602 A G 0.390470 4.4132e-05
3:130360904 G A 0.378825 9.0057e-05
3:130361930 C A 0.194612 -5.9708e-07
3:130364693 C T 0.192976 1.6704e-06
3:130368069 G A 0.566205 3.5152e-05
3:130372356 C T 0.051250 1.8387e-05
3:130400176 T C 0.137808 1.0921e-05
3:130401022 T G 0.120826 -3.6827e-05
3:130402706 G A 0.036755 8.3298e-05
3:130408467 T C 0.136559 4.7405e-05
3:130421923 C A 0.046628 1.2742e-05
3:130422853 C A 0.110063 7.1534e-05
3:130424390 A C 0.363975 3.2145e-05
3:130443499 C T 0.627112 -5.3042e-05
3:130474419 T C 0.049559 -2.0734e-05
3:130477566 G T 0.118093 1.6157e-05
3:130478554 A G 0.179630 -3.2869e-06
3:130480995 C G 0.024054 5.6658e-06
3:130499302 T C 0.468518 3.6248e-05
3:130503551 A G 0.034304 2.0524e-05
3:130503990 C G 0.289037 3.4518e-05
3:130505928 C G 0.104367 1.1384e-07
3:130507161 G C 0.037807 1.3949e-05
3:130510719 G T 0.311300 -1.9750e-05
3:130530270 C T 0.074792 1.1504e-05
3:130535568 A G 0.046745 1.9809e-05
3:130545674 C A 0.923014 3.9949e-04
3:130546648 T G 0.065249 -1.7523e-04
3:130547086 C A 1.602178 2.6196e-05
3:130552386 C A 0.035145 -2.0757e-05
3:130555052 G T 0.342057 -3.4161e-05
3:130567996 C T 0.021607 -5.9160e-05
3:130571098 A G 1.228550 2.1294e-05
3:130579071 T C 1.964647 9.4604e-05
3:130580226 G A 1.908035 2.3901e-04
3:130588593 A G 0.030244 -2.0750e-05
3:130613913 A G 0.066171 -4.9815e-05
3:130615752 A G 0.079342 1.3596e-05
3:130625788 A C 0.405794 -7.6990e-07
3:130627278 A G 0.155108 7.5982e-06
3:130645726 G A 0.324338 1.6092e-05
3:130648906 A G 1.894851 1.7071e-05
3:130649697 G A 0.112443 3.1889e-05
3:130657476 T C 0.032802 1.2829e-04
3:130660983 G A 0.246005 5.3226e-06
3:130661315 T C 1.207881 -1.8982e-05
3:130673258 T C 0.082387 3.8981e-06
3:130678470 A C 0.111787 -1.5779e-05
3:130689991 C G 0.036242 7.4504e-05
3:130696017 A G 0.050267 -1.7509e-04
3:130697548 T C 0.070585 1.4498e-05
3:130718472 A G 0.314864 4.3272e-05
3:130724714 G A 0.074049 2.7581e-05
3:130730517 T C 0.443084 1.4419e-05
3:130734061 T C 0.441516 1.2223e-05
3:130743812 A G 0.446765 1.7374e-05
3:130752214 C T 0.057739 2.5596e-07
3:130781274 C T 0.049598 -1.4429e-05
3:130794843 A G 0.021763 -6.9746e-05
3:130795909 A G 0.022779 1.2987e-05
3:130804298 A G 0.022276 1.5961e-05
3:130826968 G T 0.060150 -2.1605e-05
3:130829322 A G 0.084474 -3.9608e-05
3:130841491 G A 0.047433 -4.4770e-05
3:130858612 G A 1.602769 8.4292e-06
3:130859446 A G 0.038722 -3.3765e-05
3:130863001 C A 0.024927 3.5602e-05
3:130868771 A G 0.022616 -2.7460e-05
3:130873573 A G 0.161414 2.8609e-05
3:130907095 T G 1.150866 -5.5652e-05
3:130911567 T C 0.312040 1.1552e-04
3:130911818 T C 0.231805 4.2590e-06
3:130920473 A G 0.028384 1.2681e-04
3:130932628 T G 0.273406 1.7420e-05
3:130933573 T G 1.104439 -4.3973e-05
3:130933845 A G 1.051650 -5.4129e-05
3:130941401 T C 1.511076 -1.2989e-05
3:130941835 A G 0.057622 -3.6955e-05
3:130947147 T G 0.140350 1.8371e-05
3:130947435 T A 1.403574 -5.7811e-05
3:130950574 T C 0.042870 1.9572e-05
3:130954093 A G 0.062442 2.1485e-05
3:130968017 A G 0.290709 3.8254e-06
3:130968181 G A 1.068729 -7.1089e-05
3:130992385 C T 0.107178 1.2714e-04
3:131003863 T C 0.201883 1.4625e-05
3:131026159 G A 0.759185 -1.4820e-04
3:131030340 A G 0.037437 8.2212e-05
3:131031169 C G 0.047450 1.4574e-04
3:131068509 G A 0.047024 1.8080e-04
3:131076924 C A 0.121398 -3.1837e-05
3:131082320 T C 0.123381 -6.9589e-06
3:131100956 G C 0.022811 1.6455e-04
3:131119010 A G 1.765339 2.5793e-06
3:131119457 A G 0.060608 -5.5010e-05
3:131119808 A G 0.048910 -3.4554e-05
3:131122731 G A 0.163203 -6.4168e-05
3:131125728 T C 0.025054 3.5850e-05
3:131137258 A C 0.093984 -7.1617e-06
3:131142312 T C 0.117512 -7.2402e-06
3:131142418 G T 0.092962 3.4329e-05
3:131150266 A G 1.712433 -1.5813e-05
3:131159967 C T 0.347750 -5.4335e-05
3:131161449 A G 0.043328 6.2225e-05
3:131165183 G A 0.041325 -9.6657e-05
3:131170738 C T 0.058891 -4.5232e-05
3:131183241 C T 0.327272 -2.0683e-05
3:131183784 T C 1.447885 -7.7781e-05
3:131192114 C T 0.893870 -3.5757e-05
3:131210488 C T 0.046359 -1.8530e-06
3:131215722 A G 0.039033 -1.7103e-05
3:131220820 C A 0.040186 -1.3684e-05
3:131222816 A G 0.064165 2.7502e-06
3:131224032 A C 0.090404 -5.4040e-06
3:131239386 G A 1.920038 1.5707e-04
3:131240944 A G 0.102283 4.1742e-05
3:131251930 C G 1.742901 -5.8740e-06
3:131254432 G T 0.394216 4.4517e-05
3:131260059 T G 0.048216 -4.7440e-05
3:131270196 C T 0.169980 6.6318e-05
3:131271181 A G 0.260861 -1.3178e-05
3:131271439 C T 0.388637 4.0817e-06
3:131280482 G A 1.932135 5.8588e-05
3:131283935 G A 0.059852 2.1253e-05
3:131290201 G A 0.061182 7.6321e-05
3:131308939 T C 0.042101 1.0030e-04
3:131320135 A G 1.946338 5.2692e-05
3:131322682 A G 0.050747 1.4334e-04
3:131329745 C T 0.283299 -2.7581e-05
3:131337490 A G 0.155708 -8.6666e-05
3:131337531 C T 0.121326 -7.3738e-05
3:131337552 T C 0.181863 1.9017e-05
3:131340027 C T 0.173823 -3.4912e-05
3:131342120 T G 0.186261 -6.6403e-05
3:131343634 A G 0.254766 -6.6169e-05
3:131354494 A G 0.065769 -2.4903e-05
3:131354648 A G 0.081056 5.7700e-06
3:131363382 T C 0.184693 -9.4990e-05
3:131367702 T C 0.124257 -6.1591e-05
3:131372936 A G 0.156676 -2.0776e-05
3:131373405 T C 0.152661 -8.7295e-05
3:131373740 T G 0.118415 -7.6950e-05
3:131373800 G A 0.035168 2.9104e-05
3:131374120 A C 0.032548 -6.4064e-05
3:131374617 T C 1.931401 2.0440e-05
3:131374802 G A 0.683215 8.0461e-06
3:131375337 T C 0.039624 -6.4619e-05
3:131375933 A G 0.046865 -4.7719e-05
3:131377547 T A 0.435742 -2.6758e-05
3:131382778 T G 0.191999 1.9491e-05
3:131387007 G T 0.989516 -7.1071e-05
3:131387116 G A 0.625424 3.3870e-05
3:131399204 A G 0.063529 -2.5460e-05
3:131407215 A G 0.022954 8.4888e-05
3:131407495 T C 0.022655 -6.7621e-05
3:131420125 G T 0.065538 3.9885e-05
3:131421072 G A 0.616985 -1.8889e-05
3:131421112 T C 0.073179 6.0342e-05
3:131421267 T G 0.060040 -3.6628e-05
3:131421830 C T 0.239997 2.4254e-05
3:131426634 T C 0.026528 -7.0417e-07
3:131427686 C T 0.036304 1.7057e-05
3:131429913 C T 0.024765 3.9576e-06
3:131432159 G A 0.201571 -9.1075e-06
3:131433475 G A 1.888359 8.6619e-05
3:131434259 C T 0.785167 1.6990e-05
3:131438271 A G 0.129801 1.2192e-05
3:131438641 C T 0.289742 -3.4508e-05
3:131438961 A G 1.854931 5.7029e-05
3:131439834 G A 1.605670 1.2562e-05
3:131444697 A C 0.065713 1.3569e-05
3:131445208 T G 0.022977 -6.1756e-05
3:131445733 T C 0.720284 -1.5431e-05
3:131445951 G A 0.156682 -4.8386e-05
3:131448605 T G 0.077272 2.3307e-04
3:131448821 T C 0.086762 -1.5895e-05
3:131456355 G A 0.261819 -5.3763e-05
3:131460188 C T 1.243042 7.1188e-05
3:131460439 A G 0.302498 -7.6329e-06
3:131481485 C G 0.088898 -1.5790e-04
3:131482204 G T 0.533358 6.9373e-05
3:131484472 A C 0.023129 7.0815e-06
3:131486213 C T 0.037949 1.1038e-05
3:131486683 G A 0.052799 1.5043e-05
3:131487117 T C 0.102751 -4.7249e-05
3:131490723 A G 0.191762 1.6609e-05
3:131494902 A G 0.035463 6.2186e-05
3:131498382 A C 0.071329 1.7424e-05
3:131504639 G A 0.544718 6.5856e-05
3:131515904 C T 0.048690 -6.0640e-05
3:131521466 A C 0.101790 4.7977e-06
3:131526063 G A 0.052662 6.6826e-05
3:131527785 A G 0.260400 3.7292e-05
3:131535978 A G 0.032522 7.7889e-05
3:131537596 T G 1.807949 5.3315e-05
3:131560156 A G 0.457262 -1.0781e-04
3:131564585 A G 0.037832 6.9273e-05
3:131567923 T C 0.051393 2.2569e-05
3:131579795 G A 0.210954 -1.6543e-05
3:131579888 T C 0.026800 -4.8256e-05
3:131585607 A G 0.053487 -6.2042e-05
3:131589742 A G 0.509177 -1.1953e-04
3:131591655 G A 0.044155 -2.0746e-04
3:131596981 G T 0.046891 2.8909e-05
3:131601469 G A 0.037424 3.8376e-05
3:131606423 A C 1.273753 2.3794e-05
3:131607283 A G 0.067577 -5.8752e-05
3:131615545 G A 0.766523 1.1656e-04
3:131624120 G C 0.196472 -2.5229e-05
3:131629716 T C 0.556646 2.5679e-04
3:131635247 A G 0.040754 -1.0963e-05
3:131644501 C T 0.120424 -5.7636e-05
3:131649238 T C 0.023042 7.3272e-06
3:131651129 T C 0.330661 -5.9598e-06
3:131664194 G A 0.249816 -1.6310e-05
3:131677181 G A 1.173404 -3.1325e-06
3:131678787 C T 0.636609 1.3328e-04
3:131693385 G T 0.048930 -2.0295e-05
3:131694705 C T 1.246564 6.3592e-06
3:131702808 A C 0.132813 4.4042e-06
3:131706844 C A 0.133157 1.1411e-05
3:131713566 T G 0.666012 -3.9078e-05
3:131714701 C T 0.413755 1.6658e-04
3:131720304 G A 1.967270 6.5113e-05
3:131725421 C T 1.858394 1.0775e-04
3:131725999 G A 0.117058 -1.6249e-05
3:131732419 C A 0.078284 5.0752e-05
3:131737150 C T 0.056791 -6.3253e-05
3:131743925 A G 0.043844 -2.9203e-06
3:131744779 A G 1.861354 1.8092e-04
3:131746547 A C 1.858339 1.8053e-04
3:131749860 A C 0.126010 4.5476e-04
3:131750352 T C 0.637378 6.7841e-05
3:131751775 C A 0.279047 1.5087e-04
3:131760979 G T 0.042334 3.6138e-05
3:131762110 C T 0.065532 -5.7383e-05
3:131774577 T G 0.032032 -2.0620e-05
3:131774673 T C 0.027959 1.3740e-05
3:131778114 C T 0.050708 -5.0038e-05
3:131781665 G C 0.127302 -6.1109e-06
3:131785805 A G 0.065519 -2.5131e-05
3:131797128 T A 0.036606 -1.2976e-04
3:131797662 T C 0.148402 -1.1894e-04
3:131798394 T G 0.072335 -3.9032e-05
3:131801692 G A 0.040981 2.7420e-05
3:131802869 G A 0.033048 -1.1522e-05
3:131807866 T C 0.621412 -1.6348e-05
3:131808371 G A 0.111602 -5.2642e-05
3:131810977 A C 0.122047 -2.9661e-05
3:131811240 C T 1.127626 -1.2061e-05
3:131813900 A G 0.391126 2.3033e-05
3:131815533 A G 0.103851 9.6558e-06
3:131817589 C T 0.038008 -1.3140e-04
3:131837290 T C 0.194878 1.4744e-04
3:131839051 C T 0.298252 3.9821e-05
3:131841449 T C 0.096292 6.0688e-06
3:131843260 A G 1.360616 3.7027e-05
3:131845893 G A 0.548094 -2.9223e-05
3:131848591 A G 0.135906 -2.8388e-05
3:131850710 T G 0.312709 1.3575e-04
3:131855604 G A 0.040588 -1.1286e-04
3:131867890 T C 0.035739 1.4359e-05
3:131869688 C T 0.040796 -1.1623e-04
3:131869814 T C 0.040942 -1.2043e-04
3:131870878 G A 0.412529 1.0453e-04
3:131873583 A G 1.287518 7.3873e-05
3:131880738 G A 0.090836 -9.4025e-06
3:131889422 C T 0.261734 -5.1887e-05
3:131898069 T C 0.041260 6.9343e-06
3:131899018 G T 0.034376 -3.7797e-05
3:131924008 G T 0.415852 3.8752e-05
3:131930446 A G 0.592158 -1.5344e-05
3:131936054 A G 0.058920 -1.2289e-05
3:131943223 G A 0.457862 -1.9733e-04
3:131948139 T C 1.857589 3.1316e-05
3:131949070 T G 0.020906 -2.0471e-06
3:131959227 G T 0.518317 1.4569e-04
3:131962071 G A 0.259560 8.1290e-05
3:131986969 T C 0.555585 2.3906e-05
3:132003633 G A 0.258583 -2.5296e-05
3:132006337 C T 0.148545 -1.6824e-05
3:132009662 A G 0.225083 -2.4136e-05
3:132009945 G C 0.050280 -5.9943e-05
3:132016409 G T 0.092338 1.4106e-05
3:132029353 G T 1.811441 1.1786e-05
3:132032063 T C 0.050627 1.1691e-05
3:132039889 T C 0.721245 5.2062e-06
3:132043246 G A 0.149201 -3.5494e-05
3:132058350 A T 0.318373 1.0300e-04
3:132059280 G A 0.493526 1.6234e-05
3:132068483 G A 0.054746 3.3951e-05
3:132073325 A G 1.162093 3.7322e-06
3:132081173 G T 0.417871 1.3838e-04
3:132086050 G A 0.062494 -2.1849e-04
3:132097668 T C 0.051539 -1.8117e-06
3:132098774 T C 0.063049 4.8431e-05
3:132099515 C A 0.367367 1.5477e-04
3:132104531 T G 0.482501 2.3493e-05
3:132106324 A C 0.123741 -1.4161e-04
3:132110452 C T 0.130482 2.1585e-05
3:132112618 C A 0.055103 8.3212e-05
3:132118786 G T 0.073919 -2.9070e-05
3:132127681 C T 0.191136 -4.5407e-05
3:132137259 G A 0.307623 -9.2814e-05
3:132141174 T C 0.031614 -1.8827e-05
3:132146434 C G 0.728619 -1.4732e-06
3:132149455 G A 0.133008 7.1269e-05
3:132158769 T C 0.036846 1.0031e-04
3:132163522 C T 0.800643 -2.7519e-05
3:132184093 T A 0.922332 -7.8877e-05
3:132188163 G A 0.116539 -3.2654e-07
3:132193770 A G 0.025479 1.2121e-05
3:132205571 G A 0.028637 3.0308e-05
3:132209203 G A 0.224145 -5.6698e-05
3:132216443 G A 0.040536 -7.7030e-07
3:132218075 T C 0.037138 -2.7598e-05
3:132218623 T G 0.931755 -8.6627e-05
3:132221139 T C 0.054298 2.1888e-05
3:132226100 G A 0.114770 1.8692e-05
3:132240307 A T 0.039377 2.2733e-05
3:132242660 A C 0.090699 5.3027e-05
3:132250950 A G 0.179906 -7.0388e-05
3:132256930 A G 0.059550 -1.1329e-05
3:132259405 T C 0.087678 6.9865e-06
3:132260187 G A 0.111949 4.7663e-05
3:132260432 G A 0.045428 2.2545e-06
3:132260927 C T 0.041854 -7.1396e-05
3:132267339 G A 0.410909 -3.6147e-06
3:132269021 A C 0.087246 2.0583e-05
3:132281273 T C 0.026940 -1.4382e-05
3:132287727 C T 0.095636 -2.8093e-05
3:132292939 C G 0.066045 4.4944e-05
3:132294075 T C 0.792395 -1.1017e-04
3:132308259 C T 0.031763 -7.2180e-06
3:132312166 T C 0.097473 7.0285e-06
3:132324108 T C 0.024369 9.2823e-05
3:132335229 A G 0.202330 -2.4629e-05
3:132337477 A C 0.031182 -2.4532e-06
3:132361596 A G 0.119434 -8.8776e-06
3:132374053 A G 1.874454 1.8847e-05
3:132374477 T C 0.031179 -3.0825e-06
3:132401600 T C 0.260374 -1.5078e-05
3:132412266 C T 0.057369 5.4152e-06
3:132413941 C A 0.518054 -5.8568e-05
3:132415424 C T 0.174531 -7.5859e-05
3:132428700 G A 0.024632 -3.7044e-05
3:132432857 C T 0.322183 -5.1743e-06
3:132435823 T C 0.606576 -3.1555e-05
3:132446336 T G 0.714825 -2.4904e-04
3:132454295 A T 0.059264 1.3061e-05
3:132469727 T C 0.030760 3.9987e-05
3:132474115 C T 0.264798 -6.6746e-05
3:132491193 A C 0.091602 1.2395e-06
3:132491639 T C 0.226398 -5.8599e-05
3:132493656 C T 0.230059 -3.5593e-05
3:132497845 G A 0.685156 -1.3541e-04
3:132521565 G A 0.344725 -1.2740e-05
3:132523412 G A 0.026083 7.8759e-05
3:132539732 G A 0.238917 -2.1998e-05
3:132546781 G A 0.035457 1.4419e-05
3:132554001 C T 0.553634 -1.8362e-04
3:132554610 G A 0.020033 2.4545e-05
3:132558168 G A 0.045616 -1.1715e-05
3:132575949 G T 0.030838 1.8683e-05
3:132588681 A G 0.095260 3.3184e-05
3:132588885 A G 0.314244 -1.7997e-04
3:132595890 C T 0.302533 -7.1422e-06
3:132597194 A G 0.082423 -1.6404e-04
3:132610752 A G 1.296097 1.9150e-05
3:132614374 A G 0.942102 8.2042e-05
3:132619325 C T 0.098989 -4.9100e-05
3:132620368 G A 0.169165 -4.0340e-05
3:132621902 A G 0.289184 -4.0757e-05
3:132624113 G T 1.876392 -3.0648e-05
3:132640166 G T 0.036911 1.3378e-05
3:132641715 C T 0.370178 3.6166e-05
3:132642505 G C 0.123391 -7.3701e-05
3:132643489 C T 1.911722 5.0757e-05
3:132653345 T C 0.821747 -2.5291e-05
3:132653416 C T 1.067667 -1.1188e-05
3:132656137 T C 0.040069 -4.6076e-05
3:132662157 C T 0.869631 -3.1820e-05
3:132682787 G A 0.077505 -2.8396e-05
3:132687517 C T 0.750630 -3.6611e-05
3:132690125 A G 0.049949 5.3997e-06
3:132693193 T C 0.041341 5.5816e-05
3:132693588 C A 0.250504 2.0000e-05
3:132700190 A G 1.279690 7.0770e-06
3:132711295 C T 0.097077 3.3685e-05
3:132712999 T C 0.048699 -1.3720e-04
3:132725363 C A 0.851147 -5.4825e-05
3:132727912 C T 0.058177 4.2914e-05
3:132736205 T C 1.093510 -2.2719e-05
3:132738894 C T 0.044808 5.7624e-05
3:132742822 G C 0.071394 -1.4787e-04
3:132749539 G T 0.058534 4.0770e-05
3:132751699 T C 0.866528 -6.1385e-05
3:132795728 A G 0.310839 -4.6497e-05
3:132799294 T C 0.278583 -3.1650e-05
3:132799599 T C 0.048592 -3.9557e-05
3:132802149 A C 0.028592 -5.5334e-05
3:132803168 A G 0.538730 1.0112e-06
3:132803276 A G 0.041039 -2.2327e-05
3:132822501 T C 0.042682 -2.0242e-05
3:132822811 T A 0.049056 -2.1854e-06
3:132824981 G A 0.610107 -6.4157e-05
3:132837827 G A 0.227092 3.8000e-05
3:132842203 A G 0.023207 6.2773e-08
3:132856174 T C 0.056203 -8.9245e-05
3:132856762 A G 0.272497 2.6166e-05
3:132858738 A G 0.027167 2.0768e-06
3:132860594 G A 0.979974 1.2107e-05
3:132862516 G T 0.602460 -1.6274e-05
3:132881888 A G 0.050264 -4.6897e-05
3:132882254 C T 0.148185 -1.2085e-05
3:132888446 G A 0.420594 6.1787e-05
3:132902932 A G 0.080118 6.3866e-06
3:132904156 T C 0.208575 -1.0087e-05
3:132912178 G A 0.063266 -5.3621e-04
3:132912300 A G 0.392986 -5.8936e-05
3:132919608 A G 0.052727 -6.7229e-05
3:132933120 G T 0.761979 -5.3701e-05
3:132955302 C G 0.544673 1.0181e-04
3:132987108 G A 0.038573 -6.6602e-06
3:132988414 A G 0.036537 -1.6447e-05
3:132998341 A G 0.122848 -6.8378e-05
3:132999248 A G 0.305704 3.6400e-05
3:133007032 G A 0.036258 -5.4859e-05
3:133011890 A G 0.210192 -4.4700e-06
3:133046042 C A 0.040234 8.3727e-05
3:133051572 A G 0.576997 7.9688e-05
3:133053631 C A 0.034700 6.3762e-05
3:133067563 A G 0.132573 -9.4563e-05
3:133067850 A C 0.767854 -8.5549e-05
3:133090106 T C 0.156724 -2.1204e-05
3:133091120 T C 0.359097 -1.5217e-05
3:133094559 G A 0.618407 6.4962e-05
3:133094797 T C 0.076632 2.5113e-05
3:133095492 A G 0.098535 1.4938e-05
3:133098806 T C 0.143836 -1.5064e-05
3:133099245 A G 0.878615 1.9444e-05
3:133101390 T C 0.795264 -4.8251e-05
3:133101675 A C 0.027371 8.6030e-05
3:133103259 A G 0.090326 -8.1454e-05
3:133109606 C T 0.211221 -2.0512e-06
3:133110276 G A 0.768331 5.8790e-05
3:133112872 A C 1.965793 1.6451e-05
3:133113151 T C 0.097343 1.3546e-04
3:133115883 A G 0.052111 6.7389e-06
3:133117109 C T 0.129876 -2.0633e-05
3:133119626 A G 0.966562 2.6623e-05
3:133130924 A C 0.080787 1.5350e-05
3:133132225 T G 0.051637 1.7951e-05
3:133137199 T C 0.133089 -5.4919e-05
3:133138036 A G 0.871134 -9.3139e-06
3:133138766 T C 0.251471 -4.4596e-05
3:133141008 C T 1.942579 5.7555e-05
3:133144079 C T 1.630770 3.6546e-05
3:133146527 T C 1.294542 -9.7397e-06
3:133146549 A C 0.115727 7.1075e-05
3:133147649 T C 0.049939 -2.7518e-05
3:133147669 T C 0.219909 1.6839e-05
3:133158508 A G 1.159895 1.4556e-05
3:133159505 G A 0.054869 5.2737e-05
3:133162914 G A 0.194817 -3.8627e-05
3:133164013 A T 0.206050 -3.8302e-05
3:133171359 G T 0.470180 -4.2475e-05
3:133177684 T C 0.054542 -2.9651e-05
3:133181611 A T 0.791308 1.8249e-05
3:133182757 T C 0.074084 -3.7381e-06
3:133184552 T G 1.807890 5.4561e-05
3:133185834 C T 0.798056 3.9277e-05
3:133186685 T C 0.037193 1.2411e-04
3:133188284 C T 0.038290 1.6592e-06
3:133191093 G A 1.021906 4.5446e-05
3:133191673 A G 0.034768 3.1037e-05
3:133193125 A C 0.031571 -2.5289e-06
3:133195403 C T 0.785897 -6.4982e-05
3:133197472 T C 0.529110 4.3952e-04
3:133210889 C T 0.861497 -5.2669e-05
3:133220254 A G 0.034067 -2.9884e-06
3:133223673 T C 0.863321 -5.8058e-05
3:133226503 C T 0.026187 -2.6480e-05
3:133227288 A C 0.257473 6.4145e-05
3:133227972 A C 0.764988 -1.3544e-04
3:133231752 T C 0.027573 1.1131e-05
3:133234717 T C 0.520703 -5.5079e-05
3:133235723 G C 0.028621 1.8037e-05
3:133235994 C A 0.260154 2.6485e-05
3:133241013 A G 1.075931 5.0856e-05
3:133241106 T C 0.443542 2.5805e-05
3:133242806 C G 0.127837 1.6358e-05
3:133243273 A G 0.059222 1.0975e-04
3:133245961 C T 0.359035 7.3838e-05
3:133249788 G A 0.266496 -1.3244e-04
3:133251780 G A 0.048193 3.1874e-05
3:133252098 C G 0.021127 -1.5164e-04
3:133252743 T C 0.665022 3.2585e-05
3:133261407 C T 0.093458 -8.4781e-06
3:133265737 C A 1.277694 -1.2947e-05
3:133277125 T C 0.446229 -5.3070e-05
3:133289048 G A 1.273731 -1.4742e-05
3:133293618 G A 1.311670 6.0876e-06
3:133297806 G A 0.198452 1.9444e-05
3:133298183 T G 0.028066 -4.9740e-05
3:133298732 T C 1.315263 5.2427e-06
3:133301508 A G 1.673899 3.6665e-05
3:133325586 T C 0.069988 -7.4341e-05
3:133329943 A G 1.450244 3.3886e-05
3:133341988 C T 0.638579 2.6384e-04
3:133365891 G A 0.103234 4.6624e-05
3:133366253 C A 0.100910 4.6376e-06
3:133367858 C T 0.192103 -6.6299e-06
3:133368362 G T 1.526708 2.1063e-05
3:133371471 A G 0.144968 -5.1437e-06
3:133378156 T C 0.115789 1.3205e-04
3:133379740 G A 0.046979 3.1549e-05
3:133382504 G A 0.023587 4.5454e-05
3:133384853 A G 0.415761 -1.4748e-04
3:133394930 A G 0.407167 -3.3197e-04
3:133399702 T C 0.899099 -1.8203e-03
3:133400037 T C 0.057304 4.6842e-05
3:133407510 G A 0.052046 3.3005e-05
3:133410661 G A 1.059063 -2.1586e-04
3:133424325 C T 1.655149 -1.8511e-05
3:133427917 G A 0.059780 1.3699e-05
3:133428444 C T 0.064152 9.1707e-06
3:133429086 C T 1.274993 8.4420e-08
3:133431359 A T 0.132378 -3.7697e-06
3:133433239 A C 0.035223 -4.7034e-05
3:133437778 G A 1.070063 -2.3615e-05
3:133450039 T C 0.671510 -4.9209e-05
3:133452444 G A 0.395641 1.4898e-05
3:133464102 G T 0.090803 -1.0221e-05
3:133467517 A G 0.059413 2.2614e-05
3:133475722 T C 0.187738 3.4620e-06
3:133475812 A G 0.087379 3.2899e-05
3:133481128 C T 0.916883 6.3119e-07
3:133484029 A G 0.680774 -1.6006e-06
3:133494354 T C 0.327977 2.5684e-04
3:133518033 G A 0.059848 1.9560e-05
3:133522334 G A 0.677560 1.5592e-06
3:133524717 C G 0.529048 4.4798e-05
3:133529387 T C 0.051169 2.5196e-05
3:133536917 C T 0.297003 6.3262e-05
3:133537067 G A 0.553232 6.9991e-05
3:133538015 G A 0.659271 -3.5276e-05
3:133541004 C G 0.038845 -2.2194e-04
3:133543917 A G 0.313455 5.6230e-05
3:133544998 G A 0.419877 8.7699e-05
3:133551203 T C 1.611753 -8.1509e-05
3:133551642 C T 0.421857 2.9297e-05
3:133556345 C T 0.924686 2.0687e-07
3:133558154 C A 1.307126 -4.8684e-05
3:133560423 A G 0.192480 6.9526e-05
3:133560860 C T 0.044097 4.7433e-05
3:133561398 T C 0.034921 8.3026e-05
3:133561439 C T 0.049796 4.3074e-05
3:133562939 C T 0.321784 3.4018e-05
3:133568285 T C 0.568471 -1.7002e-05
3:133570926 A C 0.060773 2.8045e-05
3:133571302 T C 0.391152 1.7788e-04
3:133574051 A G 0.033736 1.0835e-04
3:133574652 A C 0.536718 -3.3175e-04
3:133575330 G C 0.139454 -1.2857e-05
3:133576401 A G 1.282176 -4.0453e-05
3:133576724 G C 0.360071 -2.8668e-06
3:133577079 A G 0.023561 9.1755e-06
3:133579783 T C 0.082660 -6.5734e-05
3:133581459 G A 0.398345 8.9969e-05
3:133586602 G A 0.077116 -3.0273e-05
3:133587348 T C 0.982402 -4.3910e-05
3:133589324 T C 0.313381 6.4395e-06
3:133589404 A G 0.033733 8.0015e-06
3:133589531 C T 0.115727 -7.1372e-05
3:133591578 A G 0.116821 2.3426e-05
3:133601021 A G 0.619130 -3.7052e-06
3:133601822 C T 0.021919 5.5310e-05
3:133605674 C T 0.065902 -2.2278e-05
3:133607901 C T 0.052299 -9.1145e-05
3:133612103 A G 0.084013 -2.9757e-05
3:133612417 G T 0.062082 -7.9916e-05
3:133618839 G T 0.020783 1.1950e-05
3:133621122 T G 0.022126 1.8200e-05
3:133622979 G A 0.199533 9.2004e-05
3:133630129 T C 0.462380 -6.1910e-05
3:133630445 G C 0.175660 8.9883e-05
3:133634991 A G 0.304912 -1.7315e-05
3:133636566 G A 0.971681 4.1145e-05
3:133637933 A G 0.417800 2.5567e-05
3:133642071 T C 0.138451 2.8668e-05
3:133644169 C T 1.391353 1.6775e-04
3:133644919 G C 0.093663 1.0187e-06
3:133645051 T G 0.077385 2.5523e-06
3:133647212 C G 0.021149 8.6666e-05
3:133652406 T C 0.649790 -1.5294e-05
3:133655093 A C 0.072812 7.2783e-06
3:133655923 A G 0.059618 8.2754e-06
3:133656433 C A 1.584807 5.4881e-05
3:133658566 T C 0.200675 7.8754e-05
3:133663681 G A 0.826583 -4.3999e-05
3:133666209 T C 0.391240 -2.2448e-05
3:133681670 T C 0.243331 -4.8351e-05
3:133681762 A C 1.036784 -1.5476e-05
3:133684820 A G 0.475224 1.1328e-05
3:133685621 A G 0.046632 -2.4977e-05
3:133690000 T C 0.192853 5.9355e-06
3:133691175 C G 0.408890 -2.5546e-06
3:133691495 T C 0.063880 -4.6126e-05
3:133694981 T C 0.035726 8.4150e-06
3:133701960 A C 0.809049 1.6703e-05
3:133708479 A G 0.500862 -6.8901e-07
3:133712196 T G 1.318947 -2.5163e-05
3:133712641 G A 0.110171 1.8402e-05
3:133713821 C G 0.771275 -1.2956e-05
3:133717101 C A 1.540213 -1.7633e-05
3:133717102 A G 0.102043 -4.8474e-06
3:133718415 G A 1.527824 7.5407e-05
3:133719806 G A 0.172807 -1.7853e-05
3:133722697 G A 0.131482 3.6455e-06
3:133725236 T C 1.665246 2.4018e-05
3:133726727 C T 0.047930 2.0444e-05
3:133731044 C T 0.144416 -1.0920e-05
3:133732298 G A 1.201925 9.8272e-06
3:133736736 T C 0.148493 -2.1493e-05
3:133738545 T C 1.497473 -1.0945e-05
3:133746476 T C 0.116899 -5.0470e-06
3:133749798 G A 0.050286 9.6337e-06
3:133756203 T G 0.055996 -3.7972e-05
3:133756381 A G 1.365102 4.4414e-05
3:133759795 A G 0.048810 -2.3554e-04
3:133769778 T C 1.574151 9.3156e-05
3:133770802 T G 0.261140 9.9571e-06
3:133771765 A G 0.885182 5.4428e-04
3:133774735 A G 0.041578 -4.2362e-05
3:133780139 T C 0.079514 6.7784e-05
3:133781437 C A 0.594070 -1.0482e-04
3:133784719 T C 0.058865 3.0772e-05
3:133794643 T C 0.029514 -2.2926e-06
3:133795780 G A 0.966757 -5.5579e-05
3:133800128 C A 0.278388 -2.0007e-05
3:133831955 T G 0.148584 -8.7976e-05
3:133856908 T C 0.041010 5.2923e-05
3:133863266 T A 0.092627 1.0887e-04
3:133866774 C T 0.046018 -3.8592e-05
3:133868390 T C 0.047154 6.0138e-06
3:133868797 C T 0.092007 4.5403e-05
3:133872410 C T 0.113238 2.7938e-05
3:133874152 T C 1.068849 6.2331e-05
3:133881331 G A 0.021562 2.6535e-05
3:133883410 C T 1.305029 2.8868e-05
3:133883502 G A 0.022230 2.4389e-05
3:133897814 C T 0.044866 -5.2744e-05
3:133909606 C T 0.057424 3.1533e-05
3:133910687 C A 0.031938 -8.0181e-06
3:133910998 G A 0.067242 -9.0657e-05
3:133922989 C T 0.048741 -2.9869e-07
3:133936134 T C 0.096831 1.1286e-04
3:133936769 T G 0.763060 1.1384e-04
3:133941320 T C 0.242461 -3.2451e-05
3:133942941 C T 1.043613 5.2692e-05
3:133965333 A C 0.036112 -3.6625e-06
3:133986714 C T 0.519944 -7.2586e-05
3:134003345 G T 0.116769 -1.6874e-04
3:134004993 A G 0.313209 -9.6755e-06
3:134006734 T C 0.096100 3.4307e-06
3:134007733 T G 1.116133 6.3369e-05
3:134013365 G A 0.022389 -3.5239e-05
3:134013835 A G 0.037599 7.8250e-05
3:134016696 T C 0.295292 -1.0606e-05
3:134018030 A G 0.023412 4.1853e-05
3:134018336 A G 0.395651 -3.8443e-05
3:134018781 A G 0.041731 7.7023e-07
3:134021527 A G 0.231948 1.5360e-05
3:134022111 G A 0.051637 2.3340e-05
3:134025422 T C 0.021146 3.5981e-05
3:134027322 G A 0.530482 -5.2289e-05
3:134031710 A G 0.019974 2.4183e-05
3:134032730 A G 0.066778 2.6028e-05
3:134032960 A G 0.465688 -3.4377e-05
3:134033987 G A 0.058443 1.8842e-05
3:134036544 C T 1.272929 -5.9413e-05
3:134041898 C T 0.118123 -4.1847e-07
3:134046332 A G 0.053694 3.5479e-05
3:134055613 A G 0.053730 -1.2713e-05
3:134057650 A G 0.690498 -1.9391e-05
3:134058313 G T 0.062903 -6.0070e-07
3:134063875 T C 0.037690 -1.6322e-05
3:134068071 C T 1.965946 4.2996e-05
3:134075437 A G 0.023980 -2.7170e-05
3:134077470 G C 1.290011 -4.3426e-05
3:134087144 G A 1.302280 6.4276e-05
3:134090932 C T 1.162658 -6.2086e-05
3:134095735 A G 0.548522 -1.7784e-05
3:134100666 T C 0.051173 3.3810e-05
3:134103094 G A 0.722316 -1.4465e-05
3:134108539 T C 0.820932 7.5666e-05
3:134109630 C T 0.978656 2.6745e-05
3:134109877 T C 0.278304 1.4405e-05
3:134111928 T C 0.063782 5.6453e-05
3:134113349 G A 0.134059 -1.9422e-05
3:134115209 C T 0.056713 4.1703e-05
3:134120357 G A 0.588348 3.6130e-05
3:134121100 G A 0.031042 9.3702e-06
3:134126150 C T 0.587770 8.2562e-05
3:134127388 C G 0.044908 -2.3264e-05
3:134131069 G A 0.191376 2.3459e-05
3:134134236 A G 0.773943 7.2293e-05
3:134135275 C T 0.057729 1.4501e-04
3:134138009 T C 1.425207 5.3671e-05
3:134139460 T G 0.917022 1.4147e-05
3:134141848 T C 0.899943 1.1736e-05
3:134145835 A G 0.152456 3.1705e-05
3:134146709 C T 0.705221 8.1522e-07
3:134150003 T C 0.350415 -2.9246e-05
3:134156355 G A 0.882241 1.5048e-05
3:134159458 T G 0.731907 -3.2936e-06
3:134167544 C A 1.954540 -5.3082e-05
3:134168117 A C 0.058622 -5.7188e-05
3:134172488 C A 1.880910 9.6634e-06
3:134194130 C T 0.052734 -4.1399e-05
3:134197429 A G 0.057109 -1.6495e-05
3:134203600 G T 0.283078 -4.4101e-05
3:134205957 G A 0.066733 -4.3826e-05
3:134207134 A C 0.330885 4.0788e-05
3:134209956 G A 0.537867 -3.1902e-06
3:134215493 G A 0.045944 1.0633e-05
3:134241818 T C 0.025421 1.1278e-05
3:134253645 G A 0.300015 -2.2082e-05
3:134254989 G C 0.649566 -5.6032e-06
3:134278270 T C 0.717626 -6.9639e-06
3:134281531 T C 0.154530 9.2752e-06
3:134310791 A G 1.349415 -4.0897e-06
3:134322877 A G 0.050549 4.8336e-05
3:134328333 G A 1.264782 -1.7899e-06
3:134332763 T C 0.033736 -3.0614e-05
3:134337140 A G 0.035781 -4.4267e-05
3:134339879 T C 0.056324 -8.4744e-06
3:134346322 A G 0.068706 1.5417e-05
3:134370467 T C 0.049170 3.8570e-05
3:134370556 T G 1.843584 8.9815e-06
3:134372486 G T 1.255798 7.3062e-06
3:134373455 G A 0.046064 -4.1584e-05
3:134373892 T C 0.134332 -5.5955e-05
3:134377050 A C 0.058622 -1.7467e-06
3:134377556 A G 0.033727 -2.6764e-05
3:134378076 T C 0.032519 8.6064e-05
3:134382366 T C 0.139197 1.0857e-05
3:134383242 G A 0.100122 -5.9643e-05
3:134385565 A G 0.055363 -8.6958e-06
3:134390900 G A 0.701407 1.0508e-05
3:134395283 A G 0.055720 -7.8067e-06
3:134395599 A G 1.838926 -2.9137e-06
3:134398090 T C 0.471520 2.2869e-05
3:134400604 T C 0.124741 6.9297e-05
3:134402587 T C 0.520589 -1.7902e-05
3:134407470 T G 0.049741 -7.9115e-05
3:134407864 A C 1.917448 1.3741e-05
3:134415518 A G 0.022279 7.3163e-05
3:134426429 A G 0.057421 -8.0617e-05
3:134432509 T G 1.329924 2.0858e-05
3:134432930 G T 0.372233 -2.6737e-05
3:134436004 A G 0.074974 -9.4733e-06
3:134454170 G A 0.040439 5.8579e-05
3:134468296 A G 0.404255 -3.5366e-05
3:134469076 T G 0.087574 1.1878e-04
3:134470368 G T 0.038663 -2.4863e-07
3:134472009 C T 0.100245 -1.0050e-05
3:134477133 G A 0.336542 2.7515e-05
3:134483030 A G 0.052088 -5.8317e-05
3:134483656 A G 0.042179 7.6446e-06
3:134488697 G A 0.184349 -1.9839e-05
3:134492589 G A 0.101550 -8.4644e-05
3:134501883 G A 0.063114 3.2473e-05
3:134506491 A G 1.666794 -3.3708e-05
3:134512481 A G 0.021286 -2.8968e-05
3:134517466 T C 0.159568 -3.8904e-06
3:134524637 T C 0.084919 5.8240e-05
3:134525059 G A 0.103445 -1.0507e-04
3:134527775 A G 0.066726 -6.1623e-06
3:134533302 C A 1.423801 -1.0316e-06
3:134537888 T A 1.490531 -3.1786e-05
3:134544282 A G 0.106311 5.5039e-05
3:134546369 T C 0.043136 4.4791e-05
3:134548296 T C 0.055613 3.3613e-05
3:134550328 A G 0.289761 -9.9693e-05
3:134555867 T C 0.099982 -1.4660e-04
3:134567752 G A 0.191038 4.3529e-05
3:134576446 A G 1.338808 -1.9437e-06
3:134579672 A G 0.473341 1.3455e-04
3:134589411 A G 0.026391 2.0632e-05
3:134590551 T C 0.025038 -5.6370e-06
3:134599234 T C 0.120593 6.4517e-06
3:134600445 G A 0.134764 -3.8481e-06
3:134602767 T C 0.133696 -3.9033e-06
3:134603490 C T 0.976218 -2.1919e-05
3:134614769 C T 1.118412 -3.6281e-05
3:134617897 C T 0.162515 6.9806e-06
3:134618819 G A 0.899323 2.2748e-05
3:134618953 A G 0.223350 1.4740e-06
3:134624806 A C 0.237771 -5.0483e-05
3:134625557 C A 0.026885 1.0106e-04
3:134625614 G A 0.195449 -7.2995e-05
3:134626160 A C 0.087869 -7.6030e-06
3:134626339 A G 0.567984 -9.5307e-05
3:134629569 C G 1.003191 -2.4533e-04
3:134630495 G T 1.939970 2.9356e-05
3:134634318 C T 0.517801 -2.8482e-04
3:134636524 C A 0.452967 -5.3924e-05
3:134638836 C T 0.497642 -1.0096e-04
3:134645601 G A 0.147932 6.5836e-06
3:134646002 G T 0.040718 4.5196e-05
3:134650449 C T 0.795135 -1.3400e-05
3:134650491 A G 0.040471 -4.1804e-05
3:134651011 T C 0.046788 1.8045e-05
3:134652576 C T 0.960363 -6.4907e-05
3:134654788 A G 0.027183 -1.9001e-05
3:134657809 G T 0.165102 -1.2984e-04
3:134659551 C T 0.591535 -4.6895e-05
3:134667721 G A 0.024489 5.3398e-06
3:134669827 T C 0.039280 5.6972e-05
3:134670080 C A 0.095062 9.5658e-05
3:134679199 C T 0.027134 -5.2869e-05
3:134682633 A G 0.890011 -1.0762e-04
3:134684152 G A 0.059160 2.2712e-05
3:134693397 T G 0.696710 -6.4620e-05
3:134693427 T G 0.076476 1.5662e-05
3:134696331 T C 0.260167 -2.3014e-05
3:134710656 G A 1.192596 2.9770e-05
3:134713218 C T 0.062283 2.3359e-05
3:134716185 T C 0.023399 6.5355e-05
3:134716713 T G 0.021269 2.7995e-05
3:134718561 A G 0.029205 3.1999e-05
3:134726153 G A 0.068489 -9.1012e-06
3:134729959 G A 0.147094 1.4052e-04
3:134732732 A C 0.474224 2.5369e-05
3:134733516 T G 1.831571 3.6181e-06
3:134743897 C A 0.064837 -3.5855e-05
3:134751733 C G 0.814447 2.6411e-04
3:134753876 C T 0.582632 -8.6141e-05
3:134763397 T C 0.048167 5.0620e-06
3:134763766 T C 0.170616 5.4929e-06
3:134767543 G A 0.027540 5.7310e-05
3:134768915 T C 1.219663 -4.4961e-05
3:134778492 A G 0.983891 2.6689e-05
3:134784158 G A 0.063993 -3.8646e-05
3:134795700 G A 0.037651 3.0816e-06
3:134796185 G A 0.095886 1.5991e-05
3:134802379 T G 0.112942 -6.8268e-05
3:134804491 A G 0.037277 1.5449e-04
3:134806169 A G 1.883030 -2.3655e-04
3:134810466 A G 0.020727 -4.1223e-05
3:134815187 T A 0.179282 9.5322e-05
3:134816062 T C 1.301121 -4.4091e-05
3:134816828 C A 0.804963 1.3346e-05
3:134818474 A G 0.095032 -9.7439e-05
3:134820184 G A 1.138808 1.9515e-05
3:134826628 G A 0.626936 3.9004e-05
3:134829562 G A 0.093322 -2.0495e-05
3:134838234 A G 0.102160 3.0092e-05
3:134845693 G T 0.264269 2.6913e-05
3:134846810 G A 0.459663 -1.5752e-05
3:134848853 G A 0.397407 -4.2600e-05
3:134854242 G A 1.586193 4.6316e-06
3:134858609 A G 0.083387 -6.4613e-05
3:134868129 T C 0.034979 -9.0490e-05
3:134871028 T G 0.026086 -1.9434e-05
3:134876919 A G 0.097655 2.9056e-05
3:134877296 C T 0.611143 -5.3280e-05
3:134886890 C A 1.530041 -2.6888e-05
3:134891032 C T 1.970908 3.4374e-05
3:134891709 G A 0.100501 2.2790e-05
3:134892267 G C 0.126451 -1.1917e-04
3:134892890 C T 0.047563 5.3247e-05
3:134898742 T C 0.823522 -1.5490e-04
3:134904809 T C 0.092030 2.1717e-05
3:134906285 A G 0.031890 7.8175e-05
3:134909559 A G 0.804187 4.4169e-05
3:134912191 T C 0.056603 -1.1963e-05
3:134912920 G A 0.108626 5.1698e-05
3:134913572 T G 0.028933 -8.1025e-06
3:134924048 A C 0.048044 1.1284e-04
3:134928840 G A 0.156539 -4.0450e-06
3:134932805 T C 0.050238 2.0040e-05
3:134935026 T C 0.037099 5.4484e-05
3:134935220 A G 0.066197 -5.8103e-06
3:134940368 G A 1.491021 5.0066e-05
3:134944083 A G 0.178815 2.0064e-05
3:134954472 A G 0.072413 -9.4112e-06
3:134954743 A G 0.348454 -3.8110e-05
3:134954848 G A 0.412564 6.6628e-06
3:134955209 T C 0.303046 -3.3180e-05
3:134955715 G A 1.467307 2.9494e-05
3:134956085 A G 0.065749 -5.5091e-05
3:134958418 G A 0.463393 -1.9632e-05
3:134959888 C T 0.100557 1.2049e-05
3:134959902 G T 0.023707 -9.9381e-06
3:134968429 A C 0.023356 4.0757e-05
3:134978236 G A 0.240948 -5.2913e-05
3:134980222 A C 0.099330 1.4438e-05
3:134986454 T C 0.129152 -8.8338e-05
3:134987022 A G 0.024953 -5.2021e-05
3:135007293 C T 0.043448 -4.7514e-06
3:135007438 A G 0.045677 3.7156e-05
3:135014596 C A 0.048449 1.3554e-05
3:135019090 C T 0.480170 -2.2039e-04
3:135021403 G A 0.282507 -2.0627e-06
3:135023787 C A 0.387874 4.7145e-05
3:135025889 A C 0.049887 1.2020e-05
3:135031027 A G 0.034155 -5.7474e-05
3:135034748 C T 0.855833 3.5503e-05
3:135037516 G A 0.048884 1.0452e-04
3:135040301 G A 0.032253 1.4181e-04
3:135046309 C T 0.317905 7.9422e-05
3:135064378 C T 0.027553 -4.2748e-05
3:135064892 A G 0.027803 -4.9385e-05
3:135069596 T C 0.022259 9.2806e-05
3:135074959 G T 0.979351 1.9893e-05
3:135083182 G A 0.402759 -7.1580e-04
3:135101243 A G 0.041510 -8.1039e-05
3:135110121 T G 0.199906 -5.3729e-05
3:135132243 T C 0.071643 -6.3741e-05
3:135136151 C A 0.364647 5.6591e-05
3:135136722 G A 1.613632 1.0957e-04
3:135147545 A C 0.214473 1.3033e-04
3:135147636 T C 0.042276 -8.1397e-05
3:135153619 A G 0.338743 4.5522e-06
3:135163577 A G 0.038456 1.7331e-05
3:135174671 A G 0.299012 -3.6732e-04
3:135174907 T G 0.319178 2.1775e-05
3:135185359 A G 0.383742 -1.5197e-04
3:135185464 T C 0.023421 -4.6796e-06
3:135204534 C T 0.721764 9.0616e-05
3:135212065 T C 0.078236 8.2132e-05
3:135225679 C A 0.547896 -1.8493e-05
3:135233238 A C 0.182405 4.8003e-04
3:135235358 G A 1.338801 2.4639e-05
3:135235742 C T 1.152898 8.0539e-06
3:135236995 A G 0.042263 -6.1798e-05
3:135249401 G T 0.397546 9.3648e-05
3:135254156 A G 0.030977 -3.7269e-06
3:135257415 A G 0.358665 1.8785e-05
3:135261258 A G 0.059290 1.4782e-05
3:135261283 G C 0.144134 3.3332e-04
3:135267999 A G 0.942527 -1.0058e-05
3:135268608 G A 1.733397 -1.1394e-06
3:135268650 T C 0.073935 -5.6191e-06
3:135269747 A G 1.621477 4.3399e-05
3:135273504 G T 0.078096 -2.0329e-06
3:135276133 C T 0.145510 2.4129e-05
3:135277355 C G 0.764261 -4.0351e-06
3:135278749 C T 0.623327 -1.8562e-05
3:135282819 T C 0.504241 6.1447e-05
3:135285741 C T 0.359996 -1.0260e-04
3:135286950 T G 0.028378 1.8100e-05
3:135287284 G T 0.090199 9.2559e-05
3:135290619 A G 0.503238 -1.2658e-05
3:135291733 C T 0.922667 -1.9242e-05
3:135293915 G C 0.576446 -4.2314e-05
3:135313695 A G 0.070624 4.5170e-05
3:135316558 A G 0.569461 1.9747e-05
3:135322531 G A 0.072987 5.3001e-05
3:135336378 C T 0.130135 -1.5424e-05
3:135337113 C T 0.288307 -2.9155e-05
3:135339201 A G 0.182139 1.5631e-05
3:135340074 G A 0.086769 1.8325e-04
3:135347072 T C 0.031065 -3.7390e-05
3:135351777 C T 0.219770 3.6232e-05
3:135374035 T C 1.916373 -3.9071e-05
3:135384278 G A 1.917288 -6.2681e-05
3:135390368 A C 0.055093 1.3942e-04
3:135392550 T C 1.962401 -2.7615e-05
3:135394673 T C 1.906769 -2.8915e-04
3:135405534 G T 0.170850 -1.8941e-05
3:135418841 A G 0.102468 5.3699e-05
3:135422942 T C 0.023840 -2.4934e-05
3:135427854 A G 0.029296 2.3084e-05
3:135430371 C A 0.247661 4.7796e-06
3:135434791 G A 0.232217 5.4942e-05
3:135449686 G C 0.504650 1.4103e-05
3:135454527 G T 0.063967 -2.5152e-06
3:135457984 C T 0.421623 1.6125e-05
3:135458294 C G 0.300862 -3.0458e-06
3:135469193 T C 0.028660 1.2159e-05
3:135475923 C T 0.407637 -5.3748e-05
3:135478320 A C 1.793236 -2.6266e-05
3:135485485 C T 0.032720 1.0485e-05
3:135496946 C T 0.167413 6.1140e-05
3:135497848 A G 0.122761 1.2663e-04
3:135505101 T C 0.055366 -3.5414e-05
3:135510082 C T 0.072812 5.1819e-05
3:135521036 T G 0.072507 5.5026e-05
3:135527345 T C 0.384368 4.0143e-05
3:135532067 T C 0.059962 4.1040e-05
3:135532451 A G 0.050338 -7.3398e-05
3:135535423 T C 0.031601 -4.1529e-05
3:135547810 G A 0.044769 -1.1054e-05
3:135550945 A G 0.258479 -4.8546e-05
3:135554049 T C 0.023902 1.6922e-05
3:135560388 G T 0.426427 1.2622e-05
3:135569317 C T 0.544735 -1.8313e-05
3:135572518 A T 0.132868 -2.0245e-05
3:135572632 T G 1.812610 -3.5136e-05
3:135575480 A G 0.060605 -8.5288e-05
3:135587811 C T 0.422876 2.7065e-05
3:135602459 C T 0.198942 1.8342e-04
3:135613972 A G 0.158282 2.9608e-05
3:135624570 C T 0.669449 2.0892e-05
3:135625601 A G 0.232860 -4.5715e-05
3:135646368 G A 0.022717 -3.4504e-05
3:135649501 A G 0.020838 2.0789e-04
3:135665726 A G 0.060400 -8.9067e-06
3:135690784 C T 0.334173 -5.7880e-05
3:135716966 G A 0.046619 1.7494e-05
3:135717033 T C 0.084344 -3.6568e-05
3:135717467 C G 0.061322 -2.4210e-05
3:135720851 T G 0.535757 -2.4612e-05
3:135721036 T C 0.156942 -1.6320e-05
3:135721085 G A 0.020909 2.0985e-05
3:135721781 G C 0.152278 -1.2339e-05
3:135722264 G A 0.645716 -9.6712e-06
3:135741565 G A 0.543959 -3.1727e-05
3:135741887 T C 0.080248 5.8058e-05
3:135742367 G A 1.912047 -1.0872e-05
3:135745762 T C 0.026726 -1.3215e-05
3:135746680 A G 0.051737 3.7517e-05
3:135746796 G T 0.026550 -1.3456e-04
3:135769746 C T 1.183064 -3.7420e-05
3:135781153 G A 0.022717 -1.7566e-06
3:135791534 G A 0.047865 3.4487e-05
3:135809730 A G 0.059917 -1.4411e-04
3:135814009 A G 1.131696 -5.6150e-04
3:135821704 T G 0.045879 2.2499e-04
3:135824130 A G 0.126773 -4.9609e-06
3:135864127 C T 0.027923 2.2233e-05
3:135898617 A G 0.035113 -7.0811e-06
3:135908786 T G 0.052893 1.7935e-05
3:135914476 A G 1.197647 4.4571e-05
3:135926622 T G 1.547737 3.2239e-04
3:135926784 C T 0.235051 -9.7721e-05
3:135930406 T C 0.490154 1.4416e-04
3:135950696 A G 0.030809 1.1143e-04
3:135951491 A G 1.050222 2.4972e-04
3:135956305 C A 1.535130 9.0515e-04
3:135956639 A G 0.120505 6.2045e-05
3:135966726 G A 0.051805 4.8251e-06
3:135974216 A G 0.479826 2.4060e-06
3:136000349 G A 0.025732 2.7369e-05
3:136004961 A C 0.033418 4.0898e-05
3:136032049 A G 0.184771 -1.2761e-04
3:136054853 G C 0.199516 -4.4831e-05
3:136062523 G A 0.069780 3.8774e-05
3:136069286 C T 1.630409 3.1613e-04
3:136074576 A C 0.039699 -4.8185e-05
3:136087494 C T 0.034889 2.3543e-05
3:136094304 A G 0.044548 -1.2710e-05
3:136101667 G A 0.372207 7.8358e-05
3:136109696 T C 0.252753 -1.0739e-04
3:136150869 A G 0.096266 -1.3443e-05
3:136152562 G A 0.036722 5.4652e-06
3:136153468 C T 0.818082 4.8164e-04
3:136154334 C G 0.042763 7.6321e-06
3:136163234 C T 0.034684 8.7968e-05
3:136168126 A G 0.036443 -2.7578e-05
3:136197850 G T 0.035732 4.7062e-05
3:136228566 C A 0.116120 5.4963e-05
3:136240366 C T 0.486678 -1.8341e-06
3:136240403 A G 0.197309 -2.5968e-05
3:136248188 C T 0.028303 7.7611e-05
3:136252872 T C 0.174372 -1.5594e-04
3:136272805 A C 0.683818 -8.0609e-06
3:136277501 G T 0.202457 8.6284e-05
3:136287034 T C 0.180052 -1.1023e-04
3:136295540 T C 0.051939 -1.6160e-05
3:136309710 C T 0.798319 1.3269e-04
3:136350891 A G 0.145338 4.2231e-05
3:136356311 T C 0.077810 9.8900e-06
3:136356464 T C 1.420328 4.3910e-05
3:136362223 A G 0.102102 -8.9099e-05
3:136388635 C T 0.044639 -1.9106e-05
3:136394139 T C 0.038082 -1.3296e-05
3:136468000 G A 0.204525 -5.8258e-05
3:136472667 G T 0.037923 3.0560e-05
3:136483725 T G 0.294815 -4.1071e-05
3:136489602 A G 0.299710 -3.5864e-05
3:136497969 A G 0.034794 5.4690e-05
3:136502568 T G 0.324322 3.4005e-06
3:136508008 A C 1.188783 -1.3534e-04
3:136509041 C G 0.036586 -2.0109e-05
3:136509875 A T 0.036164 5.6349e-05
3:136511459 A G 0.077830 -2.8912e-05
3:136520881 C T 0.057580 2.1596e-04
3:136522314 G A 0.895458 2.5589e-05
3:136524500 A G 0.040494 6.0628e-06
3:136558135 G T 0.130849 3.1211e-05
3:136581611 A G 0.421062 -2.3094e-06
3:136590593 A G 0.164965 1.0824e-05
3:136596318 G C 0.131963 1.3409e-04
3:136604687 G A 0.026180 1.1013e-04
3:136612497 C T 0.024025 -3.4427e-05
3:136622008 A C 0.201009 -5.1063e-05
3:136623748 G A 0.041796 -8.9406e-06
3:136664737 T C 0.033253 1.4617e-05
3:136666599 G A 1.377309 2.9886e-05
3:136674468 G A 0.215158 6.4411e-05
3:136674654 C T 0.096457 -4.5258e-05
3:136677064 G A 0.259608 -8.9276e-05
3:136694618 G A 0.028173 1.1862e-04
3:136720481 A G 0.030877 -1.1877e-05
3:136730564 T C 0.043009 -2.8406e-06
3:136744106 T C 0.035645 3.5956e-05
3:136752551 G T 0.877363 -2.7034e-05
3:136754251 T C 0.835366 -2.4230e-05
3:136754700 A G 0.077476 -4.9701e-05
3:136759378 G A 0.423042 -1.7099e-05
3:136760945 C T 1.199523 -2.6743e-05
3:136761161 G A 0.375611 -3.8519e-06
3:136769014 G A 1.531070 -4.5025e-05
3:136792237 C T 0.119895 3.7730e-05
3:136793289 T C 0.031334 -1.8998e-05
3:136794971 C T 0.872348 1.8068e-05
3:136801886 C T 0.087022 2.4255e-05
3:136818041 T C 0.315016 2.7010e-05
3:136848894 A G 0.408114 -5.1636e-05
3:136856502 A G 0.877067 -1.4678e-04
3:136869141 C T 1.279485 -1.0733e-04
3:136877854 C T 0.399198 2.1543e-06
3:136882336 T C 0.077586 1.5318e-05
3:136904074 G T 0.221529 -3.0253e-05
3:136905916 C A 0.449134 4.6499e-06
3:136910268 C T 0.064292 -3.8214e-06
3:136910846 A G 1.321891 -2.5648e-06
3:136923815 A G 0.204800 -5.3383e-05
3:136924925 C T 0.766111 -1.6034e-05
3:136928256 A G 0.063211 1.5191e-04
3:136928921 C T 0.257288 -1.4246e-05
3:136929171 T C 0.027326 3.1553e-04
3:136936116 A G 1.305623 -9.5950e-06
3:136938812 C T 0.432886 -3.6751e-06
3:136939601 T G 0.038968 -6.2598e-06
3:136967562 G A 0.127250 -2.8564e-05
3:136979648 A G 0.031325 -6.2232e-05
3:136990937 G T 0.071332 -4.3794e-05
3:137009434 C T 0.228264 -3.3806e-06
3:137009937 G A 0.327655 1.2298e-05
3:137010440 A G 0.085681 1.1346e-04
3:137031437 T G 0.031760 -7.6486e-05
3:137038381 T C 0.114741 -5.1302e-06
3:137043694 T C 0.035655 2.7236e-05
3:137044802 G A 0.034785 -1.8382e-05
3:137045660 C T 0.071212 -1.6620e-05
3:137052288 G A 0.137243 7.5014e-05
3:137052637 C T 0.248339 1.0581e-05
3:137059593 C T 0.035275 -4.6486e-06
3:137061083 C T 0.036401 -4.9528e-05
3:137080188 A G 0.071186 -9.7949e-06
3:137100966 T G 0.794622 1.8441e-05
3:137108482 C T 0.953466 -2.6227e-05
3:137130628 A G 0.050777 2.6172e-04
3:137164295 A C 0.036365 -5.7486e-05
3:137165643 G T 0.068385 5.5800e-05
3:137165924 A G 1.096013 -2.3401e-06
3:137167665 C A 0.035570 4.2866e-05
3:137181356 A T 0.129155 -4.3501e-05
3:137181392 G T 0.090433 5.1829e-08
3:137193201 G A 0.024742 -1.6961e-05
3:137193733 T C 1.724708 -3.0174e-05
3:137200667 T C 0.109207 4.0465e-07
3:137209078 A G 0.082280 9.9201e-06
3:137210833 C T 0.033191 5.0089e-05
3:137224838 C A 0.150038 1.1636e-04
3:137227259 T C 0.025038 -4.6516e-05
3:137229783 A G 1.651017 -1.3601e-05
3:137245550 G A 1.229293 3.9086e-05
3:137248018 G C 0.026158 2.8493e-04
3:137250044 C T 0.373278 1.9793e-05
3:137250900 A G 0.061614 -5.9375e-05
3:137256080 G A 0.710028 1.0463e-05
3:137272886 G A 0.247222 -1.3766e-04
3:137275274 A C 0.055243 -3.5293e-05
3:137278392 C T 0.034304 -1.5352e-06
3:137292798 G A 1.381733 -5.4322e-05
3:137295790 G A 0.316516 9.2100e-06
3:137300244 A G 0.053776 7.8546e-05
3:137301734 G T 0.435905 -2.5782e-05
3:137307464 T C 1.964832 8.8868e-06
3:137320411 C T 1.046713 -7.7754e-06
3:137326511 C A 0.081085 3.4313e-05
3:137336456 T C 0.046038 -7.5288e-05
3:137337714 C T 1.443078 4.4056e-05
3:137346929 A G 0.034327 -2.0704e-05
3:137365748 G A 0.042377 3.8548e-05
3:137365752 C T 0.121615 1.0208e-04
3:137367782 A G 0.053286 -1.1902e-04
3:137368278 T C 0.991704 2.7427e-05
3:137372252 A C 0.223223 -5.3759e-05
3:137373114 T C 1.303192 1.2622e-05
3:137387931 C T 0.259011 -2.5650e-05
3:137388049 A G 0.168941 8.4547e-05
3:137401644 A G 0.265697 -6.4367e-05
3:137402636 A T 0.025856 -3.9349e-05
3:137402934 C G 0.111401 6.8407e-06
3:137403843 A G 0.042503 7.1226e-05
3:137407627 A G 0.449540 -3.3311e-06
3:137411496 C T 0.618894 2.9891e-05
3:137427055 A C 0.034191 5.7683e-05
3:137429532 A C 0.023619 -1.3062e-06
3:137434886 T C 0.251403 6.0132e-05
3:137442186 T C 0.040426 -5.7810e-05
3:137447033 T C 0.030461 -2.1924e-05
3:137447485 A G 0.264792 -4.7707e-05
3:137457418 C T 0.138805 9.7169e-05
3:137466042 C T 1.332066 1.3033e-05
3:137466335 A C 0.039407 8.6275e-06
3:137477078 T C 0.079803 6.6664e-05
3:137480715 T C 0.037722 2.4752e-05
3:137481332 A G 0.038745 5.7245e-06
3:137481510 A G 0.272387 -2.1975e-05
3:137484557 C T 0.494114 -7.0718e-05
3:137493905 G A 0.145205 9.9673e-05
3:137495802 C T 0.113088 7.3571e-06
3:137497922 T C 0.124036 8.0529e-05
3:137501920 A G 0.083727 2.6808e-05
3:137504831 A G 0.053133 -6.0412e-05
3:137508073 A G 0.024489 -1.2977e-05
3:137508790 A G 1.881540 -1.7310e-04
3:137509641 C A 0.030306 2.7850e-05
3:137510100 C T 0.045191 -3.6001e-05
3:137510562 C T 0.070900 -7.5236e-05
3:137511135 A G 0.124215 2.7874e-05
3:137511678 A G 0.061591 2.2512e-05
3:137512736 C A 0.526776 9.5204e-06
3:137519765 A G 0.087376 4.1685e-05
3:137521204 G A 0.221104 1.3691e-05
3:137526940 T C 0.566445 5.8439e-05
3:137528734 C T 0.141531 -2.4052e-05
3:137531309 T G 0.355433 5.8204e-05
3:137532381 C T 1.051656 -5.2701e-05
3:137534869 T C 0.304049 -1.2177e-05
3:137539829 G A 0.052419 2.0220e-05
3:137541802 T C 0.492926 2.6156e-05
3:137554110 G A 0.087716 1.4106e-04
3:137558398 T C 0.177569 -1.6744e-05
3:137560206 G A 1.245986 -5.4778e-06
3:137570790 G A 0.047394 3.4476e-05
3:137574673 C T 0.223668 1.4898e-05
3:137584058 A G 1.389737 -3.8109e-05
3:137612390 T C 0.039799 -1.6865e-04
3:137637478 T C 1.772758 -6.7586e-05
3:137659025 A G 0.113024 9.5303e-05
3:137661313 T C 0.157344 4.7877e-06
3:137661670 G A 0.020568 4.8058e-07
3:137664575 A G 1.280439 3.4949e-06
3:137669871 C T 0.027900 3.7136e-05
3:137694256 G A 0.058268 3.4921e-05
3:137698430 C T 0.189773 -8.3569e-06
3:137708022 T C 0.505831 -1.7429e-05
3:137714855 G A 0.049449 2.7334e-05
3:137717485 C T 0.033876 6.0106e-05
3:137717744 A G 0.022266 -3.5077e-05
3:137743508 T A 0.243659 -1.2923e-07
3:137746233 A G 0.052357 8.8657e-05
3:137747374 C T 0.960457 5.4588e-05
3:137748518 C T 0.281955 -8.5149e-05
3:137749839 G A 0.248001 -2.1392e-06
3:137750564 C T 0.082932 -4.7461e-07
3:137756997 G A 0.095383 1.6387e-04
3:137758748 A G 0.031182 8.2656e-05
3:137767454 T C 0.053360 -6.1589e-05
3:137771152 C T 0.970574 1.2690e-04
3:137771782 G A 0.024736 1.0803e-05
3:137784095 A C 0.120262 -2.2822e-05
3:137786442 C T 1.448972 1.1912e-05
3:137787047 T C 1.750804 3.6751e-06
3:137787192 C T 1.755335 1.1912e-05
3:137787282 C T 1.756091 1.0626e-05
3:137790030 C T 0.331171 -1.3777e-05
3:137791971 C T 0.044626 5.2409e-05
3:137801213 C T 1.447524 1.9391e-05
3:137801681 A C 0.058914 2.4535e-05
3:137809432 G T 0.028069 -8.7711e-05
3:137809565 T C 0.052247 2.2845e-05
3:137823441 C G 0.199575 -4.4810e-04
3:137826429 A C 0.053445 7.9210e-06
3:137837187 G A 0.058544 -8.6179e-06
3:137837557 G A 1.329145 -6.2389e-05
3:137837838 T C 0.077395 -1.0668e-05
3:137840974 A C 1.320099 -4.0682e-05
3:137841328 A G 0.082092 5.7988e-05
3:137843476 T G 1.379045 -4.9990e-05
3:137846075 A G 0.065418 -1.1376e-05
3:137849888 T C 0.063925 -2.0994e-05
3:137851198 C T 1.381726 -4.6974e-05
3:137854520 C T 0.082215 7.7473e-05
3:137860107 T C 0.642117 -9.1413e-06
3:137870554 T C 1.403908 -4.1396e-05
3:137881084 G C 0.031747 2.0455e-05
3:137882844 G T 0.021172 -5.9495e-06
3:137893744 T G 0.615252 -1.7151e-05
3:137897905 A G 1.414557 -4.4687e-05
3:137898966 A G 0.036391 -1.1343e-06
3:137905342 G T 0.047638 -9.3150e-05
3:137913771 C T 0.136484 -1.3039e-04
3:137926476 G T 0.038086 -5.9115e-05
3:137928372 G A 0.093458 3.8944e-05
3:137938579 C T 0.049433 4.2208e-05
3:137944597 C A 0.073782 3.0904e-06
3:137945192 T C 0.442717 2.2967e-05
3:137970907 A G 1.099109 -2.8074e-05
3:137992120 A G 0.084581 7.9561e-05
3:137994037 G A 0.101433 -1.4468e-04
3:138000061 G T 0.021876 3.8928e-05
3:138003391 T C 0.055064 -2.3459e-05
3:138007038 A G 0.194138 -1.4571e-04
3:138008666 G C 0.140288 -2.5723e-05
3:138012644 T C 0.040023 2.6537e-05
3:138024563 G A 0.084490 -4.1088e-05
3:138025396 G A 1.255528 -2.6874e-05
3:138025621 G A 1.450530 -2.0499e-04
3:138027232 T C 0.135650 5.7594e-05
3:138055881 G A 0.049988 -3.6491e-05
3:138061954 A G 1.307460 -3.7340e-04
3:138071604 T C 0.542417 -1.1328e-05
3:138071686 C T 0.106467 1.7460e-05
3:138072769 A G 0.103144 -4.9587e-05
3:138091701 T G 1.634162 -2.0161e-05
3:138103100 A G 0.041017 -3.3798e-05
3:138108525 T G 0.093059 -2.0771e-04
3:138112846 T C 0.033379 4.4625e-05
3:138119952 C T 0.325341 3.1500e-04
3:138121291 T C 0.046314 -1.2605e-06
3:138122122 T C 0.314507 3.0012e-04
3:138124215 A T 0.040436 -2.6371e-05
3:138132434 T C 1.338298 -4.8711e-05
3:138136934 A G 0.044941 2.2682e-04
3:138151565 A G 0.040533 3.4133e-05
3:138151971 G A 0.176439 8.3769e-05
3:138155475 T C 0.037092 1.6007e-05
3:138156826 T C 0.090255 1.7215e-05
3:138158607 C T 0.110248 4.4808e-05
3:138159310 T C 0.041403 5.6636e-05
3:138170642 A G 0.061513 3.0888e-05
3:138170684 A G 1.931057 -9.9084e-06
3:138174523 G A 0.242068 1.5839e-05
3:138175363 G C 1.037979 1.2717e-05
3:138177119 G A 1.487246 -1.1897e-05
3:138187016 A G 0.093637 3.1614e-05
3:138189658 G A 1.472724 -1.4175e-05
3:138191232 A G 0.904409 7.0968e-06
3:138191347 T C 0.039913 -1.4292e-04
3:138191448 T A 0.039433 1.8973e-05
3:138195559 C T 0.040215 2.2458e-05
3:138197825 T C 0.074542 9.0821e-05
3:138212776 A G 0.020081 -8.5829e-05
3:138213125 C A 0.066350 1.0561e-05
3:138214181 C T 0.043522 2.4891e-05
3:138218994 C T 0.040153 3.5841e-05
3:138225458 G A 0.053815 -2.4253e-05
3:138231263 C T 0.037787 1.6408e-05
3:138236118 A G 0.202980 5.0909e-05
3:138254345 A G 0.039355 -1.1482e-04
3:138256925 A G 0.062779 3.2721e-06
3:138289221 T C 1.099197 -8.2671e-06
3:138291532 G T 0.093669 3.4053e-05
3:138301829 G A 0.066515 -7.3086e-05
3:138312893 A G 0.166903 -1.2005e-04
3:138313592 A G 0.085380 -5.8648e-05
3:138314012 A G 0.094289 -1.2187e-05
3:138316796 C T 0.096993 4.6132e-05
3:138338944 A G 0.139833 -1.9322e-05
3:138344699 C G 1.130937 -2.1369e-05
3:138345150 G A 0.059975 2.0209e-05
3:138347957 A G 0.144429 -8.6642e-05
3:138348310 A G 0.557111 -6.0791e-06
3:138349332 A G 1.552794 -2.4177e-05
3:138359210 A G 0.056200 3.9760e-05
3:138372984 T G 0.410140 -6.8586e-06
3:138378970 C G 1.056158 -2.3994e-05
3:138383013 A C 0.064444 -3.9311e-05
3:138385415 T C 0.928318 -1.3166e-05
3:138389259 A T 0.054483 -2.9719e-06
3:138394495 G C 0.053545 2.3318e-05
3:138448576 T C 0.029260 -3.2184e-07
3:138456388 A G 0.050562 8.6572e-06
3:138468700 T G 0.020763 2.4396e-05
3:138474414 A G 0.041101 8.0648e-05
3:138477864 C T 0.035395 -9.9282e-05
3:138478544 A G 1.058755 -2.5928e-05
3:138482428 C A 0.033658 3.3046e-05
3:138542633 C T 0.141706 9.1151e-07
3:138563645 A C 0.927899 3.1377e-05
3:138565389 T C 0.171499 -1.7221e-05
3:138578506 T C 0.065830 -2.7316e-06
3:138581303 T C 0.041987 4.3342e-05
3:138596050 G A 0.405307 -2.5860e-05
3:138596364 C T 1.906422 1.6622e-04
3:138598954 T C 0.070634 1.2024e-04
3:138608009 G T 0.978030 -5.5618e-06
3:138608662 T C 0.072039 8.5273e-06
3:138619852 C T 0.091280 -1.6196e-04
3:138622202 G A 0.036086 -6.8500e-05
3:138638081 T C 0.409922 -1.9779e-05
3:138645013 G A 0.929496 -6.7246e-05
3:138647663 A G 0.067969 1.5749e-05
3:138649291 C T 0.054736 9.6624e-05
3:138649627 A C 0.055561 7.3297e-05
3:138649661 G A 0.136565 -1.1754e-06
3:138651670 T G 0.145092 -9.0695e-06
3:138653230 G A 0.049835 -2.0996e-05
3:138660912 G A 0.082614 -1.1935e-04
3:138661024 A C 0.036226 5.1700e-06
3:138665064 A G 0.031477 -1.5351e-04
3:138669009 T C 0.031156 -1.2781e-04
3:138670599 A G 0.041955 3.3329e-05
3:138677571 C A 0.034002 -1.0464e-04
3:138690454 C T 0.096311 -4.1687e-05
3:138694954 T C 0.113118 3.3636e-06
3:138696439 C T 1.097655 -2.4885e-05
3:138696546 C T 0.129999 1.3115e-04
3:138713704 G A 1.780373 1.5990e-04
3:138716224 C T 0.401383 1.3308e-08
3:138744275 G C 0.056333 2.5337e-06
3:138762707 G C 0.135302 1.1976e-04
3:138764229 C T 0.490089 -1.3388e-04
3:138766305 A G 0.114653 -3.0915e-05
3:138802360 A G 0.054675 1.8933e-05
3:138803585 T C 0.027566 -3.9637e-05
3:138809935 A C 1.825388 -1.4252e-04
3:138817806 T C 0.039186 -1.4412e-05
3:138822318 C G 0.208101 -1.1781e-04
3:138823605 T C 0.113465 -4.9729e-06
3:138830386 T C 0.053019 -1.8989e-05
3:138840945 T C 1.581681 4.1091e-05
3:138841404 T C 0.035463 -2.8355e-06
3:138843870 A G 0.575576 1.7844e-04
3:138844109 G T 0.413551 -3.6547e-05
3:138848513 T C 0.605794 4.0779e-05
3:138852276 T G 0.151132 7.0034e-06
3:138854115 C T 0.149253 9.2913e-05
3:138857228 T C 0.629251 -8.7953e-05
3:138878981 G A 1.966059 -4.1110e-07
3:138885236 T C 0.559607 7.4990e-06
3:138894063 C T 1.372327 6.4725e-06
3:138900016 C T 0.629621 -4.5645e-05
3:138903985 T G 0.146916 9.4745e-05
3:138908939 T C 0.050053 9.3444e-05
3:138916393 T C 0.150233 8.8551e-05
3:138939552 T C 0.034415 3.7842e-05
3:138945181 T C 0.091163 -3.3970e-05
3:138951103 G A 0.028907 1.7806e-05
3:138957697 G A 0.038530 5.6787e-05
3:138959151 C T 0.165877 -1.5546e-05
3:138973582 C T 0.591464 -4.2983e-05
3:138978980 C T 1.313101 2.1077e-05
3:138979776 T C 0.095802 -2.2298e-04
3:138980265 T C 0.585362 2.7228e-05
3:138982239 C A 0.156575 -7.9136e-05
3:138987262 T C 0.080806 3.9483e-05
3:138989498 T G 0.241724 -1.6128e-04
3:138991897 A G 0.062656 -1.5764e-05
3:138997202 G T 0.116165 -1.7295e-06
3:138998584 G A 0.212947 -4.3463e-05
3:139004920 A G 0.430666 2.9720e-05
3:139013381 A C 0.173012 -1.6406e-05
3:139017912 G A 0.085207 4.7775e-05
3:139020433 A C 0.109943 1.9986e-06
3:139021179 G A 0.127110 -9.5647e-06
3:139029548 T C 0.776069 -6.1693e-06
3:139030783 A G 0.261062 7.2350e-06
3:139030996 A G 0.026427 -3.9104e-05
3:139033599 A G 0.051929 -1.3412e-05
3:139033843 C T 0.047505 -1.3883e-06
3:139034049 T C 1.480190 -1.0668e-04
3:139035607 A G 1.229608 1.0043e-05
3:139037343 A T 0.059115 2.4751e-05
3:139038222 G T 0.024109 -1.4782e-05
3:139040661 G A 1.744722 1.7046e-05
3:139043236 G C 1.897009 -1.6361e-05
3:139043829 T C 0.262195 6.1979e-05
3:139060841 T C 0.134157 2.0006e-05
3:139083770 G A 0.139944 -8.1019e-05
3:139092863 A G 0.028702 -2.5156e-05
3:139098195 A G 0.212775 1.6760e-04
3:139110222 T C 0.036138 7.0473e-05
3:139110967 A G 0.154887 -3.8372e-05
3:139112247 T G 0.022289 4.1482e-05
3:139141394 T G 0.031315 2.1724e-05
3:139149695 G A 0.946484 2.6447e-05
3:139150609 G A 0.075759 6.6347e-05
3:139164458 T G 0.024298 -1.2330e-05
3:139164874 C T 0.499294 -1.9945e-05
3:139178853 C T 0.793074 5.2670e-05
3:139198848 C T 0.055252 -3.1443e-05
3:139213589 A G 0.033658 -1.8452e-06
3:139216023 A G 0.139291 7.7881e-05
3:139221149 A G 0.155501 -4.0794e-05
3:139243174 T C 1.282838 -2.9282e-05
3:139244182 C T 0.092368 -1.7907e-05
3:139246875 C T 0.047404 -1.1686e-04
3:139257603 G A 0.366134 1.5227e-04
3:139258508 A G 0.125357 1.0677e-04
3:139260502 C T 0.238206 4.3619e-05
3:139265314 C T 0.126162 7.9358e-05
3:139270265 T C 1.479670 1.6139e-05
3:139276557 T G 0.059959 -4.7982e-05
3:139278851 A G 0.233970 -2.9034e-05
3:139282380 T C 1.570743 -5.0034e-05
3:139290588 T C 0.036469 7.2812e-05
3:139298199 T C 0.496535 1.8068e-05
3:139298333 G A 0.029751 3.0688e-06
3:139308878 A G 0.147046 -6.6348e-05
3:139315403 C T 0.031977 2.7763e-05
3:139322348 G C 1.460530 -3.0858e-05
3:139322467 A G 1.137630 9.5585e-06
3:139324459 T C 0.067223 -1.9409e-04
3:139326057 C T 1.772940 1.1996e-05
3:139326484 C T 0.890161 -3.1120e-05
3:139331464 A G 0.092880 -7.3724e-05
3:139338764 C A 0.289518 8.9812e-05
3:139340146 G T 0.663500 -2.6640e-05
3:139342811 T C 1.047784 -9.9166e-06
3:139347358 G A 0.809773 -1.2124e-05
3:139351199 T C 0.622587 -2.1298e-05
3:139357841 G A 0.053620 5.0624e-05
3:139364704 A G 0.112712 -1.6431e-05
3:139368606 T C 0.093851 -1.1922e-05
3:139374955 C T 0.034681 1.0003e-05
3:139375292 A G 0.142080 -1.8674e-05
3:139378155 G A 0.550869 1.5064e-05
3:139384248 C G 0.036174 -2.1509e-05
3:139387960 T C 0.028056 1.4963e-05
3:139390076 T C 0.160152 7.5292e-06
3:139390165 G A 0.037144 -5.6791e-05
3:139392368 C T 1.511456 -7.3315e-06
3:139393833 C T 0.870907 2.4638e-05
3:139400640 G A 0.746325 2.0584e-05
3:139402629 T C 0.681777 -3.0936e-05
3:139404858 T C 0.299950 -1.6630e-05
3:139405342 C T 1.420883 -4.0995e-06
3:139406231 T C 0.037852 4.9549e-05
3:139408157 A C 0.038034 -6.3554e-05
3:139439567 A G 0.046297 -2.8525e-05
3:139440993 T C 0.041020 -3.1658e-05
3:139441471 C T 1.207517 -2.0904e-05
3:139446347 A G 0.262815 -1.0911e-04
3:139452303 C A 0.034012 4.6992e-06
3:139458358 A C 0.025778 8.4307e-05
3:139459368 A G 0.066071 7.2660e-05
3:139467373 A G 0.083929 -4.8456e-05
3:139479785 T G 0.883111 1.2800e-04
3:139480681 T C 1.022159 1.0959e-06
3:139487709 A C 1.475873 2.6214e-06
3:139490762 C T 0.128619 -1.5528e-04
3:139490840 G T 0.464156 4.6856e-05
3:139494570 C G 0.026635 -7.6501e-05
3:139499745 C G 0.037430 -5.8414e-05
3:139502957 C T 0.324773 2.1484e-05
3:139517286 G T 0.445512 -1.8788e-05
3:139517616 G A 0.050825 -5.7974e-06
3:139521778 T C 0.048800 -1.1373e-05
3:139524762 T C 0.021130 3.1599e-05
3:139530894 C T 0.353592 6.8999e-05
3:139549769 T C 0.118856 1.2800e-05
3:139555977 T C 0.024600 8.4583e-05
3:139563689 C T 1.768812 3.3082e-05
3:139568319 A G 0.127948 -1.0850e-04
3:139579970 T C 1.121125 1.0476e-04
3:139606794 T G 0.236005 3.2167e-05
3:139610838 G T 0.478414 2.2470e-05
3:139619069 T C 1.012097 -2.3654e-05
3:139620325 A G 0.058654 -6.0861e-06
3:139620397 C A 1.626034 9.8399e-06
3:139631419 A C 0.433678 4.9429e-06
3:139635206 G A 0.103575 5.3254e-05
3:139635307 T C 0.067680 -7.5781e-05
3:139647176 T C 0.721274 7.5801e-06
3:139648588 A G 0.149512 -3.0770e-05
3:139650826 T C 0.618575 -1.0285e-05
3:139654403 A G 0.022399 2.5195e-05
3:139658084 A G 0.177153 -1.3459e-05
3:139661272 T C 0.057473 6.4665e-05
3:139676405 A G 0.025262 5.1748e-05
3:139679550 T A 0.211720 5.0568e-05
3:139689253 C T 0.567672 -1.5956e-05
3:139696358 C G 1.093036 3.0950e-05
3:139710516 G A 1.249167 2.0769e-05
3:139711068 A G 0.020400 -5.4665e-05
3:139712731 A C 0.836862 1.5675e-04
3:139715474 A G 0.030098 -1.7411e-05
3:139727563 G A 1.797050 -2.1537e-05
3:139732325 G A 0.027524 -1.4122e-04
3:139734662 A G 0.052610 -2.8044e-05
3:139736323 G T 0.357176 1.3006e-06
3:139736562 A G 0.048079 6.3463e-05
3:139738005 C T 0.061552 -8.5164e-05
3:139744769 G A 0.026417 -1.8698e-04
3:139749096 G A 0.031055 7.2085e-05
3:139750629 G A 0.169380 -2.0093e-05
3:139753307 C A 1.054892 6.2617e-05
3:139759987 A G 0.409779 -4.1581e-05
3:139775950 A G 0.022035 3.3047e-05
3:139776799 A G 0.035762 -2.3652e-05
3:139781040 T C 1.838926 -2.9379e-05
3:139781600 A G 0.027102 4.8628e-05
3:139782452 G A 0.023519 1.2187e-05
3:139784874 G A 0.953284 1.7638e-05
3:139785827 T C 0.066187 -6.6431e-05
3:139788528 A G 0.611532 1.7788e-05
3:139793375 A G 0.156137 -2.9083e-05
3:139794699 A G 0.074737 8.3794e-05
3:139824025 G A 0.112079 4.0028e-06
3:139826735 G A 0.502079 6.5626e-05
3:139832907 G A 0.101427 -7.2653e-06
3:139835422 T C 0.080005 -3.3625e-05
3:139835537 G A 0.603778 -1.1333e-04
3:139835691 T C 0.449988 7.8687e-05
3:139835692 G A 1.677859 6.3335e-05
3:139835921 T C 0.982992 -8.5625e-06
3:139836581 G C 0.033428 -1.7102e-05
3:139838667 G A 0.101203 -6.6130e-05
3:139843042 C T 0.037281 -2.4907e-05
3:139843181 G A 1.414937 6.9422e-06
3:139844453 G T 1.471660 2.7890e-05
3:139845131 C G 0.391551 6.5380e-05
3:139846357 T C 0.261085 4.9958e-05
3:139847409 A G 0.067155 2.7399e-04
3:139848160 A G 0.034979 2.8290e-05
3:139856214 C T 0.069732 5.2521e-05
3:139856998 T C 0.110427 1.3380e-04
3:139861050 A G 0.439760 1.4801e-04
3:139865553 A G 0.075071 1.5380e-04
3:139868092 C T 1.669459 2.7786e-05
3:139871754 A C 0.034756 -2.0489e-05
3:139875454 G A 0.030689 3.5727e-05
3:139887968 T C 0.197686 1.1263e-04
3:139895802 A G 0.529947 4.5060e-05
3:139898755 C G 0.977906 -3.3709e-05
3:139904746 G A 0.103176 2.1135e-04
3:139916537 G A 1.761025 4.8012e-05
3:139917933 G A 0.116831 -5.3265e-05
3:139924278 A G 0.060001 4.1413e-05
3:139929124 G A 0.070877 4.1871e-05
3:139931953 G C 0.020968 -4.8354e-05
3:139935363 T C 0.795495 7.3679e-05
3:139935406 G A 0.042289 -6.0759e-05
3:139936317 G A 0.074548 6.6864e-05
3:139937362 A G 0.038579 6.7107e-05
3:139938681 T C 0.025450 1.6441e-05
3:139938904 T C 0.091988 5.5673e-06
3:139940965 A G 0.891050 -3.0064e-05
3:139942147 T C 0.053620 3.7350e-05
3:139942366 A G 0.893913 -3.9927e-05
3:139953866 A G 0.119330 3.5368e-05
3:139954597 T C 0.033668 9.8123e-05
3:139960210 C T 0.032828 -1.9088e-05
3:139965072 T C 1.158409 2.2913e-04
3:139967572 T C 0.024174 -1.3134e-04
3:139971881 T C 0.046041 2.3302e-05
3:139971969 A G 0.108723 2.5612e-05
3:139979092 T C 0.350976 7.0441e-05
3:139979524 G A 0.066317 7.5478e-05
3:139984973 T C 1.918240 3.2890e-05
3:139987647 T G 0.057411 4.9767e-05
3:139992571 A G 0.945205 4.2941e-05
3:139993059 G A 0.207670 -2.4122e-05
3:139997148 C T 1.975673 6.0279e-05
3:140000677 A G 1.945936 1.1144e-04
3:140005387 T C 0.037024 -5.3331e-05
3:140008011 C A 0.039413 5.0889e-06
3:140011602 C T 0.983359 -3.7865e-05
3:140016909 C A 0.035732 1.0892e-04
3:140017684 C G 0.038511 -2.4789e-05
3:140026133 A G 0.138847 -1.6054e-05
3:140036034 G A 0.130284 6.3076e-06
3:140042747 G A 0.065379 8.9849e-05
3:140052665 A C 1.283078 1.1783e-05
3:140052701 C G 0.039796 -2.1307e-05
3:140053029 T G 0.119126 -6.9056e-06
3:140061272 T C 0.089765 -7.0995e-05
3:140064739 A G 0.105977 2.6904e-05
3:140066293 A G 1.082143 -2.8053e-05
3:140080015 G A 0.192178 -4.8816e-05
3:140084043 A G 0.166504 1.1247e-04
3:140086027 G A 1.020854 4.6010e-06
3:140089667 C T 0.110602 -5.6121e-05
3:140093599 C T 1.834781 -2.7230e-06
3:140097094 G A 0.032406 -4.1734e-06
3:140098961 A G 0.267664 -3.8786e-05
3:140102771 G T 0.087937 -3.7892e-05
3:140105004 G A 1.101709 1.1737e-05
3:140106180 C T 1.101508 2.9656e-06
3:140106659 A G 0.029471 5.6839e-05
3:140112348 C A 0.084805 3.1006e-05
3:140114484 G T 0.126519 2.4394e-05
3:140124801 A G 0.193434 -2.2905e-05
3:140126067 C T 1.198481 4.1493e-06
3:140126209 A G 0.039335 -7.3716e-05
3:140129164 G C 0.037615 6.9567e-05
3:140134619 A G 0.083370 -2.1935e-05
3:140140701 G A 0.038800 6.8614e-05
3:140140845 G A 0.244843 2.1980e-05
3:140142068 G A 0.890573 1.9760e-07
3:140146403 C T 0.724926 -2.0043e-05
3:140149805 C T 0.596819 8.1789e-05
3:140151266 G A 0.028903 2.9728e-05
3:140157221 T C 0.104513 7.2284e-06
3:140157603 C T 0.376400 -1.6991e-04
3:140163763 C T 0.943229 1.5125e-05
3:140165071 G A 0.030104 -1.9532e-05
3:140165322 A G 0.709463 8.1695e-06
3:140165355 G A 0.105003 9.5853e-06
3:140166651 G A 0.087187 1.1962e-04
3:140175016 A G 0.036343 -7.2368e-05
3:140175360 A G 1.340548 4.3196e-05
3:140178381 C T 0.112660 -5.7288e-05
3:140178485 A G 1.226534 -2.4532e-05
3:140179854 G A 0.589756 5.3998e-05
3:140181933 C G 1.881511 1.3683e-04
3:140183220 T A 0.363472 1.8832e-04
3:140183286 G A 0.044233 5.5754e-05
3:140186389 T G 0.034197 1.1796e-04
3:140190809 T G 0.780983 -3.0640e-05
3:140193361 G A 0.218449 2.3595e-05
3:140197086 A G 0.463639 -1.4543e-04
3:140236528 T C 0.103991 7.2542e-06
3:140236598 T G 0.299661 1.2905e-05
3:140240417 A G 0.088693 -2.1857e-04
3:140241720 T C 0.300073 -4.5450e-05
3:140242181 G A 0.212486 -1.6647e-05
3:140247177 T C 0.088758 -6.6280e-05
3:140247702 T G 0.032818 2.1605e-05
3:140251501 G A 0.027618 1.0986e-04
3:140253643 G T 0.038267 -5.4702e-05
3:140254355 G A 0.040484 -2.7068e-05
3:140256035 C A 0.168876 -3.1868e-05
3:140259083 A C 0.250306 -4.7887e-05
3:140259531 C T 0.102007 1.0040e-05
3:140260276 T C 0.429910 1.4345e-05
3:140266593 C T 0.378299 3.0326e-05
3:140272063 T G 0.081027 4.7581e-06
3:140272445 G A 0.154767 6.7066e-06
3:140274495 G A 0.271695 4.9758e-05
3:140277903 A G 0.161372 -1.6724e-05
3:140282341 T C 1.584430 2.8549e-05
3:140284032 C T 0.042201 5.0592e-06
3:140284163 C A 0.164245 7.2277e-05
3:140290653 A G 1.413308 -5.5113e-07
3:140292783 C G 0.043522 -2.6138e-06
3:140294028 T G 0.045009 3.0611e-05
3:140299573 G A 0.302799 1.0203e-04
3:140302940 T C 0.028060 7.2857e-05
3:140348018 T C 1.434843 -5.5977e-05
3:140348640 G A 0.020098 1.2656e-04
3:140350512 T C 0.052558 2.5382e-05
3:140357870 A G 0.051974 5.6977e-04
3:140400211 T C 0.038972 8.7598e-06
3:140404093 A G 0.038521 3.8268e-06
3:140406362 A G 0.051250 5.4851e-05
3:140407260 A C 1.148892 -1.8568e-05
3:140408556 G C 0.066850 -3.2561e-05
3:140410135 G A 0.079956 -3.9681e-05
3:140411432 T G 1.718525 3.8988e-05
3:140412162 T C 0.022740 -5.1003e-05
3:140422435 G A 0.049069 1.7491e-05
3:140429987 T C 0.259151 -1.1296e-04
3:140430992 C T 0.048433 4.8648e-04
3:140436055 C T 0.024681 -1.4476e-07
3:140447533 G A 0.025090 -8.7418e-06
3:140448219 A G 1.253214 5.9564e-06
3:140455500 G A 0.122232 -2.9041e-05
3:140469913 A G 0.167370 5.4311e-06
3:140477395 C T 1.857096 -4.5853e-05
3:140477718 C T 0.047872 -1.3571e-05
3:140478278 T C 0.037956 2.6100e-05
3:140479540 A G 0.038537 -1.3406e-05
3:140492239 A G 0.808588 1.0977e-06
3:140528321 C T 0.704416 1.0919e-05
3:140529511 C T 0.039699 2.9341e-05
3:140535922 G A 0.034609 -2.4880e-05
3:140538648 G A 0.216995 -3.9611e-05
3:140540718 G A 0.595836 -4.4742e-06
3:140542380 T C 1.307058 -1.1682e-04
3:140547894 T C 0.051825 -5.7552e-05
3:140549085 G A 1.002454 -4.3316e-04
3:140551931 A G 0.067262 2.1853e-05
3:140569950 T C 0.025995 -2.6161e-05
3:140571784 C T 0.069897 -7.0456e-05
3:140578810 G A 0.029280 -2.6517e-05
3:140590013 G A 1.554306 -5.3689e-05
3:140621909 C T 0.071939 -3.8194e-05
3:140623504 G A 1.585657 -4.9887e-05
3:140623789 G A 0.145578 -2.5764e-05
3:140627251 G A 0.245019 -3.7269e-04
3:140631239 T C 0.069378 -1.6087e-05
3:140632237 T C 1.363323 2.0456e-05
3:140637419 G A 0.022435 -4.3429e-05
3:140644059 G A 0.029939 2.9935e-05
3:140644483 T C 0.033571 -8.3818e-05
3:140646641 A G 0.092777 -3.9529e-05
3:140660559 A C 0.034308 -6.3437e-05
3:140667569 A C 0.024139 -3.4217e-05
3:140668405 G A 0.034687 1.4218e-04
3:140674226 T C 0.194606 5.7070e-05
3:140696425 A G 0.061124 -3.0068e-05
3:140699727 G A 0.043087 1.1058e-05
3:140714978 C T 0.055003 1.3453e-06
3:140716585 T C 0.144890 -2.0486e-05
3:140719861 C T 0.612999 -4.8746e-05
3:140727198 T C 0.112842 -3.2728e-05
3:140727382 T C 0.027138 -8.4839e-05
3:140729616 C T 0.229046 -4.4784e-05
3:140756501 A G 0.151132 -6.1725e-06
3:140757072 G C 0.022324 -4.2588e-05
3:140761280 T C 1.841387 5.5888e-06
3:140766012 C A 1.617933 -1.6868e-05
3:140773103 A G 0.057881 -2.1421e-05
3:140776298 C T 1.933290 5.2581e-05
3:140782336 C T 0.088677 -8.3474e-05
3:140782639 G A 0.284513 -2.3244e-05
3:140795156 G A 0.051663 3.2561e-05
3:140799213 A G 0.383885 -2.0314e-04
3:140804910 T C 0.125046 -7.9037e-05
3:140805465 T C 0.064302 3.0348e-05
3:140806392 C T 0.074490 -3.5443e-05
3:140809235 T G 0.722897 1.4518e-05
3:140810027 C T 0.063941 -7.7407e-05
3:140810195 C T 0.221863 -8.0574e-06
3:140813486 T G 0.038378 8.6354e-07
3:140813804 C T 0.289706 -2.8527e-05
3:140814096 G A 0.204164 -1.1189e-04
3:140826436 C T 0.047515 4.8057e-05
3:140828477 G A 0.131885 -3.5289e-05
3:140828801 A G 0.499937 -1.5039e-05
3:140829649 G A 0.023217 -3.8669e-05
3:140835478 A G 0.097830 -6.6828e-05
3:140844597 G A 0.357458 -2.6412e-05
3:140862883 C T 0.054379 4.3550e-05
3:140862996 T C 0.040883 -1.9236e-05
3:140866631 T C 0.279709 3.6092e-05
3:140866848 T C 0.428303 1.6814e-05
3:140866898 T C 0.065094 -5.6892e-05
3:140867094 G A 0.124987 1.0451e-05
3:140867616 A G 0.082283 3.6550e-05
3:140868001 A G 0.058164 1.8955e-05
3:140877955 T C 1.378747 1.2364e-05
3:140887779 G T 0.365384 2.8704e-05
3:140893597 A C 0.079570 2.2892e-05
3:140901132 G C 0.193346 4.8271e-06
3:140903290 C A 0.225054 -1.7799e-05
3:140903322 A C 1.652870 4.0856e-05
3:140905876 T C 0.047469 1.1381e-04
3:140909344 G A 1.392431 3.1961e-05
3:140920129 G C 0.070099 5.1434e-05
3:140947647 G T 1.204872 3.1181e-05
3:140949422 G A 0.040322 1.4045e-05
3:140950059 G A 0.348620 7.7038e-05
3:140951724 T G 0.103533 4.4468e-05
3:140956453 G A 0.140992 -7.6923e-05
3:140960483 T C 0.033139 6.7091e-05
3:140961176 C T 0.309255 4.7070e-05
3:140961654 G A 0.042377 -8.0202e-06
3:140961787 A G 0.064418 -2.0560e-05
3:140964609 A G 0.060887 -1.2269e-04
3:140966524 C T 0.049501 -4.9414e-05
3:140967948 T C 0.105961 7.8509e-05
3:140968701 A G 0.054753 -1.1869e-05
3:140970532 T C 0.046450 9.2306e-06
3:140974364 T G 0.021519 2.1151e-05
3:140974470 G A 1.563346 1.4125e-03
3:140975722 A G 0.047576 4.9708e-05
3:140976819 T G 0.066363 -2.3806e-05
3:140987156 C T 0.180740 8.3189e-06
3:140990415 G T 0.257583 2.9128e-05
3:140992291 G A 0.029988 3.2203e-05
3:140992826 G A 0.112469 -1.1620e-04
3:140993544 A G 0.121407 6.3370e-05
3:140997050 C T 0.030517 3.7884e-06
3:140998214 A G 1.282273 3.3931e-05
3:141000231 G A 0.115961 2.6037e-05
3:141004922 C T 0.029971 2.1361e-05
3:141005867 A G 0.206680 3.5135e-05
3:141006658 T C 0.404622 7.7931e-05
3:141010132 G A 0.034097 -2.5683e-05
3:141010348 G A 0.271017 4.4933e-05
3:141020528 G A 0.105419 1.1437e-04
3:141022270 C T 0.284925 8.0455e-05
3:141022487 C T 0.497730 -7.2002e-06
3:141022610 G A 0.099365 1.1141e-04
3:141023856 T C 0.041254 -2.3683e-05
3:141024646 C T 0.104984 -7.5255e-05
3:141026060 T C 0.037424 4.3190e-05
3:141027614 A C 0.159766 1.4692e-04
3:141029729 A G 0.042328 -3.7749e-05
3:141030543 A G 0.100430 7.5096e-04
3:141031414 G A 0.173161 -2.1341e-05
3:141031925 T C 0.170753 -3.1179e-04
3:141032086 A G 0.027456 5.6922e-05
3:141040055 A T 0.021071 -4.9808e-05
3:141044944 T C 0.134377 -1.0214e-05
3:141047072 A C 0.804103 9.4682e-06
3:141054579 T C 0.957179 2.2919e-05
3:141055841 A G 0.636106 1.3604e-04
3:141058002 A G 0.034194 3.8791e-05
3:141064550 A G 0.101887 2.6851e-04
3:141067088 G A 0.143566 1.4835e-05
3:141069782 A G 1.833045 -6.8639e-05
3:141073725 T C 0.050196 1.5650e-05
3:141074962 A G 0.654103 9.7703e-05
3:141078188 A C 0.645853 5.3979e-05
3:141085727 G C 0.025479 -8.3531e-05
3:141095427 A G 0.053776 -2.7902e-05
3:141101781 C G 0.054772 -3.6255e-05
3:141103299 T C 0.025590 -4.2118e-05
3:141105570 G A 0.895152 1.6072e-04
3:141107612 A G 0.130687 1.0429e-04
3:141114013 G C 0.119635 2.5876e-05
3:141114293 G A 0.692407 8.8067e-05
3:141121855 T C 0.026534 -7.2588e-05
3:141125705 G C 0.898307 1.3455e-04
3:141128677 A G 0.084919 1.3750e-04
3:141137035 A G 0.117798 3.1029e-04
3:141139125 A G 0.027784 -5.0337e-05
3:141143399 T C 0.108084 3.7858e-05
3:141143430 A G 0.172726 1.0407e-04
3:141149711 T C 0.034181 -8.2520e-05
3:141158212 T G 0.913728 4.3402e-05
3:141162128 G C 0.181012 9.8486e-05
3:141162185 G T 0.213538 4.7790e-05
3:141175452 T C 0.036985 -5.3494e-05
3:141176932 T G 0.031698 -4.9522e-05
3:141180077 C T 0.029832 -3.6463e-05
3:141199699 C T 0.033321 6.9456e-05
3:141203649 C G 0.060176 -3.3371e-06
3:141206800 T C 0.128587 -5.2159e-05
3:141217954 C T 0.806255 9.9048e-05
3:141218057 C T 0.591288 -4.8321e-05
3:141224043 T C 0.050643 1.2059e-04
3:141224190 G A 0.048534 -3.5884e-05
3:141226409 T G 0.028235 -8.8564e-05
3:141233904 A G 0.162447 -1.0816e-04
3:141237859 G A 0.672689 1.1120e-05
3:141246290 G A 1.943082 1.3741e-05
3:141248515 G A 0.142745 -7.4888e-05
3:141257640 G A 0.056057 1.1458e-05
3:141262589 T C 0.028066 -5.8664e-05
3:141267295 A C 0.133550 1.9785e-04
3:141278232 A G 0.041523 -1.2027e-05
3:141280448 T C 0.133426 2.5532e-04
3:141292466 A G 0.022068 -6.4876e-05
3:141293755 C T 0.169448 2.1940e-05
3:141295037 G A 0.031669 -9.7465e-05
3:141299334 G A 0.041737 -1.1322e-04
3:141326602 C T 0.134916 3.2716e-04
3:141337435 C T 0.134050 1.5918e-04
3:141338641 A G 0.707444 6.0735e-05
3:141342745 A G 1.935218 7.4437e-06
3:141343009 G T 1.365618 4.2309e-05
3:141344198 G A 0.110878 -8.3164e-06
3:141346056 G C 0.877736 -1.3495e-05
3:141351896 T C 1.192220 5.1057e-04
3:141354861 T C 0.143225 1.2948e-05
3:141362755 G T 0.280816 -1.1207e-04
3:141363176 T C 0.081322 1.5230e-04
3:141368245 T C 0.383492 2.0773e-05
3:141370583 T C 0.211350 3.2986e-06
3:141374744 T C 0.794154 1.8865e-05
3:141380000 G A 0.268031 4.8725e-05
3:141380727 A T 0.026622 7.7233e-05
3:141381147 T A 0.169847 1.0804e-05
3:141385862 T G 0.068940 1.2527e-04
3:141400479 A G 1.717035 -1.3682e-04
3:141400547 A G 0.055885 7.7424e-05
3:141400653 A G 0.146809 5.9324e-05
3:141400883 T C 0.211500 -6.8291e-06
3:141401381 G A 0.228835 4.5994e-06
3:141401451 T C 0.844175 -1.1872e-05
3:141401523 T C 0.103926 4.0044e-05
3:141403784 T G 0.467418 -1.8092e-04
3:141404643 G A 0.085204 -9.8290e-05
3:141405708 T C 0.572187 3.1174e-05
3:141408416 T G 0.218082 5.7581e-05
3:141409701 C T 0.633262 -1.9173e-05
3:141409843 C T 0.095006 -2.9569e-05
3:141413321 T C 0.037268 1.2801e-04
3:141415633 A G 0.442902 -1.2731e-06
3:141416301 A G 0.025177 1.6726e-06
3:141416839 G C 0.654610 7.6990e-06
3:141418086 C T 0.273714 1.0939e-05
3:141418309 C A 0.465327 1.8980e-05
3:141419174 C A 0.084795 -8.8404e-07
3:141420071 C T 1.715792 -2.4869e-05
3:141420129 A G 0.106162 -6.4510e-05
3:141420371 C T 0.023749 4.4738e-05
3:141420688 A G 0.505652 -2.8733e-06
3:141421062 G A 0.229267 5.4330e-05
3:141426649 G A 0.216927 -1.7430e-05
3:141426993 C T 0.149347 4.4120e-05
3:141427864 T C 0.452351 -4.0695e-05
3:141428857 C A 0.289979 -4.5760e-06
3:141429342 T C 0.130901 1.9328e-05
3:141436206 C T 0.378192 7.7387e-06
3:141442131 A G 0.363894 -2.2089e-05
3:141444530 C T 0.589568 -6.8074e-07
3:141445899 C T 0.116828 3.5745e-05
3:141446248 T C 0.104169 -3.3882e-05
3:141453241 A G 0.063912 2.7732e-05
3:141463298 C A 0.390454 4.3852e-06
3:141466147 C T 0.205842 -1.6231e-06
3:141469078 G A 0.285633 3.6655e-05
3:141486004 T G 1.422905 5.9263e-05
3:141486583 T C 0.825194 -5.2536e-07
3:141496457 T C 0.046862 1.0717e-06
3:141496818 G A 0.082413 1.8654e-05
3:141500594 G T 1.503335 7.5163e-05
3:141505346 A G 0.162538 -2.3790e-05
3:141508028 G A 0.034103 1.0685e-04
3:141508244 G C 0.033159 -1.4923e-05
3:141511328 G A 0.036320 5.9883e-06
3:141514305 T C 0.094568 1.2969e-06
3:141515470 G A 0.036317 3.8438e-05
3:141532515 G A 1.080485 1.7551e-06
3:141535608 A C 0.273260 8.7750e-05
3:141549143 A C 0.025745 -2.6006e-05
3:141550606 C T 0.068745 -1.9913e-04
3:141550811 C T 0.299739 4.6851e-05
3:141556780 G A 0.263237 2.0097e-05
3:141557225 C T 0.185913 -7.2507e-06
3:141557376 A G 0.503890 -1.5883e-04
3:141563341 C G 1.625067 1.8068e-05
3:141565199 A G 0.190058 6.8096e-06
3:141567995 T C 0.217345 -1.1523e-06
3:141568189 T G 0.067294 1.5110e-04
3:141568628 C T 0.640692 5.7624e-05
3:141569258 G A 0.163291 -7.1832e-06
3:141573761 C T 0.362443 -5.8912e-06
3:141575910 T C 0.040825 6.2127e-06
3:141581318 A G 0.299930 2.0093e-05
3:141582170 A G 0.465012 -9.1272e-05
3:141592022 T C 0.255489 2.0503e-05
3:141592658 C T 1.024174 -1.8064e-05
3:141630663 G T 0.053535 6.8625e-05
3:141630722 G A 0.728613 6.0002e-05
3:141637100 G A 0.176186 -3.1415e-05
3:141637904 C T 0.247739 3.3700e-06
3:141637910 C T 0.141706 2.0783e-05
3:141650739 G A 1.665600 3.0880e-05
3:141664495 C T 0.107652 9.5809e-06
3:141667632 G T 0.249543 -2.3961e-05
3:141668974 C T 0.044025 -1.0504e-05
3:141675853 G T 0.039572 -8.2245e-05
3:141677759 C T 0.111242 -5.2331e-05
3:141679755 A G 0.031237 5.2308e-06
3:141683592 G T 0.050325 -1.9995e-05
3:141683767 T C 0.227576 2.3447e-07
3:141697353 C T 0.032750 -2.8927e-05
3:141709083 G A 1.703919 1.8282e-05
3:141711504 A G 0.218618 -1.5426e-05
3:141712296 T C 0.022581 1.2730e-04
3:141712708 A G 0.301995 -1.3327e-04
3:141712969 T G 0.051361 -6.0968e-05
3:141724961 T C 0.024531 -3.9281e-05
3:141751318 G T 0.240319 6.7318e-05
3:141756869 T C 1.625249 2.5086e-04
3:141758945 G A 0.032503 -5.9890e-05
3:141761025 A G 0.111102 1.7378e-04
3:141763723 C A 0.180201 8.4216e-06
3:141775641 A G 0.024408 7.9958e-06
3:141794376 T C 0.068930 1.3357e-04
3:141795161 A C 0.047216 -8.7409e-05
3:141799791 C A 0.022019 3.9339e-06
3:141805113 T C 0.053854 6.8612e-05
3:141807137 A C 1.447518 1.4472e-04
3:141816546 C T 0.082906 -3.1710e-05
3:141824924 G T 0.069083 -6.2496e-05
3:141825547 T C 0.034006 2.5269e-05
3:141832683 A G 0.258180 3.4343e-06
3:141833667 G A 0.112469 -2.4231e-05
3:141838196 A G 0.078128 -1.3539e-05
3:141842843 G T 0.355322 7.0755e-06
3:141845000 T G 0.988461 1.1575e-04
3:141853976 A G 0.252545 1.2294e-05
3:141871000 G A 0.940927 3.2381e-05
3:141881351 C T 0.835288 1.7034e-05
3:141887746 G A 0.190970 -9.0347e-07
3:141891385 A C 0.240676 5.3232e-05
3:141895930 G A 0.037534 -1.5158e-05
3:141903905 A C 0.774303 -1.8347e-05
3:141909193 T C 0.212996 -7.7824e-06
3:141909622 A C 0.035914 -2.0815e-05
3:141910937 C T 0.293364 -7.8233e-06
3:141920610 T G 1.125938 -1.3643e-05
3:141920839 A G 0.459082 3.2708e-05
3:141931523 C T 0.065889 -2.7375e-05
3:141938492 C T 1.325611 2.1161e-06
3:141953182 C T 0.030958 -8.7493e-05
3:141953985 A C 0.516367 2.9549e-05
3:141961731 T C 0.065931 -5.0213e-06
3:141967034 T C 0.394119 2.1585e-05
3:141970275 G C 0.036995 -3.9864e-05
3:141971309 A G 0.298207 2.0060e-05
3:141987027 G A 0.023525 -3.2957e-05
3:141996994 A G 1.057784 1.2456e-06
3:142007487 T C 0.059959 -3.3197e-05
3:142018169 T C 0.415683 -1.6024e-06
3:142026554 T C 0.155887 -3.6568e-05
3:142028473 C T 0.035398 -2.3355e-06
3:142078759 T C 0.260212 -4.2367e-05
3:142104338 A G 0.045525 -8.5437e-06
3:142112572 T C 1.085259 9.1122e-07
3:142114614 C T 0.150207 3.3530e-05
3:142120786 T C 1.103387 3.0125e-07
3:142124169 G A 0.420692 4.7075e-05
3:142138161 A G 0.043574 -2.7277e-05
3:142141496 A G 0.029968 -9.5799e-05
3:142144581 C T 0.024583 -1.6653e-06
3:142148372 A G 0.266733 -5.0343e-05
3:142151371 G A 0.093543 -8.4015e-05
3:142164735 T C 1.745997 -1.7401e-05
3:142171595 A G 0.027900 2.3706e-06
3:142178144 T C 0.319625 -5.0669e-05
3:142190428 C T 0.022672 4.1186e-05
3:142209740 C T 0.061173 2.3201e-05
3:142215013 C G 0.086671 -1.1083e-04
3:142244592 G A 1.421169 3.3972e-05
3:142248498 A G 1.187150 1.9331e-05
3:142255785 C T 0.149632 -3.9023e-05
3:142260987 A G 0.061890 -6.2902e-05
3:142263372 A G 0.826239 2.7368e-05
3:142263573 C T 0.045658 1.9162e-06
3:142274373 A C 0.110557 -9.7932e-05
3:142281298 T C 0.039650 1.4524e-04
3:142281353 G C 0.027066 3.7326e-05
3:142281612 G A 1.174407 1.7486e-05
3:142289863 A C 0.400204 -1.0309e-06
3:142289925 G A 0.414697 3.9599e-05
3:142294634 C T 0.319655 -4.7298e-05
3:142313368 G A 0.074461 1.7051e-04
3:142318911 A G 0.812428 2.7731e-05
3:142319394 C T 0.036346 1.5133e-04
3:142322055 A G 0.326967 -3.7332e-05
3:142325817 T G 0.037466 4.6081e-06
3:142333537 C A 0.216910 2.7503e-06
3:142342942 T C 0.063760 2.2665e-05
3:142343210 A G 0.043552 2.5406e-05
3:142347757 G A 1.184008 1.3619e-05
3:142351990 C T 0.021224 4.9585e-05
3:142356918 T C 0.114903 -1.4197e-06
3:142369839 A G 1.292880 1.2962e-05
3:142371027 T C 0.063766 -2.7384e-05
3:142375817 A G 1.208066 2.0618e-05
3:142383318 A G 0.245239 -4.3656e-05
3:142392396 A T 0.399880 -1.0537e-05
3:142408606 A G 1.297752 1.6270e-05
3:142409862 C T 0.961145 5.7281e-05
3:142431000 C G 0.088616 -2.7371e-05
3:142434283 T C 0.407309 5.4850e-05
3:142443441 A G 0.090316 -2.1601e-05
3:142451759 A G 1.792450 7.2241e-04
3:142459570 C T 0.040053 -8.4619e-06
3:142467606 A G 0.088207 -2.0900e-05
3:142473770 G A 0.830581 -5.4344e-06
3:142484920 G A 0.429939 -4.1984e-05
3:142494599 G A 0.042448 -2.8119e-05
3:142513504 A G 0.056898 1.1053e-05
3:142530261 C T 0.067252 4.0408e-06
3:142531616 A G 0.088745 -1.1902e-05
3:142541083 T C 0.100336 -4.3652e-05
3:142542449 T G 0.218429 1.3385e-05
3:142545647 G T 0.150334 3.5765e-05
3:142546743 T G 0.219432 2.4305e-06
3:142547753 C T 0.560340 1.7381e-05
3:142548560 G A 0.089495 -1.9709e-06
3:142551098 C T 0.083562 1.6353e-05
3:142555017 T C 0.848803 3.7599e-05
3:142559037 T C 0.461588 1.1614e-05
3:142559161 G A 0.078882 2.9126e-04
3:142559221 T C 0.584167 1.7846e-05
3:142569282 C T 0.031519 -2.7307e-05
3:142573455 A C 0.104546 7.7039e-05
3:142574456 A G 1.332660 -3.8564e-05
3:142582827 A G 0.178847 -5.4221e-05
3:142584949 G T 0.055509 -4.9043e-05
3:142586556 G T 0.046830 -7.4727e-05
3:142595792 T C 0.100592 -2.5959e-05
3:142599423 C T 0.324423 2.6147e-05
3:142599688 G A 0.121852 1.7554e-06
3:142604137 G A 0.388091 6.7530e-05
3:142604476 A G 1.245979 2.5328e-06
3:142611423 C T 0.299492 3.9614e-05
3:142611657 G A 1.543787 4.0363e-05
3:142616786 G A 0.049478 1.2959e-04
3:142617138 G T 0.711534 -5.1735e-05
3:142629161 T C 0.027550 -2.9770e-05
3:142631970 T C 0.432389 7.4227e-05
3:142632679 A G 0.132742 5.5164e-05
3:142633024 T C 0.092059 -1.8545e-05
3:142633555 C G 0.307483 3.2621e-05
3:142633960 C T 0.780655 1.2510e-05
3:142635168 A G 0.035408 1.7400e-04
3:142644359 T C 0.053578 1.4554e-04
3:142648098 G A 0.037028 2.9579e-06
3:142653249 T G 0.670709 -3.1710e-05
3:142660367 A G 1.101858 -6.6503e-06
3:142661350 T C 0.311738 -4.9378e-06
3:142663089 A G 0.067609 4.6242e-05
3:142670242 G T 0.064574 -6.1332e-05
3:142670467 T C 1.057937 -4.4496e-06
3:142670616 G A 0.478989 1.9985e-06
3:142672500 G A 0.027488 -4.9004e-05
3:142672926 C T 0.158756 1.4851e-04
3:142673889 T C 0.055366 3.4277e-05
3:142674046 T C 0.028777 -3.6060e-05
3:142674787 C T 0.048865 1.8187e-04
3:142681090 G T 0.048920 -1.2177e-04
3:142681249 A G 0.176319 3.7076e-05
3:142681813 T C 0.028978 -2.5150e-05
3:142688622 G A 0.685224 -9.2933e-06
3:142691941 T C 0.069339 -9.5840e-05
3:142693758 C T 0.387345 9.0097e-05
3:142694139 A G 0.066356 4.2803e-05
3:142694463 G A 1.260179 1.0635e-04
3:142697317 A G 0.036064 -6.8590e-06
3:142699866 G A 0.280878 4.3488e-05
3:142706260 A G 0.084263 1.4619e-04
3:142706825 T C 0.081147 1.2771e-04
3:142710064 G A 0.994161 -8.4694e-06
3:142747862 G A 0.315539 3.2492e-05
3:142748023 C A 0.277963 1.3931e-06
3:142750125 T G 0.036343 -1.1722e-05
3:142756907 G A 0.493461 -2.5345e-05
3:142760690 C T 1.247956 1.0740e-05
3:142771897 T C 0.022727 -9.1879e-05
3:142778355 T C 0.767143 -1.3218e-05
3:142780749 G A 0.067210 2.8433e-05
3:142790435 T C 1.245921 1.2666e-05
3:142793835 G A 0.232458 2.8028e-05
3:142795798 C T 0.501488 7.6017e-05
3:142800330 A C 0.096753 9.4933e-05
3:142800392 G A 0.476214 4.3880e-05
3:142804251 G C 0.036184 -4.6353e-05
3:142813109 G A 1.259186 1.8921e-05
3:142818431 C T 0.034759 1.3843e-07
3:142822581 G T 0.020455 -9.5145e-05
3:142836966 A G 0.532849 4.9237e-05
3:142837272 A G 0.534624 4.1741e-05
3:142837361 A T 0.482929 3.9750e-05
3:142841740 T C 0.627923 9.1683e-06
3:142844327 G A 0.758730 -3.3558e-05
3:142844453 A G 1.281261 1.7230e-05
3:142847282 A G 1.306172 4.0461e-06
3:142848367 G A 0.959584 -2.0541e-05
3:142856522 G A 0.249121 1.0263e-05
3:142856740 T C 0.753923 -6.0814e-05
3:142859183 C G 0.058943 -2.1432e-05
3:142863854 G T 0.057443 4.9659e-06
3:142864702 A G 0.379214 -5.1739e-05
3:142864752 G A 0.080543 1.5557e-05
3:142865182 C T 0.055142 5.3937e-05
3:142865637 T C 0.207514 1.1340e-05
3:142866135 G A 1.173573 -2.7679e-05
3:142869730 C T 0.065077 -2.7575e-05
3:142873335 A G 0.056684 1.4984e-04
3:142877227 G A 0.690277 4.3410e-05
3:142877569 A G 0.425190 -2.3244e-04
3:142878203 C T 1.958730 -1.7719e-04
3:142879648 T C 0.075282 -3.6774e-05
3:142883915 C T 0.218160 -2.1538e-04
3:142888404 T G 0.309703 -3.6005e-05
3:142888659 G A 0.062289 -8.9715e-05
3:142891007 T C 0.526221 2.5698e-05
3:142893570 T C 0.118223 -2.7262e-05
3:142894378 C T 0.068359 6.5369e-05
3:142894411 A G 1.332599 -5.3758e-05
3:142896048 T C 0.099752 -2.6202e-05
3:142903453 A G 1.440108 -1.9128e-05
3:142916200 T G 0.705659 -6.3116e-05
3:142920424 C G 0.413902 -3.0840e-05
3:142928381 G T 0.022801 2.2484e-05
3:142932074 A C 0.086334 1.0126e-05
3:142934385 C T 0.071656 2.3173e-05
3:142940232 T G 0.042042 -3.3421e-06
3:142943091 G A 0.060241 2.6270e-05
3:142943360 C T 0.128571 7.2987e-05
3:142950000 T C 0.353492 -1.3088e-05
3:142952184 A G 0.066363 -5.9450e-06
3:142952313 A G 0.513919 -4.6860e-05
3:142953531 G A 0.164469 9.9484e-06
3:142954204 G A 1.383164 -1.2831e-05
3:142957896 T C 0.271975 -1.7401e-06
3:142965442 A G 1.684055 3.1646e-06
3:142971847 C T 0.054584 -1.1411e-05
3:142972987 G A 0.026466 -1.0748e-05
3:142973077 G A 0.338934 1.3466e-05
3:142978596 T C 0.031318 2.6800e-05
3:142981125 T C 0.033850 2.7673e-05
3:142982422 G A 0.474613 -8.1648e-06
3:142982899 G A 1.076129 -6.8926e-05
3:142983247 G A 0.170418 -8.0440e-05
3:142984246 G A 0.093997 -3.4780e-05
3:142985100 T G 1.193690 -1.8652e-05
3:142985288 C T 0.393125 -8.8595e-06
3:142985717 C T 0.062419 -6.4247e-05
3:142989508 C T 0.109651 4.8445e-05
3:142989621 G A 0.023145 -4.4075e-05
3:142990062 G A 0.434356 1.8364e-05
3:142994527 T C 0.114263 4.2494e-04
3:143009413 G A 0.195751 -2.1571e-06
3:143012569 C T 0.020085 -3.6808e-05
3:143012854 G T 0.405904 2.8409e-06
3:143017187 C T 1.400393 8.9362e-06
3:143019749 T G 0.527087 -9.9828e-06
3:143019833 G T 0.983012 4.8024e-06
3:143020269 C T 1.134510 1.7292e-05
3:143021578 G A 0.198124 1.1270e-04
3:143022141 G T 0.557643 2.6668e-05
3:143022430 C G 0.101378 -5.0118e-05
3:143023597 T C 1.400393 2.8565e-05
3:143028766 A G 0.078583 5.5883e-05
3:143028789 C T 0.033123 2.5034e-05
3:143032574 C T 0.110739 -2.2091e-05
3:143032706 T C 0.030812 -2.6897e-05
3:143033562 G T 0.263954 1.6700e-04
3:143034911 A G 0.060666 -2.4247e-05
3:143056467 A G 0.415128 -4.8620e-05
3:143058663 G T 0.892906 -3.1605e-05
3:143058926 C T 0.163696 8.0849e-06
3:143062939 A G 0.102316 1.1356e-05
3:143074614 T C 0.065178 1.2117e-06
3:143077053 A G 0.032717 4.3005e-05
3:143086299 C T 0.036122 1.8940e-04
3:143087524 T C 0.806722 -2.0673e-05
3:143090388 A G 0.029588 2.0043e-04
3:143098461 C T 0.472014 1.0482e-05
3:143105161 A G 0.832545 -2.7832e-05
3:143106759 T C 0.709427 6.8768e-05
3:143106938 G T 0.055295 7.9700e-05
3:143106999 G A 1.647609 3.2996e-05
3:143109266 C T 0.024116 1.1673e-04
3:143139545 C A 0.097317 -1.3222e-04
3:143145672 A G 0.215826 1.7422e-04
3:143155955 G T 0.327318 -6.3275e-05
3:143157268 T G 0.283422 6.1757e-05
3:143157753 C T 0.222847 9.0245e-05
3:143159873 G A 0.268605 -1.2149e-05
3:143160538 T G 0.481144 5.3398e-06
3:143162091 C A 0.609945 -1.1147e-04
3:143163169 A G 0.908885 6.1606e-05
3:143166869 A G 0.482637 2.6297e-05
3:143172047 A G 0.065558 -2.4541e-05
3:143181650 T G 0.094302 -2.1054e-05
3:143183987 T C 0.041831 2.4472e-05
3:143188899 G C 0.209909 -3.5613e-05
3:143193111 C T 0.177715 3.5551e-07
3:143196094 G T 0.069320 1.3174e-05
3:143197159 T C 0.231984 2.7872e-05
3:143198707 A G 0.041318 -8.7341e-05
3:143198802 T C 0.686632 -5.3899e-06
3:143200689 T C 1.231692 -3.4386e-07
3:143205236 C T 0.179477 2.5793e-05
3:143210189 C T 0.218621 -2.0717e-05
3:143217635 G A 0.025379 -7.4485e-07
3:143222107 A G 0.057245 2.0883e-05
3:143225398 T C 0.514916 -2.5842e-05
3:143227302 A G 0.139373 3.2608e-05
3:143227959 G A 1.840413 -2.2636e-06
3:143238874 T G 0.976170 2.9446e-05
3:143241470 T C 0.033642 -2.3881e-05
3:143241871 G T 0.304241 4.6788e-05
3:143242888 C A 0.049962 4.6626e-05
3:143246080 A C 0.666609 -3.1874e-05
3:143249795 T C 0.037138 2.5267e-05
3:143250070 C T 0.440121 2.8709e-05
3:143255258 G T 0.069420 4.9462e-05
3:143260054 T G 0.031919 9.0123e-05
3:143260439 T C 0.059517 7.1559e-05
3:143261483 G A 0.066327 -1.2292e-04
3:143266553 A C 0.280439 -3.5814e-06
3:143266647 G A 0.062630 -6.9934e-05
3:143266918 T G 0.149249 5.6104e-05
3:143271396 C T 0.047485 7.7228e-06
3:143275027 A C 0.042941 1.3245e-05
3:143280692 G A 0.266077 9.1956e-06
3:143286227 T G 0.049426 -5.7594e-06
3:143288587 G A 0.445395 3.4377e-05
3:143291032 G A 0.042010 2.6791e-05
3:143292904 C T 0.056603 -1.9928e-05
3:143301064 T C 0.052614 -2.8842e-05
3:143304507 T C 0.149168 5.8079e-06
3:143308788 C T 0.050066 5.3670e-05
3:143323042 G A 0.287304 -4.7296e-06
3:143327971 A G 0.035262 -4.4129e-05
3:143328152 G T 0.365329 4.5891e-05
3:143335127 C T 0.047352 1.2124e-04
3:143336797 T C 0.346520 2.8907e-05
3:143346504 G A 0.027222 2.1078e-05
3:143351190 C T 0.121829 -5.0472e-05
3:143354316 C T 1.186491 6.2863e-06
3:143354607 C G 0.031390 -4.5550e-06
3:143354901 A G 0.294961 9.8121e-05
3:143355137 C A 1.439595 -2.2609e-04
3:143359156 T C 0.059177 -6.7026e-06
3:143360203 C A 0.384992 2.7278e-05
3:143361040 A G 0.046554 1.5846e-05
3:143361772 C T 0.051630 8.2742e-06
3:143367794 C T 0.290008 2.1155e-05
3:143367941 A C 0.021811 -2.0540e-05
3:143369778 A G 1.414892 -1.6638e-04
3:143371201 T C 0.089765 -1.1852e-04
3:143387743 T C 1.552239 4.4295e-05
3:143389272 A G 0.043928 -1.1158e-05
3:143391316 C T 0.134692 -4.4950e-05
3:143400873 C G 1.866632 1.2874e-04
3:143405324 G A 1.650033 -6.3643e-08
3:143410981 G A 0.853402 1.0662e-04
3:143411876 T C 0.086564 -8.4794e-05
3:143419181 T C 1.709268 1.1551e-05
3:143419518 A G 0.117831 3.9407e-05
3:143420057 C A 1.321206 6.8020e-05
3:143424822 T C 1.370084 -1.3311e-06
3:143425979 T C 0.300394 1.1281e-05
3:143427439 G T 0.433616 3.2332e-05
3:143428774 T A 0.044642 -2.4886e-04
3:143431325 T C 1.034015 1.6647e-05
3:143438124 C T 0.269251 2.6647e-05
3:143439739 C T 1.877723 1.0572e-05
3:143440526 G A 0.275042 -9.7011e-06
3:143440698 G T 1.457752 9.5585e-06
3:143440790 A G 0.072517 2.5462e-05
3:143442254 T C 0.367260 -9.9411e-05
3:143443979 C T 0.117951 -1.5531e-05
3:143447571 T C 0.208095 7.0806e-06
3:143450856 C T 0.520778 -2.5902e-05
3:143451196 G T 0.032273 5.1760e-06
3:143451406 A C 0.099417 5.1197e-05
3:143451497 T C 0.030565 2.7702e-05
3:143462032 A G 0.040523 8.8850e-05
3:143463487 A G 0.144741 -4.0609e-06
3:143471935 A G 0.108473 5.6767e-06
3:143473442 G A 1.013545 4.1161e-05
3:143473838 A G 0.034532 4.3690e-05
3:143477672 C T 0.642811 2.6366e-05
3:143488471 C T 0.789127 -8.1106e-06
3:143493643 G A 0.318126 -1.4415e-05
3:143497630 T C 1.324913 4.8522e-05
3:143497918 A G 0.037738 5.6540e-05
3:143501661 T C 0.042519 -8.7099e-05
3:143504533 A G 0.785485 6.5468e-06
3:143508277 G A 0.046781 -9.0619e-05
3:143510594 G A 0.563742 -5.0047e-08
3:143510847 T C 0.846220 2.9978e-05
3:143513975 G A 0.365507 8.4800e-06
3:143514237 G A 0.324442 4.7642e-05
3:143528512 C A 0.427998 -7.0826e-06
3:143530998 G A 1.939340 5.4628e-06
3:143531170 G A 0.871569 2.6733e-06
3:143531571 T C 0.035853 5.9469e-05
3:143532805 C G 0.025875 3.4220e-05
3:143533737 C A 0.609520 1.5819e-05
3:143534134 G A 0.099083 2.4313e-05
3:143537540 C T 0.042526 2.4846e-05
3:143538156 T G 1.856531 1.7616e-05
3:143540594 C A 1.386303 9.5719e-06
3:143541177 C T 0.099567 -3.3219e-06
3:143541805 G A 0.028222 6.2462e-05
3:143543267 C T 0.023262 -2.0208e-05
3:143554959 T C 0.670485 2.8385e-05
3:143555834 T C 0.034308 3.9478e-05
3:143557508 T C 0.032305 -1.9300e-05
3:143561978 C A 0.041104 3.0482e-05
3:143567690 G A 0.078414 2.7857e-05
3:143568467 G A 1.936750 5.1611e-06
3:143570052 G T 0.221260 -7.2425e-05
3:143570871 A C 1.910713 2.4834e-05
3:143572085 G A 0.067138 -1.0128e-04
3:143574494 T C 1.936747 5.3014e-06
3:143580479 G A 0.030721 -5.8246e-04
3:143583132 C T 0.048229 -2.5262e-05
3:143584120 C G 0.043409 -2.1348e-05
3:143586440 T C 0.054623 -9.4467e-06
3:143588201 G A 0.042536 -8.3560e-05
3:143596572 A G 0.042773 -8.4892e-05
3:143605831 T C 0.570662 7.9605e-05
3:143608199 G A 0.595800 -4.5333e-05
3:143608486 A G 0.035690 -1.1785e-05
3:143609608 A G 0.023636 -3.9215e-05
3:143609899 C T 0.108259 -6.1169e-05
3:143619608 G C 0.054460 -1.4103e-04
3:143645222 T C 0.067424 -1.3043e-04
3:143647311 T C 0.095886 6.0365e-05
3:143663007 A G 0.038508 4.3831e-05
3:143670720 A C 0.053182 -8.1756e-06
3:143674769 T C 0.034996 7.1521e-06
3:143676375 A G 0.858501 3.4289e-05
3:143681270 T G 0.089433 -1.2554e-05
3:143722781 A G 0.055600 3.4255e-05
3:143732138 C T 0.024609 2.1982e-05
3:143735248 G A 0.122845 -3.0097e-05
3:143736126 G A 0.671728 4.3208e-05
3:143746691 A G 0.718207 4.1334e-05
3:143755346 G A 0.034947 4.4074e-05
3:143757859 G A 0.134209 -1.5822e-04
3:143762041 A G 0.278524 -2.6502e-05
3:143774531 A G 0.084763 1.0133e-04
3:143774690 C T 0.024398 -3.2198e-05
3:143775983 T C 0.021844 -3.0771e-05
3:143778708 C A 0.519778 4.1992e-04
3:143794483 T C 0.584297 1.0971e-04
3:143799478 T C 0.063247 -2.3536e-06
3:143802581 A C 0.037524 -3.6641e-05
3:143806143 A G 0.037232 2.3847e-05
3:143827035 C T 0.034142 4.9697e-05
3:143829487 A C 0.088590 -1.0303e-05
3:143832277 G A 0.071893 -9.2946e-05
3:143853522 C A 0.061497 5.3370e-05
3:143861106 A G 0.041429 -3.1575e-06
3:143864166 C T 0.080683 5.2775e-05
3:143873901 C T 0.169113 -4.1739e-05
3:143884590 C T 0.153673 -1.0144e-04
3:143893048 A G 0.056969 -3.1937e-05
3:143895410 G A 0.049858 -5.5951e-05
3:143902027 C T 0.062516 4.0941e-05
3:143918570 G T 0.084516 -6.6881e-05
3:143920583 C T 0.066492 1.7004e-05
3:143930439 A G 0.114027 -1.7710e-04
3:143934999 A G 0.960856 1.7449e-05
3:143944379 A G 0.041124 2.6993e-05
3:143947048 A G 0.472945 1.2170e-04
3:143952283 G A 0.036628 -6.6196e-05
3:143961956 A G 0.069975 2.1151e-05
3:143969565 T C 0.820747 7.3704e-05
3:143970983 T C 0.082578 -7.2182e-05
3:143989327 G A 0.035126 -2.4034e-04
3:143992630 C T 0.419780 2.6616e-05
3:144002886 T G 1.528879 1.9568e-04
3:144003533 C G 0.040656 -7.6175e-05
3:144014510 G T 1.055785 3.4742e-05
3:144018991 G T 0.048972 -3.5922e-05
3:144019277 T C 0.196878 1.2813e-04
3:144027892 C T 0.038667 4.0095e-05
3:144033934 A G 1.552093 2.9924e-04
3:144046983 T A 0.027417 1.1735e-04
3:144065581 T C 0.021097 6.6263e-05
3:144070077 A G 0.073967 4.9576e-05
3:144084228 G A 0.039514 3.5429e-05
3:144084535 T C 0.498275 -2.3448e-04
3:144102495 C T 0.065684 -3.2055e-05
3:144110578 A G 1.724867 -6.7221e-06
3:144121893 T C 0.203369 -2.9331e-05
3:144130645 G T 0.547977 -8.5779e-06
3:144143213 G T 1.101563 -1.6193e-05
3:144146595 C T 0.162502 2.2578e-05
3:144161050 A G 0.034334 -9.7484e-05
3:144165016 T C 1.147669 4.1676e-05
3:144170601 C T 0.179396 1.0928e-05
3:144171657 A G 0.701066 -1.8067e-04
3:144175309 C T 0.356526 -2.7783e-05
3:144176717 G A 1.097807 -9.5977e-05
3:144208416 T G 0.145380 2.0792e-05
3:144213027 T C 0.056434 1.5915e-05
3:144220472 G A 0.050069 -8.0204e-05
3:144233043 C T 1.168156 -4.9353e-05
3:144234380 C T 0.037307 -5.8545e-05
3:144245178 T C 0.090492 -4.9105e-05
3:144249167 T C 0.881543 -8.2068e-09
3:144249668 G A 1.032029 1.4472e-05
3:144250569 G A 0.146964 2.7213e-05
3:144260268 A G 0.083825 -6.4206e-05
3:144268701 A G 0.077924 9.4331e-05
3:144286831 T C 0.070920 1.2634e-04
3:144299227 C T 0.026515 -1.2014e-04
3:144310039 A G 0.148230 -1.0715e-03
3:144328524 C T 0.038673 -7.1472e-05
3:144331004 C T 0.237485 4.1893e-04
3:144331203 C T 0.094085 1.7453e-05
3:144340205 T C 0.902647 1.0317e-04
3:144346669 T C 0.184891 -1.9698e-04
3:144353286 T G 0.036236 -2.0665e-05
3:144367753 T C 0.171421 -1.1877e-04
3:144374666 T C 0.021915 1.4674e-04
3:144378532 G A 0.184440 1.2656e-04
3:144383343 A G 0.039154 1.1682e-05
3:144394494 A G 1.821604 2.8930e-05
3:144394775 G A 0.843402 6.7661e-05
3:144397775 C T 0.084935 4.6632e-06
3:144403027 A G 0.032539 -1.2931e-04
3:144411399 G A 0.037154 -1.5708e-04
3:144418026 C T 0.041617 1.2363e-04
3:144429307 A C 0.110378 5.7442e-05
3:144441639 G T 0.362852 5.7365e-05
3:144445174 C A 0.033616 7.0205e-05
3:144445307 C T 0.066424 1.3679e-04
3:144456570 C T 1.625515 4.7876e-04
3:144466031 G A 0.075065 1.3198e-05
3:144475489 T G 1.850332 6.5471e-06
3:144479205 A G 0.036719 9.5416e-05
3:144483946 A G 0.025155 4.4994e-05
3:144488369 C T 0.049027 7.3802e-05
3:144495834 A C 0.031266 4.5870e-05
3:144496334 G T 0.952495 -1.2016e-05
3:144499936 A G 0.072624 8.8600e-05
3:144502391 G T 0.079884 1.6407e-04
3:144506458 T G 0.031756 2.8324e-05
3:144511555 T C 0.267161 7.4227e-05
3:144515761 C T 0.044597 1.6130e-05
3:144520806 T A 0.761778 2.0519e-05
3:144542072 T C 0.711251 1.3019e-05
3:144550868 G T 0.562271 3.0798e-05
3:144551308 T G 1.807926 -5.1958e-05
3:144556298 G T 0.032383 1.2579e-04
3:144559115 T C 0.373930 1.0332e-04
3:144571794 C T 0.771574 1.1339e-05
3:144573876 G T 1.674811 -2.5277e-06
3:144574150 T C 0.037170 3.5191e-05
3:144581746 A G 0.227527 -1.0803e-05
3:144596258 T C 0.044116 6.5038e-05
3:144600743 T C 0.150288 -2.3429e-05
3:144612987 A G 0.056749 6.3534e-05
3:144615125 T C 0.268174 1.1064e-05
3:144616893 C T 0.150314 -1.6344e-05
3:144621687 A C 0.053273 5.2076e-06
3:144630144 A G 0.038056 9.9284e-05
3:144636853 A G 1.804112 -6.3269e-05
3:144639691 C T 0.369302 6.1705e-05
3:144640673 C A 0.141323 3.3804e-05
3:144642201 T C 0.059994 3.2087e-05
3:144642293 G A 0.256797 7.8468e-06
3:144643905 A G 0.611665 3.8899e-07
3:144646072 T C 1.879472 -5.9127e-05
3:144646951 C A 0.024424 2.5317e-04
3:144655640 A G 0.055752 -4.5938e-05
3:144656091 G A 0.500962 -1.9479e-05
3:144658585 G A 0.768776 -2.7676e-05
3:144661240 T G 0.109148 -4.7316e-05
3:144661442 T C 1.865879 -1.2301e-04
3:144663454 T C 0.062799 8.5900e-05
3:144664302 C G 0.087447 -7.9336e-05
3:144677749 T C 0.506951 5.2622e-06
3:144694235 A G 0.516045 -2.6903e-06
3:144694925 T C 0.045603 -2.7819e-05
3:144696113 G A 1.358880 -5.5541e-05
3:144708802 A C 0.023457 -5.7945e-05
3:144717256 G A 0.073373 -2.5077e-05
3:144718518 G A 0.041176 1.6403e-04
3:144720105 A C 0.060108 -2.6511e-05
3:144721732 A G 0.066762 -1.4824e-06
3:144730186 G T 0.084263 1.5535e-04
3:144730268 C T 0.341343 -4.2791e-06
3:144732045 A G 0.104997 -3.9430e-05
3:144734314 T C 0.637923 -1.4836e-05
3:144736059 T C 0.036086 5.3932e-05
3:144741875 C T 0.044619 -6.9557e-05
3:144745436 C A 0.402373 -1.9660e-05
3:144766253 T C 1.888788 -1.1363e-04
3:144769467 G C 0.094821 -2.2177e-04
3:144774202 C T 1.481819 -1.8881e-05
3:144782671 T G 0.110849 1.2455e-04
3:144786005 A G 0.804034 -3.7519e-05
3:144792528 G A 0.023464 -3.1315e-05
3:144798924 A G 1.448871 -1.1248e-04
3:144799114 C A 0.090378 1.0447e-04
3:144801849 A G 0.086506 -2.0136e-04
3:144805413 T G 0.021032 1.8472e-05
3:144812391 T C 0.156163 3.0739e-05
3:144835290 G A 0.044311 -9.2083e-05
3:144836937 T C 0.048508 -4.2087e-05
3:144841973 G C 1.738253 -7.6904e-05
3:144842743 C T 0.073172 -3.8839e-05
3:144846945 C A 0.149905 2.5639e-06
3:144862218 T C 1.865376 -9.1730e-05
3:144862637 C A 0.051968 2.5650e-05
3:144866534 T C 0.081115 3.5206e-05
3:144876901 C T 0.278219 1.4619e-05
3:144885658 A G 0.097233 9.8174e-05
3:144888353 A G 0.027667 -4.3463e-05
3:144896484 G A 0.036281 -2.8401e-05
3:144900162 G A 0.040143 -5.4477e-05
3:144904987 T C 0.023094 -2.9196e-06
3:144905911 G A 0.702731 7.3027e-06
3:144906247 T C 0.051874 -6.7013e-05
3:144908140 T C 0.043694 -1.4481e-04
3:144910384 A G 0.258703 -4.0897e-05
3:144919004 A G 0.112936 1.4594e-04
3:144922477 C G 1.658855 -8.6988e-05
3:144926111 G A 0.031812 1.3847e-04
3:144926670 A G 1.065642 -2.4921e-05
3:144937798 T C 0.028777 -9.5768e-05
3:144938455 G A 0.067921 -7.1359e-05
3:144941459 C A 1.560506 -4.1021e-05
3:144942813 G A 0.030536 -8.2965e-05
3:144946016 G T 0.112228 2.2667e-05
3:144946219 A T 0.887642 -9.8149e-05
3:144951141 T C 1.543917 -1.6563e-04
3:144954552 T C 0.060241 2.6706e-05
3:144965710 G A 0.053753 -5.8942e-05
3:144968124 T C 0.364540 1.8902e-06
3:144968811 A G 0.071481 -3.6895e-05
3:144977106 T C 0.196566 3.5579e-05
3:144980846 C A 0.493095 -2.9483e-05
3:144984216 C T 1.278184 -1.4870e-05
3:144984423 T C 0.101232 1.9277e-05
3:144985026 C T 0.026128 -4.0810e-05
3:144988130 C T 0.219049 -1.3430e-04
3:144989801 G A 0.164362 1.0463e-05
3:144992393 A G 1.113867 -2.0835e-05
3:144993185 T C 0.025047 1.9725e-05
3:144997824 A G 0.086652 7.3297e-05
3:145006500 A C 0.218692 -1.4910e-04
3:145012134 C T 1.294101 -2.0740e-05
3:145015167 A C 0.219562 -1.2630e-04
3:145022963 G A 0.180263 -4.2271e-05
3:145035504 G A 0.694971 4.5972e-05
3:145040805 G C 0.047356 3.4441e-05
3:145044977 A G 1.816433 1.1049e-05
3:145058016 G A 0.052507 -3.5318e-05
3:145058303 A G 0.109187 -2.1438e-05
3:145064634 C T 0.040533 -1.3835e-05
3:145070800 C T 0.106977 3.2717e-06
3:145072578 G A 0.658407 2.3587e-05
3:145085629 C A 0.044064 3.1204e-05
3:145086200 T C 0.043058 1.0054e-04
3:145097436 A G 0.048186 5.6740e-06
3:145098900 A C 1.942956 5.9269e-05
3:145105006 T G 0.045269 8.8890e-05
3:145106448 G A 0.047128 -2.1489e-05
3:145135972 T C 0.045145 6.6607e-05
3:145139824 T G 1.074415 1.1174e-05
3:145140607 A G 1.308791 -1.1984e-05
3:145155507 T C 0.151986 3.6113e-05
3:145173788 G A 0.233373 -6.7292e-05
3:145184454 G T 0.057930 -3.0203e-05
3:145185364 C T 0.060679 9.0294e-06
3:145186683 C T 0.917999 -3.4757e-05
3:145204739 C T 0.314244 -5.5526e-05
3:145206577 A G 0.113358 7.6067e-06
3:145209680 C T 0.025297 4.3795e-05
3:145214784 G A 0.035658 3.3379e-05
3:145215435 A G 0.533693 1.8939e-05
3:145225950 T G 0.462614 1.3564e-04
3:145248051 A G 0.534660 1.9803e-05
3:145262957 T C 0.456629 1.2975e-04
3:145263902 G A 0.020724 6.2901e-05
3:145268720 T C 0.984657 8.2986e-05
3:145279048 T C 0.048164 4.7299e-05
3:145281608 T C 0.053694 5.4421e-05
3:145283346 T C 0.038569 1.2314e-04
3:145286526 A G 0.333439 -5.0225e-06
3:145291871 G A 1.652331 1.8474e-05
3:145295780 G A 0.390649 9.0583e-05
3:145296267 T C 0.028085 -2.4754e-05
3:145296295 A G 0.401899 -1.2042e-05
3:145297751 T G 0.967510 1.2895e-04
3:145318124 G A 0.065356 5.4888e-05
3:145343091 C T 0.055288 -5.9521e-05
3:145344597 T C 0.113387 1.2296e-05
3:145348782 T C 0.468667 1.7113e-05
3:145349753 C T 0.070965 -2.1701e-05
3:145351299 G A 1.526695 1.1645e-04
3:145354860 G A 0.129535 -5.7824e-05
3:145355914 G A 0.132216 7.7527e-05
3:145355956 T C 0.432107 -2.5262e-06
3:145357897 C G 0.043824 1.9740e-05
3:145361356 G A 0.358305 1.4792e-05
3:145363031 G T 0.048018 4.3229e-06
3:145368610 A G 0.454272 -2.4545e-05
3:145372738 G A 0.324040 1.8709e-05
3:145376332 C T 0.501008 4.4931e-05
3:145376842 T C 0.050355 -6.4794e-06
3:145385603 A G 0.055132 4.3222e-05
3:145389879 A G 0.136179 -2.4214e-05
3:145395454 T C 0.030805 -2.7074e-05
3:145401142 G A 0.028868 3.5208e-05
3:145409857 G A 0.839371 1.0050e-04
3:145411529 A G 0.183502 -1.8668e-05
3:145414282 T C 1.949561 1.4364e-04
3:145420715 T C 0.049082 7.0044e-06
3:145421660 T C 0.515776 4.9008e-05
3:145421784 G A 0.049916 4.5395e-06
3:145422134 G A 0.118915 5.6973e-05
3:145422910 T C 0.047771 -1.0962e-04
3:145422974 T C 0.167766 3.4182e-05
3:145423205 A C 0.385651 4.4249e-05
3:145425499 T G 0.169432 -2.8944e-05
3:145436914 C T 1.334910 -2.5717e-05
3:145440937 T C 0.046625 3.7929e-05
3:145444004 C T 0.169750 3.0515e-05
3:145450187 C T 0.220847 1.9197e-05
3:145458564 A G 0.333738 3.4073e-05
3:145461298 C T 1.267599 1.9868e-05
3:145463660 G A 0.041886 9.5565e-05
3:145464621 A G 0.368455 -6.5669e-05
3:145466447 G A 0.154572 1.1814e-05
3:145471923 A G 0.605833 -3.5352e-05
3:145480072 C T 0.530164 1.5621e-05
3:145480765 A G 0.120677 -4.5680e-05
3:145486127 A C 0.048569 -2.5293e-05
3:145506580 C T 1.048995 1.8633e-05
3:145508265 G A 0.069177 -7.3270e-05
3:145508801 C A 1.129872 2.0663e-05
3:145509008 G A 0.124150 4.2647e-05
3:145514050 G T 0.200260 7.8316e-06
3:145516298 T C 0.268271 -1.8542e-05
3:145517822 G A 0.117912 -5.3625e-04
3:145517981 C T 0.077187 -7.0585e-06
3:145519110 G T 1.403486 -2.5759e-06
3:145525293 A G 0.063532 2.9415e-04
3:145525724 G A 0.110644 8.2405e-06
3:145525904 T C 0.095295 8.6747e-06
3:145526178 C A 0.969026 5.5247e-05
3:145528541 G C 1.405602 1.7457e-06
3:145529776 T C 0.061549 1.3782e-05
3:145530342 G C 1.692273 -1.0517e-04
3:145530590 G A 0.079696 -7.4874e-06
3:145542558 G T 0.140674 -1.7910e-04
3:145547356 G A 1.099499 8.3337e-05
3:145550774 A C 0.040040 4.6791e-05
3:145557919 C T 0.051588 7.2437e-06
3:145561874 C T 0.042441 5.9308e-05
3:145566872 C T 0.028167 -5.8534e-05
3:145566961 C T 1.426125 2.6451e-05
3:145584003 G T 0.084678 1.0379e-04
3:145602735 G A 0.034093 1.4017e-05
3:145609739 C T 0.126276 6.9572e-05
3:145610463 G T 0.061166 4.6510e-05
3:145613347 A T 1.960752 7.0942e-05
3:145613835 C A 1.479349 3.1166e-05
3:145614675 T C 0.135160 3.7412e-05
3:145619455 A G 0.094581 1.2430e-04
3:145620765 C T 0.586404 -2.9742e-06
3:145625073 G A 0.770269 1.1747e-05
3:145631487 T C 0.093163 -2.0632e-04
3:145658490 G A 0.267632 -2.0147e-05
3:145661771 G A 0.426534 7.3805e-06
3:145662242 G A 0.361739 4.2798e-05
3:145662851 T C 0.039183 4.7658e-05
3:145662903 T C 0.076775 -2.2359e-05
3:145664091 G A 0.062779 -1.2064e-04
3:145664645 T C 0.077152 1.0820e-04
3:145664959 A G 0.462662 8.9035e-05
3:145667496 T C 0.110927 5.8557e-05
3:145668691 T C 0.075126 -1.8899e-05
3:145671281 C T 0.039498 -4.7528e-05
3:145675927 A G 0.739554 -3.7572e-05
3:145676262 C A 0.030195 2.7017e-05
3:145684438 G A 0.037216 -1.3861e-05
3:145693526 G C 0.092332 -1.7699e-06
3:145708997 C T 1.117733 3.5178e-06
3:145717810 A G 0.035694 1.1576e-06
3:145731083 G A 0.774430 -1.0882e-05
3:145731756 C T 0.048037 2.7902e-05
3:145736995 T C 0.029319 1.7679e-04
3:145742674 C T 0.063704 -1.5565e-04
3:145744769 T G 1.365144 -1.0336e-06
3:145762335 A G 0.922667 -1.5344e-05
3:145770902 T C 0.043052 6.8676e-05
3:145778212 T G 0.038904 1.1769e-04
3:145779294 A C 0.053182 1.3343e-05
3:145786573 T C 0.078765 -5.7302e-05
3:145793919 T C 0.046836 -7.1748e-05
3:145797723 C T 0.064986 -1.6620e-04
3:145810408 A G 0.903478 -2.1393e-05
3:145818901 G A 0.039838 -5.8978e-05
3:145820087 G T 0.027715 1.8275e-05
3:145823289 C T 0.029358 -1.3019e-05
3:145828048 T C 0.023986 -3.6568e-05
3:145828416 C T 0.065012 -1.2483e-05
3:145838895 T C 1.534342 1.8976e-05
3:145844373 C T 0.285503 2.2946e-04
3:145844410 C G 0.982869 -3.5558e-05
3:145864179 T C 1.252513 -5.0211e-05
3:145877333 A G 0.052088 5.9480e-05
3:145877981 T C 0.033431 7.2016e-05
3:145885259 G C 0.081358 -4.7238e-06
3:145888457 G T 0.314124 -3.3330e-05
3:145893559 T C 0.592441 -2.3946e-05
3:145903426 T G 0.262013 4.2658e-05
3:145907640 C T 0.045924 -1.0509e-04
3:145910543 C T 0.055291 3.7649e-05
3:145912177 G T 0.271140 -1.6413e-05
3:145912548 T C 1.172732 -5.1750e-06
3:145914366 T C 0.057265 -6.0584e-06
3:145915013 T C 0.770996 3.9025e-05
3:145915913 T C 0.045548 1.6258e-04
3:145917761 C T 0.660686 1.8092e-05
3:145922230 A G 0.789614 7.6867e-06
3:145923751 T C 0.101939 2.3274e-05
3:145925572 C T 0.276246 -1.5947e-06
3:145938136 C T 0.045226 -9.8458e-06
3:145940985 T C 0.107545 -1.7636e-05
3:145943792 C A 0.671579 1.7475e-05
3:145953692 A G 1.588559 8.3638e-05
3:145954051 C A 1.723274 9.4488e-05
3:145961274 T A 0.027443 -3.9858e-05
3:145972179 C A 0.082955 6.4887e-05
3:145986503 A G 0.082981 -6.4028e-05
3:145991685 C T 1.944037 -8.7959e-06
3:146018058 T C 0.162450 2.9425e-05
3:146046566 T C 0.024129 -4.0949e-05
3:146048618 A G 0.052555 8.9122e-06
3:146054925 T C 0.062757 -1.6462e-05
3:146057592 A G 0.078197 -2.2995e-05
3:146063484 A G 0.027219 -9.0482e-06
3:146069769 A G 0.098921 -3.7778e-05
3:146085421 C A 0.098015 7.1957e-05
3:146087201 A C 0.039043 5.0744e-05
3:146097025 A G 0.059488 5.4241e-05
3:146098420 T C 0.082864 1.8361e-04
3:146101552 G A 0.048501 -1.9379e-05
3:146105782 T C 0.042477 9.5347e-05
3:146109427 T G 0.303835 -6.1494e-05
3:146111171 C T 1.060605 -2.0326e-06
3:146130629 T G 0.092105 1.0192e-04
3:146145650 T C 0.019958 4.2689e-05
3:146148743 T C 0.070374 1.0399e-04
3:146157405 G A 0.064139 -8.6605e-06
3:146158520 T C 0.089037 -9.1420e-06
3:146164878 T C 0.088989 -2.1539e-05
3:146174122 C T 1.159078 4.1519e-05
3:146208853 T G 0.147925 1.2574e-04
3:146209888 A G 0.040367 5.2313e-07
3:146211515 A G 0.527750 5.4129e-05
3:146215917 G A 0.646051 9.8260e-05
3:146225742 C T 0.073490 2.1352e-06
3:146231988 C T 0.363174 6.6885e-06
3:146236161 G A 0.164280 9.9134e-05
3:146237371 A G 0.716458 3.7572e-05
3:146238210 A C 0.354868 -1.5718e-05
3:146241475 A G 1.172801 -1.5423e-05
3:146245979 A G 0.090245 -1.1524e-04
3:146247611 A G 0.056453 8.6268e-05
3:146248562 A G 0.058492 -1.1697e-04
3:146249892 G A 0.042282 -3.3007e-05
3:146249934 C T 0.074383 -3.6994e-05
3:146252457 C G 0.318126 -1.2767e-04
3:146254836 G A 0.381623 -7.4902e-06
3:146259563 A G 0.512605 -2.3154e-05
3:146270135 T C 0.063117 3.4118e-05
3:146274101 T C 0.090089 1.5846e-04
3:146281339 A G 0.790143 -8.8081e-06
3:146290249 G A 0.051400 -9.8186e-05
3:146290871 G A 0.776351 -1.9778e-05
3:146297781 T G 0.025973 -7.7909e-05
3:146303418 C T 0.540262 5.9533e-06
3:146325938 G A 0.369451 2.5202e-06
3:146327114 G C 1.953050 -3.9168e-05
3:146329619 T C 0.036748 -1.6726e-04
3:146332438 A G 0.196131 -1.7233e-05
3:146338549 C T 0.083598 4.2033e-08
3:146342762 A G 0.032071 -3.4231e-05
3:146349513 T C 0.096470 -5.8602e-07
3:146350047 G T 0.169795 -1.6250e-04
3:146357562 T C 0.414775 3.2682e-05
3:146366015 T G 0.088554 -3.3814e-05
3:146367804 A C 0.795651 -5.4948e-05
3:146391674 C T 1.411113 -1.7614e-05
3:146399876 C T 0.029497 -3.9675e-06
3:146405703 G T 0.137373 2.8311e-05
3:146409183 C T 0.053776 3.9727e-05
3:146416870 T C 0.028946 3.4389e-05
3:146425424 C A 0.054941 -9.3024e-06
3:146428103 T C 0.076577 2.5137e-05
3:146432172 A C 1.299671 5.7628e-05
3:146436293 T C 0.123806 5.3013e-05
3:146437116 C T 0.154433 -6.9498e-05
3:146455416 C T 0.048027 4.4194e-05
3:146457055 T C 0.192557 6.1735e-05
3:146468113 C T 0.039920 4.4229e-05
3:146477762 T C 0.171755 -1.7009e-05
3:146478254 A G 0.042568 3.0701e-05
3:146488309 C A 0.840105 3.0987e-05
3:146495703 A G 1.100313 9.2802e-05
3:146501420 G A 0.085266 -4.6708e-05
3:146506113 A G 0.038310 -9.0602e-06
3:146509347 A G 0.048232 1.5497e-04
3:146512139 G C 0.123572 2.5343e-05
3:146512378 C T 0.097993 6.0234e-06
3:146523054 A G 0.046291 2.3702e-05
3:146524722 C T 0.096886 -5.6022e-05
3:146526044 G T 0.071325 -6.6893e-05
3:146537789 G A 0.108544 -7.6293e-05
3:146540874 C T 0.730486 2.1826e-05
3:146542770 C A 0.064016 1.0667e-04
3:146562491 G A 1.728847 -8.1133e-05
3:146562971 T C 0.130317 -7.0288e-06
3:146563308 T C 0.038764 6.6941e-05
3:146569385 T C 0.042773 5.9150e-05
3:146574047 G C 1.273127 -2.8334e-05
3:146576950 C A 0.055895 -1.2934e-05
3:146579970 C A 0.589162 1.1597e-05
3:146582767 C T 0.263351 1.5918e-05
3:146583839 A G 0.289992 7.8508e-06
3:146583967 T C 1.484094 -3.5517e-05
3:146591999 T C 0.077431 4.4151e-05
3:146596225 C A 0.633671 -7.3814e-05
3:146598479 G A 0.788760 -4.9028e-05
3:146601714 T G 0.194115 -1.9995e-05
3:146607690 A G 0.070335 5.1804e-05
3:146616362 G A 0.093257 1.0822e-05
3:146617398 C T 0.209809 1.2162e-05
3:146623089 C T 0.193470 -6.6531e-05
3:146630664 G C 0.619319 5.4724e-06
3:146631187 A C 0.065694 8.2411e-05
3:146631936 T C 0.223993 6.0181e-05
3:146633828 C T 0.057505 -8.6156e-05
3:146639268 A G 0.047742 3.1019e-05
3:146641594 T C 0.086610 -2.4783e-05
3:146644535 T G 0.180383 1.8592e-04
3:146646922 T C 0.065116 -7.9379e-05
3:146666235 A C 0.022860 4.5694e-05
3:146667248 T G 0.049569 -1.6996e-04
3:146667661 A G 0.924358 -1.5472e-06
3:146677741 C T 1.039881 -1.1412e-05
3:146682702 A G 0.027083 9.0728e-05
3:146683396 C A 0.084610 8.8022e-05
3:146691517 T C 0.052468 1.9559e-04
3:146695951 A G 0.102390 2.2057e-05
3:146696538 T C 0.306107 1.7530e-05
3:146698939 C T 0.069891 -5.0408e-05
3:146700001 A G 0.059959 1.2938e-05
3:146705172 G A 0.097593 1.1940e-05
3:146705330 C T 0.317688 2.9831e-05
3:146708261 T C 0.042435 4.8531e-06
3:146709558 C T 0.179497 1.6477e-05
3:146722198 G A 1.096545 -1.4008e-05
3:146723647 A G 0.063114 5.8075e-06
3:146723688 A C 1.966319 -8.5719e-05
3:146729939 T C 1.792674 -4.4535e-05
3:146729951 C A 1.001811 5.2289e-05
3:146730371 T C 0.192872 -8.7610e-06
3:146738163 T C 0.064402 3.8522e-05
3:146742026 A C 0.105117 -1.4566e-05
3:146744269 T C 0.042403 -4.5745e-05
3:146749475 G A 0.568130 8.9035e-06
3:146768760 G A 0.111696 1.1100e-05
3:146770116 C T 0.049806 6.8738e-05
3:146780513 T C 0.041779 2.0663e-05
3:146809166 C T 0.237839 5.4046e-07
3:146809521 A G 1.443915 -3.4693e-04
3:146830917 C T 0.043376 -1.5389e-04
3:146840857 C A 0.371090 2.2245e-05
3:146857103 T C 0.037703 7.4501e-05
3:146858961 A G 0.020179 3.4946e-05
3:146879354 G A 0.601097 -4.4592e-05
3:146891704 G T 0.037443 4.9452e-05
3:146899703 T A 0.021600 7.1754e-05
3:146905750 G A 0.367874 1.6917e-05
3:146914749 C A 0.253863 -6.5566e-05
3:146921357 A G 0.062860 -2.0984e-05
3:146933540 T C 1.320771 -1.1023e-04
3:146940344 A G 0.137240 -5.3876e-05
3:146940488 G A 0.231429 3.4754e-04
3:146945824 A G 0.064876 -5.8467e-05
3:146949799 A C 0.079359 -4.2555e-05
3:146962617 T C 0.066233 -5.7613e-05
3:146965386 T C 0.217001 -2.4361e-05
3:146984942 A C 0.575566 6.5205e-06
3:146997009 T C 1.138587 3.4950e-05
3:146999001 G C 0.190328 -5.8708e-05
3:147000266 C T 0.993119 1.2994e-05
3:147014471 A G 0.218546 2.7639e-05
3:147030765 C T 0.100352 -1.9406e-05
3:147045673 A C 0.778344 1.8454e-05
3:147051115 T C 1.938620 -4.5471e-05
3:147054867 C T 0.490631 -2.1286e-05
3:147059252 T C 0.045006 -5.7362e-05
3:147062721 G C 0.021828 3.5062e-05
3:147082238 A G 0.051140 1.7140e-06
3:147088747 T C 0.099190 1.3740e-05
3:147089835 T C 1.122306 2.3971e-05
3:147094222 A G 0.479735 2.7303e-05
3:147096691 A C 0.061851 1.5337e-06
3:147098132 G A 0.070206 1.9238e-05
3:147105790 C T 1.209974 2.4882e-05
3:147118180 G A 0.089664 8.2729e-05
3:147121751 T C 0.469849 3.3676e-05
3:147126442 A G 1.798328 4.1867e-05
3:147151524 C T 0.024424 -8.1369e-05
3:147162353 G A 0.178792 -1.1939e-05
3:147175324 C T 0.271332 2.8994e-05
3:147181438 A C 0.158036 -2.3439e-05
3:147187629 A G 0.021084 1.0143e-06
3:147198932 T C 0.083383 -3.7122e-05
3:147209249 G A 0.175855 1.2915e-04
3:147209395 T C 0.144825 -8.0622e-05
3:147210892 T C 0.325984 2.1543e-05
3:147217797 G T 0.188130 5.4017e-06
3:147225553 A C 0.041500 -1.2945e-04
3:147227163 T C 0.163242 6.8152e-05
3:147251165 G T 0.369759 -2.9212e-05
3:147259997 G A 0.117457 4.2571e-05
3:147280208 C G 0.410980 -1.4088e-05
3:147289422 T G 0.087152 1.1418e-04
3:147291768 T C 0.486892 1.1546e-04
3:147295026 T C 0.087051 -1.4650e-04
3:147307217 G A 1.914218 5.9913e-05
3:147308161 C T 0.332670 -2.4163e-05
3:147320460 A G 1.704516 -9.1692e-06
3:147320598 G A 1.102728 -1.4405e-05
3:147322159 A G 0.113644 5.5012e-05
3:147329730 A G 0.412892 -7.6312e-06
3:147339776 G T 1.032772 -1.7890e-05
3:147340512 G T 0.160597 2.0282e-05
3:147345571 A G 1.716818 -1.5956e-06
3:147347404 G A 0.343878 1.2189e-05
3:147348563 C A 0.884016 -2.0712e-05
3:147349114 C T 0.307691 5.8995e-05
3:147351579 A G 0.079917 2.2861e-05
3:147359617 C T 0.675951 4.3137e-05
3:147361799 G A 0.799312 7.8753e-05
3:147361992 A G 0.160928 7.8196e-05
3:147362224 A G 1.930444 2.9222e-05
3:147364003 A C 0.036943 8.6886e-06
3:147366436 G A 0.328593 -2.8248e-05
3:147368416 A G 1.032432 -2.0538e-05
3:147369523 C T 0.097210 1.4256e-04
3:147371594 T C 0.138558 -7.3159e-05
3:147374653 T G 0.158188 -3.6698e-05
3:147378666 A C 0.136370 -6.1331e-04
3:147379551 G T 0.130599 8.3664e-06
3:147382275 T G 0.080887 1.5688e-05
3:147382952 C T 0.031033 1.7452e-05
3:147389299 G A 0.388315 4.8996e-05
3:147389796 A C 0.138129 7.2056e-06
3:147390505 A G 1.672228 -1.1415e-04
3:147391050 A C 0.310628 3.8318e-05
3:147394074 C A 1.950447 1.9238e-05
3:147394548 C T 0.419471 1.6379e-05
3:147394716 C A 0.060128 4.5639e-05
3:147395191 T C 0.209926 1.0876e-04
3:147395667 T G 0.077346 7.9987e-05
3:147395748 C T 0.243834 3.2650e-05
3:147399703 G A 0.192061 -1.9508e-04
3:147400183 C G 0.159457 1.0241e-04
3:147407499 C T 0.072663 5.5660e-06
3:147409753 T C 0.312770 6.2302e-06
3:147409908 G A 0.244684 6.5473e-05
3:147409915 C G 0.493215 7.1332e-05
3:147412482 T C 0.247096 4.5666e-05
3:147414845 G A 0.721923 -2.2781e-07
3:147415334 C G 0.281248 -2.6624e-05
3:147418750 T C 0.042863 1.8775e-05
3:147424585 C T 0.808342 4.2676e-05
3:147428445 G A 0.078466 3.6455e-06
3:147431755 C T 0.339827 -2.0115e-05
3:147432479 T C 0.119174 4.2634e-06
3:147440914 C T 0.711336 8.8206e-05
3:147443773 G C 0.149834 5.7769e-06
3:147447333 A G 0.048371 2.6100e-06
3:147452308 T C 0.067203 -2.7117e-04
3:147453795 G A 1.083698 -8.7693e-06
3:147454978 G A 0.033282 4.3689e-05
3:147469852 G A 0.041247 8.1356e-05
3:147474127 C T 0.339379 1.9932e-05
3:147482779 G T 0.042428 -1.3718e-05
3:147484046 G T 0.462364 3.4684e-05
3:147484611 C T 1.666142 -1.5406e-05
3:147486998 A G 0.177117 -2.6099e-05
3:147487363 T C 0.296133 -3.1389e-04
3:147487634 C T 0.073928 1.9814e-05
3:147490113 A G 1.108152 -1.0727e-05
3:147492467 G T 0.187001 5.1420e-05
3:147493238 T C 1.452831 8.9073e-05
3:147494094 G A 0.499722 -1.1133e-05
3:147494512 C A 1.121680 3.6412e-05
3:147497698 C T 0.083468 5.5044e-05
3:147499835 T C 0.198264 2.4565e-05
3:147500774 T C 1.354488 1.5218e-05
3:147502818 T C 0.420279 -1.0671e-05
3:147504840 G A 0.026911 1.7687e-06
3:147505136 G A 1.399805 6.4561e-06
3:147514350 C T 0.483143 -1.4927e-05
3:147519351 C A 0.083539 1.7796e-04
3:147531140 G C 0.204849 -9.6955e-06
3:147535493 A G 0.021915 1.9565e-05
3:147536615 C T 0.108869 -6.0492e-05
3:147539778 A G 1.927324 -2.1287e-05
3:147542755 C A 0.091929 -8.0883e-05
3:147557097 C T 0.462997 -1.4095e-05
3:147561655 C T 0.157919 -8.2080e-05
3:147581183 G A 0.123206 -3.5683e-05
3:147589751 T C 0.025031 1.2099e-05
3:147590141 A G 0.037842 -2.9945e-05
3:147594090 A C 0.027115 -1.3118e-05
3:147604338 G A 0.455561 -2.5779e-05
3:147609931 T C 0.021545 1.1214e-05
3:147615355 G A 0.797407 -5.6058e-05
3:147622840 T C 0.029504 -4.7558e-05
3:147626693 C T 0.108518 4.6079e-05
3:147629066 A C 0.072046 8.8583e-05
3:147631199 A G 0.386420 2.2824e-06
3:147635316 C T 0.039248 -7.8052e-05
3:147638308 A G 0.047411 4.4701e-05
3:147640366 G A 0.062964 -2.0724e-05
3:147641953 C A 0.104159 -5.8535e-05
3:147643172 G A 0.029793 -1.1094e-05
3:147644603 T C 0.045372 -8.4826e-05
3:147652324 T C 0.036950 -1.3743e-05
3:147653174 C T 0.170921 -6.5801e-05
3:147653591 G A 0.125679 -4.1673e-05
3:147656402 A G 0.098564 -7.4425e-05
3:147662460 G A 0.166462 -1.5600e-07
3:147669386 T C 0.052666 4.1058e-05
3:147670743 T C 0.025440 -7.0483e-05
3:147671064 A G 0.035440 -1.1493e-04
3:147675951 C T 0.182905 -2.9079e-05
3:147678390 T G 0.084464 -4.7361e-05
3:147679289 T C 0.237992 -7.4780e-07
3:147681840 G A 0.169727 1.6142e-05
3:147696502 A G 0.330982 -1.9176e-06
3:147697207 G A 0.299479 -1.4885e-06
3:147698461 C T 0.233499 -1.5271e-05
3:147703320 T C 0.114643 -1.7738e-04
3:147707782 G A 0.053565 3.0042e-05
3:147708801 A C 0.344468 -2.7702e-06
3:147717267 C T 0.060621 -6.0300e-06
3:147732075 C T 0.103053 1.7872e-04
3:147737191 A G 0.311566 -3.0386e-05
3:147751494 G T 0.438297 6.2340e-06
3:147752821 T C 0.043597 2.1880e-05
3:147755330 T G 0.185436 5.0107e-05
3:147760255 A G 0.110813 -1.2210e-04
3:147763252 C G 1.301248 3.7453e-05
3:147765053 T C 0.243668 -2.9277e-06
3:147765372 T C 0.063750 1.3628e-05
3:147767795 C T 0.067586 9.3922e-05
3:147774832 C T 0.041857 4.6428e-06
3:147782192 T C 0.032876 -6.4901e-07
3:147791697 C A 1.484883 -2.0112e-05
3:147794002 C A 1.408062 3.2873e-05
3:147800402 C A 0.031588 -4.1499e-05
3:147801312 A C 0.109242 1.9824e-06
3:147805973 A G 1.396991 4.2542e-06
3:147825261 T C 0.782999 1.8898e-05
3:147827205 C T 0.300842 -5.1971e-05
3:147832435 T G 0.020789 -3.7926e-05
3:147858573 G A 0.153219 3.0568e-04
3:147867628 C T 0.407124 4.0290e-05
3:147869643 A G 0.069151 4.9328e-05
3:147880049 G T 0.035074 -5.1411e-06
3:147887089 G A 0.116915 -1.5527e-06
3:147892112 G A 0.030656 -8.4982e-05
3:147894582 A G 0.063344 1.3045e-04
3:147904302 C T 0.036310 4.9066e-05
3:147907386 C A 0.042367 1.0484e-04
3:147923440 G A 0.389497 3.2640e-05
3:147924337 C T 0.645025 -1.5985e-05
3:147931607 A G 0.022279 -5.6372e-06
3:147938355 G T 0.256749 -9.8318e-05
3:147938413 C T 0.047424 -3.5171e-05
3:147939093 C A 0.104873 4.7425e-05
3:147940234 G A 0.069316 4.6818e-05
3:147945521 C T 0.838819 -2.2608e-05
3:147950312 T G 0.032159 -7.8982e-06
3:147950530 T C 0.492916 -2.8235e-05
3:147951658 C T 0.853925 2.6666e-05
3:147951851 T C 1.939694 9.5556e-06
3:147952475 A G 0.477664 -3.3772e-05
3:147954546 G T 0.134773 -1.6413e-04
3:147963098 G A 1.513319 2.5305e-05
3:147978935 G A 0.175407 -4.2896e-08
3:147979100 C T 0.020565 -5.5758e-05
3:147988046 A G 0.041906 -2.2623e-05
3:147992050 T C 0.186563 -2.8941e-05
3:148029121 G T 0.048131 -5.6215e-05
3:148035551 T C 0.205790 2.3167e-05
3:148037344 A G 0.255054 8.6468e-06
3:148048706 C A 0.519583 9.4769e-07
3:148057371 T C 0.075207 3.0258e-05
3:148063638 A G 0.058875 5.7203e-05
3:148063925 A G 0.039527 8.4513e-05
3:148081153 C T 0.108736 2.0095e-06
3:148097317 A G 0.038537 -4.3067e-06
3:148100780 T C 0.042571 -7.7770e-06
3:148103386 G A 0.034863 -1.7883e-05
3:148113139 A G 0.068466 -4.3253e-05
3:148113648 C G 0.096477 9.1569e-05
3:148115356 C T 0.249520 2.6819e-05
3:148117501 A G 0.084724 2.5433e-05
3:148117666 T G 0.033094 -6.4824e-05
3:148129857 A G 0.190915 -7.0253e-05
3:148131872 T A 1.970496 5.4717e-05
3:148142295 A G 0.381048 -3.5230e-06
3:148151579 A G 0.059939 -5.1479e-05
3:148155767 C T 0.124056 5.7533e-04
3:148178105 T C 0.130414 1.2538e-05
3:148189939 G T 1.080180 -5.1890e-05
3:148191204 T C 0.309135 2.7394e-05
3:148191517 T C 0.136757 -1.3238e-04
3:148194843 T C 0.067599 2.2479e-06
3:148212690 C T 0.491469 1.6590e-05
3:148217974 T G 0.081014 -2.3693e-05
3:148219251 T C 1.784271 -3.2204e-05
3:148225408 T C 0.795144 -3.6276e-05
3:148233254 G A 0.216401 2.7075e-05
3:148250251 T C 0.082793 -8.1796e-05
3:148305235 A G 0.053834 -5.1847e-05
3:148306402 C T 1.418183 -4.0298e-05
3:148310855 G T 0.482731 -4.9460e-06
3:148314175 G A 0.102115 -1.9613e-05
3:148314716 T C 0.149590 -1.0615e-05
3:148319277 A G 0.021974 -5.2277e-05
3:148320613 C T 0.068836 -3.9636e-05
3:148324431 G A 0.363378 1.6533e-05
3:148325405 T C 0.226862 -2.4517e-05
3:148331650 T C 0.050942 1.4221e-05
3:148332775 A G 0.221977 -7.1083e-06
3:148336197 A G 1.210046 -3.3113e-06
3:148347205 G T 1.103497 -8.6804e-06
3:148347742 A G 0.434132 -3.9138e-05
3:148349290 A C 0.255239 2.0029e-05
3:148351156 T G 0.535994 -2.9753e-05
3:148353740 T C 1.893231 -8.2157e-05
3:148357900 T C 0.041163 -8.8694e-06
3:148358582 A G 1.563034 5.9680e-05
3:148358840 T C 0.053798 -2.7303e-05
3:148359189 C A 1.244490 5.6032e-06
3:148362761 T C 1.165017 2.5959e-06
3:148363144 G A 0.067421 1.9844e-06
3:148365140 T G 0.066152 3.5353e-05
3:148369183 A G 0.437485 -1.5401e-04
3:148370682 T G 0.361298 -1.0365e-04
3:148371358 A G 0.321054 1.5489e-05
3:148371483 G T 0.047278 4.2182e-05
3:148375781 G A 0.027667 -7.8493e-06
3:148383072 C A 0.232006 1.0276e-04
3:148383293 C T 0.061195 -1.3713e-05
3:148383732 A G 0.073137 5.8467e-05
3:148385156 G A 0.078758 4.9897e-05
3:148386616 A G 0.248164 1.4106e-05
3:148387389 T G 1.596420 -1.0229e-04
3:148388491 A C 0.058609 -9.7897e-06
3:148404478 G C 0.068716 1.1338e-05
3:148405702 C G 0.033298 -3.0478e-06
3:148406004 G A 0.047537 1.1688e-04
3:148414887 A T 0.359412 -2.5040e-04
3:148416879 T C 0.054279 1.1053e-04
3:148417195 T C 1.632058 1.2108e-04
3:148426573 G C 0.027543 9.4955e-05
3:148430920 C T 0.048631 6.6586e-07
3:148432369 G A 1.312027 1.0462e-05
3:148436308 T C 0.245703 -2.5454e-04
3:148437328 T C 0.035194 2.3846e-05
3:148437503 C T 1.714604 3.6320e-05
3:148438191 T C 0.374690 1.1237e-04
3:148447756 A G 1.471189 8.0491e-06
3:148455844 T G 0.190055 3.9429e-07
3:148457642 C T 0.327629 2.6957e-05
3:148459395 T C 0.934640 -4.7265e-05
3:148459884 G A 0.124283 1.1683e-04
3:148459988 C A 0.609669 1.5332e-05
3:148463522 C T 1.932157 8.5118e-06
3:148464977 C T 0.033840 -4.3032e-06
3:148465351 A T 0.174313 -4.7842e-05
3:148466964 C T 0.576741 3.3399e-05
3:148467512 T C 0.049261 -1.1142e-05
3:148474373 C T 1.826917 -8.6896e-05
3:148481332 T C 0.050342 -1.4306e-04
3:148481782 G A 0.238215 5.9202e-06
3:148485148 T C 0.033279 -1.1114e-05
3:148492257 C T 1.463824 3.9263e-05
3:148505385 T C 0.420490 -1.4602e-04
3:148508085 A G 0.122848 6.5305e-05
3:148509352 C A 0.187751 -6.6498e-05
3:148519371 A G 0.219082 -9.4659e-05
3:148522457 G A 0.063364 2.3741e-05
3:148527238 C T 0.037803 4.8548e-05
3:148541871 A G 0.025843 4.9162e-05
3:148546530 T C 0.062802 -9.2271e-05
3:148547435 T C 1.356283 -4.4277e-05
3:148547780 G A 1.260394 -6.3361e-05
3:148547847 A G 0.065980 -2.1788e-04
3:148550124 G T 0.075113 -1.7314e-04
3:148550913 C T 0.729148 -1.0374e-04
3:148552045 C T 0.103358 -5.2482e-06
3:148553218 C G 0.087804 -7.9243e-05
3:148553480 A G 0.658625 6.8248e-05
3:148553560 G T 1.082780 -6.0391e-05
3:148554668 G A 0.854840 8.4701e-06
3:148555225 G A 0.450397 7.0870e-05
3:148558051 A G 0.166884 9.0684e-05
3:148559651 A C 0.023840 -3.3908e-05
3:148561581 T C 0.064607 -1.2331e-04
3:148562272 A G 0.023392 1.3604e-05
3:148562310 A G 0.477044 -1.7824e-05
3:148567228 A C 0.444808 5.9849e-05
3:148568451 T G 0.109804 6.2072e-05
3:148574188 G A 1.250416 4.0750e-05
3:148577228 A G 0.057051 -4.5492e-06
3:148578518 A G 0.721368 -6.1474e-05
3:148578728 C A 0.895993 7.1743e-05
3:148581112 G C 0.155066 -1.0378e-05
3:148592231 A G 0.068067 -7.3873e-05
3:148595541 C A 0.124504 -4.3943e-05
3:148595685 A G 0.031951 -2.8752e-05
3:148597612 T C 1.900320 3.8826e-05
3:148601439 C G 0.021656 -3.3125e-06
3:148604156 C T 0.055275 9.2808e-06
3:148608562 A C 0.071647 -5.7033e-05
3:148614447 T C 0.083004 -3.2990e-05
3:148615528 T C 0.045901 -1.5740e-05
3:148617071 C A 1.194946 6.4039e-05
3:148626185 A G 0.054977 -2.4418e-05
3:148628780 C T 0.252312 -1.1380e-05
3:148629354 T G 0.186780 1.5044e-05
3:148630661 T C 0.040617 -6.0033e-06
3:148631606 G T 1.746461 4.1035e-05
3:148633507 T C 0.922803 1.4482e-05
3:148636152 C A 0.078794 -1.1812e-06
3:148636510 T C 0.074646 4.0706e-05
3:148636636 C A 0.774141 -8.9537e-05
3:148637771 A G 0.517532 4.0585e-05
3:148645538 G A 0.034983 2.6727e-06
3:148649812 C T 0.108340 3.0404e-05
3:148651695 T C 0.461715 -9.7514e-06
3:148653177 T C 0.110216 1.4132e-05
3:148653687 C T 0.502770 -8.1117e-06
3:148657482 C A 1.862510 4.1463e-05
3:148671201 C T 0.616609 7.9156e-05
3:148677420 C T 0.049309 4.5554e-05
3:148677435 G A 0.184479 -7.6839e-05
3:148677563 C T 0.114750 1.5269e-05
3:148677608 G A 0.095854 -2.9795e-05
3:148682436 G T 0.076697 6.4903e-05
3:148684394 A G 0.265798 -1.8588e-04
3:148698898 C T 0.615787 -6.9785e-05
3:148710717 G A 0.089411 8.7358e-05
3:148710903 A C 0.141716 8.2912e-05
3:148720345 C G 0.183106 9.3017e-07
3:148726222 A G 1.527409 2.5039e-05
3:148728842 G T 0.610055 6.5712e-07
3:148735003 G A 0.674367 2.3705e-05
3:148735759 T G 0.045924 5.8404e-05
3:148737264 G A 0.043889 3.5156e-05
3:148738799 T C 0.043269 -4.4440e-05
3:148743824 T C 0.106711 -2.4266e-05
3:148757864 T C 0.072026 -1.3738e-05
3:148759325 C T 0.629978 -2.7738e-05
3:148759527 G A 0.034444 -1.7420e-05
3:148763456 C T 0.063282 4.9613e-05
3:148766666 C T 0.145358 -3.5312e-05
3:148781246 T A 0.022532 2.9537e-05
3:148786085 C T 0.043967 5.5175e-05
3:148786108 T C 1.390198 -2.4921e-06
3:148811983 G A 0.718181 -2.9674e-05
3:148813541 T C 0.146494 -6.7192e-05
3:148835022 G T 0.066106 -2.4725e-05
3:148835753 C T 0.536698 -4.0135e-05
3:148851233 A G 0.214629 2.8226e-05
3:148854215 G T 1.048420 -2.8577e-05
3:148858553 T C 0.038998 3.9794e-05
3:148860540 A G 0.037923 -2.1035e-05
3:148864907 G T 0.421811 -2.8555e-05
3:148879883 G A 0.274886 1.4531e-06
3:148880043 A G 0.038219 -9.4447e-05
3:148884471 A G 0.887707 -9.6620e-06
3:148885851 A G 1.943371 -2.5712e-05
3:148886323 T C 0.353329 1.6779e-05
3:148887172 C T 0.199523 -1.3812e-05
3:148890992 G T 0.029572 6.9261e-05
3:148891967 G T 1.905282 -7.1213e-06
3:148898203 A C 0.060429 -4.6356e-05
3:148901300 T C 0.023619 7.7430e-05
3:148903496 A G 0.027582 4.4043e-05
3:148904434 G T 0.128908 -2.5684e-05
3:148908893 A G 0.128249 -3.1339e-05
3:148910521 G A 1.067911 -1.0258e-04
3:148917046 T C 0.209559 -6.5310e-05
3:148921843 A G 0.187121 -7.3870e-06
3:148924177 C T 0.027294 3.4492e-06
3:148941423 G A 0.027423 2.9922e-05
3:148942594 A G 0.193797 -4.2890e-05
3:148945570 A G 0.108934 4.9190e-05
3:148948666 G T 0.094474 -2.9081e-04
3:148949389 T C 0.030796 -1.2389e-05
3:148952566 C G 0.432068 1.7860e-04
3:148955856 C A 0.769172 8.5320e-05
3:148968285 T C 0.050494 4.4016e-05
3:148975724 A G 0.506831 1.2338e-04
3:148977314 G A 0.757585 6.3768e-06
3:148983467 T C 0.233740 -3.7562e-05
3:148986271 T G 0.082828 1.9032e-05
3:148988158 A G 0.120641 -2.6430e-05
3:148989317 G T 0.150194 -8.3275e-05
3:148991376 G C 0.201464 1.6715e-04
3:148992524 A G 0.089346 1.0452e-05
3:148995149 A G 0.613356 -2.9447e-06
3:148998416 C T 0.141349 -1.3689e-05
3:149002919 C T 0.217611 -1.9172e-05
3:149004785 A G 0.179217 4.1214e-05
3:149007351 G A 0.624061 1.6503e-05
3:149007690 C G 0.185491 -2.8831e-05
3:149009549 C A 0.092728 1.8832e-05
3:149010422 A G 0.837654 -5.3493e-08
3:149012512 G C 0.357107 4.8386e-05
3:149014360 A G 1.495337 2.8758e-05
3:149017346 A C 0.070650 5.1241e-05
3:149017394 G T 0.452318 5.8108e-05
3:149019086 A G 1.312738 6.7833e-06
3:149034081 A G 1.003077 -2.5208e-05
3:149039711 A G 0.020117 8.1433e-05
3:149039768 T C 1.717850 2.2786e-05
3:149040646 A G 0.229815 3.9069e-05
3:149042085 G C 0.049926 -4.7307e-05
3:149043131 G A 0.441435 5.4417e-05
3:149049219 A C 0.236959 -1.1789e-06
3:149050925 C T 1.312478 -3.8989e-05
3:149053135 C T 0.043840 6.2169e-05
3:149054235 A G 0.056483 -4.9809e-05
3:149061913 C T 0.049890 1.3131e-04
3:149065370 T C 0.622107 -7.0508e-06
3:149065435 A G 0.049004 1.1672e-05
3:149068732 A G 0.147867 2.5295e-04
3:149070259 G C 0.082637 -2.0570e-05
3:149071660 G A 0.121868 7.0998e-05
3:149074152 G A 0.138178 2.9932e-05
3:149079931 T C 0.245369 3.9825e-05
3:149085381 C G 0.044649 1.9478e-05
3:149090762 G A 1.711381 1.4093e-06
3:149099645 C T 0.928652 -3.4495e-06
3:149104112 G A 0.202681 3.1633e-05
3:149115592 G A 0.635752 -7.0902e-06
3:149121095 T G 1.406573 -6.6663e-07
3:149121591 C A 1.765202 -2.3822e-05
3:149126309 T C 0.200480 -3.0400e-05
3:149134245 T G 0.083831 -6.5737e-05
3:149135059 A G 0.117762 2.1702e-04
3:149139826 G T 0.185491 2.1005e-05
3:149145283 A C 0.223402 8.2538e-06
3:149152539 A G 0.117925 6.9024e-06
3:149155756 A G 0.045830 6.6564e-05
3:149159804 T C 0.056255 -1.6342e-05
3:149162046 C A 1.655515 -5.9018e-05
3:149174316 T C 0.219763 5.1503e-05
3:149175085 T C 0.272676 5.5290e-05
3:149178661 T G 1.867651 -1.4073e-04
3:149181915 A G 0.055454 -2.0141e-05
3:149182227 C T 0.570152 -1.5873e-05
3:149182671 T C 0.020520 1.6578e-05
3:149182753 G C 0.146121 1.1443e-04
3:149197860 T G 0.024486 -1.1832e-04
3:149199592 G T 0.870796 4.8427e-05
3:149210099 G C 0.836830 -7.7417e-04
3:149212929 A G 0.131813 3.5566e-05
3:149217864 C T 0.840741 2.7932e-05
3:149225903 G A 1.831221 -1.1821e-04
3:149230036 G A 0.344955 4.5918e-05
3:149232950 C T 0.272244 -3.0815e-05
3:149237037 C G 0.048534 -2.4584e-05
3:149239451 T A 0.411613 -1.2262e-05
3:149241793 C T 1.892394 -4.7399e-05
3:149242596 A G 0.207277 -7.6446e-06
3:149243269 A G 0.057729 -1.4911e-06
3:149244786 A C 1.606134 -5.9702e-05
3:149245347 C T 0.164216 1.6708e-06
3:149251152 T C 1.895506 -5.8884e-05
3:149252359 C T 0.220809 3.3950e-05
3:149252824 A C 0.125594 -1.1832e-05
3:149258087 T C 0.089544 1.7148e-05
3:149262150 A G 0.971161 1.2934e-05
3:149264298 C T 0.093750 1.6463e-06
3:149267986 A C 1.048586 4.1754e-05
3:149271087 C T 0.750876 -1.0263e-05
3:149272357 T C 0.248219 3.1540e-06
3:149272809 C T 0.368997 -2.5350e-05
3:149276686 G A 0.264840 4.6050e-05
3:149282232 C T 0.228670 2.8887e-05
3:149284432 T C 1.055548 3.6420e-05
3:149288696 C T 0.044305 1.6538e-05
3:149288793 A G 0.285470 -6.1039e-06
3:149293847 A G 0.027264 4.5659e-06
3:149294550 G T 0.051465 -7.8019e-05
3:149295533 A T 0.066801 -3.4514e-05
3:149296011 T C 0.035992 4.0337e-05
3:149297090 A C 0.246155 3.6872e-05
3:149299842 T C 0.053328 2.0294e-05
3:149300104 C T 0.410799 2.0329e-05
3:149302302 G T 1.082137 1.3669e-04
3:149307290 T C 0.141836 -1.1270e-06
3:149309877 T C 0.080965 1.8453e-05
3:149310012 A C 0.115396 -3.3540e-05
3:149320325 A G 0.065295 -2.5757e-05
3:149323357 C T 0.160876 -1.2952e-05
3:149326577 A G 0.053357 -5.7104e-05
3:149328575 T C 0.099401 1.0724e-04
3:149331272 G A 0.166867 3.9214e-05
3:149336065 G T 1.357919 5.7801e-04
3:149338768 G A 0.048037 -6.8729e-05
3:149340813 G A 1.301102 2.5341e-05
3:149343653 G A 0.066989 8.2424e-07
3:149347344 A C 0.034538 2.9354e-05
3:149347571 A G 1.132177 -3.9920e-05
3:149360280 T C 0.028563 1.7086e-05
3:149362394 A G 1.118152 1.9862e-05
3:149365500 T C 1.122988 2.0255e-05
3:149369476 C G 0.221338 -1.3032e-04
3:149371933 G T 0.899619 -3.4386e-06
3:149373631 C T 0.138941 8.1371e-05
3:149392801 G T 0.368672 1.9326e-05
3:149393280 A G 0.793265 -4.2100e-05
3:149394455 C G 0.815732 -4.3677e-05
3:149395917 C T 0.080991 3.8045e-05
3:149400324 C A 0.249965 1.6023e-05
3:149402816 A C 0.153592 5.7361e-05
3:149414446 C T 0.022104 3.2285e-06
3:149434942 T G 0.748795 -5.2928e-05
3:149442805 T C 0.048206 -2.0858e-06
3:149445774 T C 0.063863 1.5438e-05
3:149451066 T C 0.025307 -3.1217e-05
3:149468530 G T 0.814148 -1.5632e-05
3:149470818 C T 0.163907 1.2063e-04
3:149474193 T G 0.033068 8.6602e-05
3:149476911 C A 0.217349 7.5895e-05
3:149480537 A G 0.046745 -1.3925e-04
3:149484970 A G 0.118376 7.1741e-05
3:149485293 C T 0.766712 -3.9471e-05
3:149492996 T C 0.028186 -4.6963e-05
3:149494054 T C 0.061400 -1.6679e-05
3:149497822 A G 1.457606 -2.8439e-05
3:149498097 C T 0.020893 -2.4595e-05
3:149498132 A C 0.030237 -6.9787e-05
3:149499534 A G 0.027261 -1.7550e-05
3:149519019 T C 0.040789 -3.3859e-05
3:149530808 T C 0.060572 -2.8532e-05
3:149532826 C T 1.459663 -4.5662e-06
3:149539533 C A 0.049569 -1.0568e-04
3:149540465 T C 0.137029 1.7600e-05
3:149546280 G A 0.060199 2.1435e-05
3:149555055 A G 0.052581 -4.0487e-05
3:149558512 C T 1.763362 -2.4580e-05
3:149558964 A G 0.030302 1.9640e-05
3:149565982 G A 1.496473 -1.4209e-05
3:149575565 A G 0.066148 -2.6627e-05
3:149579112 T C 0.058972 7.9046e-05
3:149608271 C T 0.735244 -6.3882e-05
3:149609350 A G 0.065886 -3.8846e-05
3:149616425 T G 0.029751 -8.6006e-05
3:149624839 G A 0.117353 -1.5864e-05
3:149628107 T G 0.214161 -1.2847e-04
3:149630575 A G 0.024849 3.3435e-05
3:149632813 A G 0.065376 1.0207e-05
3:149654003 C T 0.047784 5.1721e-05
3:149669063 C T 0.419374 -3.2305e-05
3:149696105 G C 0.022266 -2.7497e-05
3:149698581 C T 0.853863 -1.3665e-04
3:149702588 G A 0.567046 3.3675e-05
3:149723906 C T 0.044064 7.3783e-05
3:149724817 A C 0.228329 -1.0976e-04
3:149737062 T A 0.838517 8.7341e-05
3:149737704 A G 0.028413 -1.9445e-04
3:149754982 A G 0.033434 -7.1243e-06
3:149755175 G A 0.060339 6.7158e-05
3:149758007 A G 0.086256 -8.0887e-05
3:149759616 A T 0.035395 -5.7975e-05
3:149766099 A G 0.033168 -6.0407e-06
3:149775072 T C 0.580636 8.1845e-05
3:149777163 A G 0.759538 1.2877e-04
3:149777706 C A 0.061079 2.7206e-05
3:149780516 T C 0.911433 -1.3932e-04
3:149786031 G C 1.578838 1.6742e-05
3:149786976 C T 0.306727 6.3022e-06
3:149787514 T C 0.054457 5.3409e-05
3:149792830 T C 0.186855 -2.2035e-04
3:149797231 C T 1.180999 2.2327e-05
3:149799168 T G 0.030237 1.4277e-04
3:149806284 G A 0.072569 -4.0683e-05
3:149807158 A G 0.167377 -1.5555e-04
3:149807235 G A 0.119866 -1.5838e-04
3:149808060 T C 1.066846 1.0074e-05
3:149808186 T G 0.105630 -1.5529e-05
3:149809746 A G 0.454428 7.6444e-05
3:149812267 T C 0.858521 1.9642e-05
3:149817327 G A 0.071962 9.1897e-06
3:149824179 A C 0.278745 -1.2110e-05
3:149828826 C T 0.644405 5.1457e-05
3:149831240 T C 1.868959 3.3890e-05
3:149831855 A G 0.049491 3.9559e-06
3:149834544 T C 0.106438 4.4107e-05
3:149834619 A G 0.066314 1.1968e-05
3:149843800 T G 1.541356 8.1195e-08
3:149849963 T C 0.037820 3.4074e-05
3:149855569 T C 0.884691 2.8529e-05
3:149856122 A G 0.299700 4.5014e-06
3:149870073 A G 0.031818 -2.2983e-05
3:149874725 G A 0.050420 1.5840e-05
3:149885270 G A 1.026070 -8.0995e-05
3:149896508 G C 0.058018 1.3723e-05
3:149898501 A G 1.830880 2.0463e-05
3:149900094 G C 0.644210 -3.2348e-05
3:149913817 G A 0.826375 -4.4792e-05
3:149919136 T C 0.178435 1.0278e-04
3:149926650 C T 0.049631 4.2523e-06
3:149934888 A C 0.056612 1.4342e-04
3:149936213 C T 1.151158 -1.9346e-05
3:149937450 A G 1.934059 -6.6404e-05
3:149939329 T C 0.142359 -2.7450e-05
3:149944042 G A 0.054493 5.2015e-06
3:149944409 T C 0.031763 5.2588e-05
3:149945938 T C 0.199594 -3.1331e-05
3:149948279 G A 1.204021 3.4542e-06
3:149948899 C T 0.245775 -2.3296e-05
3:149954349 C T 0.055265 7.1000e-06
3:149963531 G A 0.030442 -3.2402e-05
3:149965315 A C 1.053519 -1.3360e-05
3:149969270 T C 0.149613 2.6427e-05
3:149971442 G A 0.028666 -1.4419e-05
3:149974370 A G 1.277931 -2.0647e-05
3:149977138 T C 0.088479 -2.0198e-05
3:149980548 T G 0.705876 4.7342e-05
3:149981320 A G 1.089235 -1.5047e-05
3:149987286 T C 0.117509 2.0272e-05
3:150004071 C A 0.059813 -3.0524e-05
3:150006338 A G 1.479531 2.6387e-05
3:150006686 T G 1.587660 -8.3161e-06
3:150010924 C T 1.091602 -2.9699e-06
3:150010970 A G 0.041841 -4.2661e-05
3:150011874 C T 0.481738 3.7758e-06
3:150014399 G T 1.672192 3.5522e-05
3:150016815 C T 0.112374 -9.9140e-05
3:150021282 A G 0.110560 6.7401e-05
3:150022818 C T 0.208527 -9.0516e-06
3:150023875 A G 0.440851 4.0245e-05
3:150031832 T C 0.442390 2.5271e-05
3:150032609 T C 0.035622 -9.8648e-05
3:150035122 G C 0.606096 -2.2940e-06
3:150035701 G A 0.026200 4.3779e-05
3:150042618 A G 0.182064 1.2725e-04
3:150046295 A G 0.024798 -7.1589e-06
3:150047765 G A 0.176290 -1.6465e-04
3:150050596 A G 0.187205 3.6426e-04
3:150051590 C T 0.106870 4.9653e-05
3:150057814 A G 0.173450 6.0525e-05
3:150063219 C T 0.031322 -3.8384e-05
3:150065280 T C 0.513627 2.9656e-05
3:150067877 T C 1.694094 1.8467e-04
3:150071980 A G 0.088064 4.5180e-05
3:150081247 C T 0.434080 -3.8600e-05
3:150095691 A G 0.031120 -2.8390e-05
3:150103125 A G 0.253458 1.3985e-04
3:150107496 A C 0.544530 -4.0113e-05
3:150120037 T C 0.034989 1.0099e-04
3:150128154 C T 0.436223 -6.0890e-05
3:150128392 A G 0.543131 1.7080e-04
3:150132039 A G 1.512868 1.1324e-04
3:150138424 T C 1.266986 4.5567e-05
3:150155120 C T 0.537474 1.6673e-04
3:150157729 G A 0.436197 -6.7148e-05
3:150174658 G A 0.170269 -7.2011e-06
3:150187314 C A 1.267667 2.4782e-05
3:150198241 C T 0.418838 2.8998e-05
3:150200456 C T 0.455262 -6.2425e-05
3:150215931 G T 0.076918 1.7309e-05
3:150216521 C T 0.834778 -1.4233e-06
3:150223260 G A 0.519739 -5.2214e-05
3:150229958 A G 1.766069 -9.5017e-06
3:150241321 A G 0.221292 -4.1325e-05
3:150243751 A G 0.058264 -4.2016e-05
3:150250537 C A 0.631870 -4.0765e-05
3:150259668 C T 1.060686 -9.3297e-06
3:150264428 C T 1.746539 -9.9985e-06
3:150275746 G T 0.065155 -3.8628e-05
3:150280445 G C 0.685896 -1.0442e-07
3:150283050 A C 0.334202 -2.0977e-05
3:150303590 C A 0.086451 -4.2669e-05
3:150305914 A G 1.709950 -2.4754e-05
3:150315525 C T 0.207056 2.9537e-05
3:150315968 T C 0.059845 1.3815e-05
3:150320593 G A 0.359159 -2.7269e-05
3:150322126 A G 0.064788 -5.0636e-05
3:150336101 T C 0.064840 3.8389e-05
3:150350593 T G 0.048196 3.4434e-05
3:150353794 G T 0.155267 8.3699e-06
3:150354544 G A 0.169003 -1.4211e-05
3:150364708 G T 0.352446 -2.1793e-05
3:150365784 A G 1.534757 -6.7216e-05
3:150371975 C T 0.139168 -1.8540e-05
3:150372226 A G 0.195031 1.2675e-06
3:150380943 A G 0.166952 -8.5024e-06
3:150384017 G A 0.249803 3.9644e-05
3:150384657 A G 0.046560 7.0179e-05
3:150384807 G T 1.763141 1.4285e-05
3:150386299 G T 0.058797 2.3631e-04
3:150387643 G A 0.282027 4.3399e-05
3:150391810 C A 0.280560 4.0643e-05
3:150397317 A C 0.056820 7.6987e-05
3:150398311 A C 0.044165 5.9626e-05
3:150398810 T C 0.500583 4.2811e-06
3:150401205 T C 0.315536 -3.6084e-05
3:150401960 A G 0.041607 5.1546e-05
3:150403749 C T 0.643746 -1.3299e-04
3:150404970 G A 1.061663 4.1191e-04
3:150405107 A G 0.282507 -5.9305e-05
3:150417454 T C 0.075522 1.8251e-05
3:150423631 T C 0.735929 7.7208e-07
3:150424269 A G 0.024213 1.9946e-05
3:150425750 T C 0.964978 3.0654e-05
3:150427529 T C 1.701378 4.4918e-05
3:150440002 G T 0.735244 8.9222e-07
3:150445008 T C 0.073740 -2.3653e-05
3:150447893 A G 0.086980 2.4782e-05
3:150452511 T C 0.071196 4.0715e-05
3:150452545 C T 0.272799 -1.4983e-05
3:150455198 C T 0.024986 -5.4019e-05
3:150455755 A G 1.781188 9.0497e-05
3:150465202 A G 0.160931 -1.5527e-05
3:150467808 T G 0.058252 1.0776e-05
3:150471008 A G 0.112774 -1.0666e-05
3:150477500 C T 0.099846 8.1189e-06
3:150477877 A G 0.042182 -1.6772e-06
3:150478018 A G 0.092059 6.7849e-04
3:150517939 G T 0.042633 4.6791e-06
3:150523205 C G 0.505399 1.7911e-05
3:150526061 T C 0.059611 -1.1285e-04
3:150528509 A G 0.026466 1.7619e-05
3:150530904 C T 0.029004 2.0197e-06
3:150540652 A G 0.224379 6.8541e-06
3:150545894 C T 0.532021 -3.6211e-05
3:150546432 C T 0.268541 -1.6640e-05
3:150559423 G T 0.208241 -4.6933e-05
3:150561119 A G 0.046651 1.8900e-04
3:150568765 A G 0.074380 3.7633e-05
3:150570083 G A 0.246288 2.9038e-05
3:150579300 T C 0.035041 1.1271e-05
3:150579321 G A 0.617839 -1.0467e-05
3:150580212 C G 0.047245 -2.2193e-05
3:150582992 C T 0.247261 -4.7310e-05
3:150585068 T C 0.058125 -6.6897e-05
3:150593719 G A 1.970324 2.9449e-05
3:150594033 G A 1.282614 1.4574e-04
3:150595357 G A 0.072312 9.6390e-05
3:150599533 G A 1.632019 -6.8270e-05
3:150599744 C T 0.256213 -1.0358e-04
3:150601544 C T 0.069534 1.0113e-04
3:150602641 G T 0.063179 2.5733e-05
3:150603085 C T 0.109642 1.7098e-04
3:150603913 A C 1.155446 -2.1406e-04
3:150605463 C T 0.108148 1.4153e-04
3:150607116 T C 0.170081 2.3116e-05
3:150609694 C T 0.901313 -4.1394e-05
3:150609925 C T 1.463954 -3.3510e-05
3:150615979 C T 0.440611 1.3591e-05
3:150616317 T C 0.082114 1.9259e-05
3:150616348 T C 0.198611 -1.0973e-05
3:150618575 G T 0.043766 4.0850e-05
3:150622735 C T 0.150148 5.1106e-05
3:150622980 A G 0.155955 -6.0787e-05
3:150623335 T C 0.062153 3.9006e-05
3:150624270 G A 0.135189 9.2367e-05
3:150625775 T C 0.263364 4.8365e-05
3:150625893 G T 0.095643 -4.0985e-05
3:150626073 C T 0.113689 1.9522e-05
3:150626178 A G 0.052831 -2.1138e-04
3:150630041 T C 0.313653 -5.0472e-05
3:150632774 T C 0.748464 -1.5730e-05
3:150633440 T C 0.144975 1.8499e-06
3:150635266 C A 0.060517 1.7917e-06
3:150635861 T G 0.350450 2.0462e-05
3:150635881 G A 0.027251 -1.1194e-05
3:150636345 G A 0.607933 4.7205e-05
3:150640772 T C 0.736692 4.2376e-05
3:150642136 T C 0.084334 -2.1795e-07
3:150642540 C T 0.801642 2.9269e-05
3:150643373 A G 1.052857 1.0679e-06
3:150644839 G T 0.074889 -1.4364e-06
3:150646312 C T 0.072663 1.8570e-05
3:150648469 T C 1.393577 8.5682e-06
3:150654524 A G 0.722982 2.3806e-05
3:150654891 A G 0.098220 6.4937e-05
3:150657840 T C 1.844165 4.4591e-05
3:150657981 G T 0.382288 -2.5405e-06
3:150659919 G A 0.025112 3.4916e-05
3:150663543 T C 0.058232 -1.9839e-04
3:150664010 C T 0.265795 -2.0761e-05
3:150670023 G A 0.043412 6.8322e-06
3:150674441 G C 0.359409 1.2234e-05
3:150674627 C T 0.653652 2.9227e-06
3:150674699 T C 0.177053 2.1731e-05
3:150676643 G A 0.079660 -1.2053e-05
3:150677914 C T 1.064334 7.7020e-06
3:150678315 A C 1.297869 4.6994e-06
3:150684513 A C 0.269586 -1.5107e-05
3:150686545 G C 0.033035 -5.6773e-05
3:150690018 C T 0.238274 -3.2760e-06
3:150690784 T C 0.020721 -4.7563e-05
3:150691451 A G 1.909930 -6.8132e-06
3:150692761 C T 1.952171 3.3624e-05
3:150693370 A C 0.052597 -1.2289e-04
3:150697363 G T 0.027339 -6.8855e-06
3:150701377 A G 0.084344 8.9753e-05
3:150710509 C T 0.052263 -1.8509e-05
3:150714425 A G 1.058651 -3.4382e-05
3:150718393 G A 0.163537 -2.0199e-04
3:150718592 A G 0.037972 -7.3369e-06
3:150720575 G A 0.914530 -2.2839e-05
3:150724270 T C 0.280680 1.4935e-05
3:150727496 C T 0.315461 -4.7903e-05
3:150732819 C T 0.432678 3.2060e-05
3:150733436 C T 0.021987 9.4812e-05
3:150733543 T C 0.058011 4.3803e-07
3:150734101 G A 0.050630 -3.6481e-05
3:150734943 A G 0.101926 1.6252e-04
3:150745041 A C 0.622668 -6.0900e-05
3:150746905 C T 1.747539 1.4732e-05
3:150747161 G A 0.032587 3.8464e-06
3:150751277 C T 0.046476 -1.2074e-04
3:150752283 G A 0.055184 -4.6261e-06
3:150756347 A G 0.031120 1.1625e-05
3:150760238 C A 0.118301 -2.9562e-05
3:150761349 G A 1.952343 -2.3629e-05
3:150767570 C T 0.111079 -1.2019e-05
3:150768041 A G 0.048070 -7.1401e-05
3:150770581 G T 1.680982 1.5764e-05
3:150773249 G A 0.136325 -4.0600e-05
3:150777263 C T 0.088207 -1.8453e-05
3:150778251 C T 0.136572 -4.9071e-05
3:150778609 T C 1.553638 8.5573e-05
3:150781768 C T 0.021354 2.7253e-05
3:150785387 A G 1.600740 -2.9970e-05
3:150788838 G A 0.030075 -7.4328e-05
3:150795779 A G 1.959240 3.6421e-05
3:150800343 G A 0.137607 -2.4277e-05
3:150801313 A T 0.030556 6.8688e-06
3:150803170 A C 0.030870 -5.9262e-05
3:150805177 A T 0.120320 -6.8824e-06
3:150811647 A G 0.020786 -9.2258e-05
3:150813879 C T 0.024788 -2.7512e-05
3:150817682 C T 0.036658 -6.3982e-05
3:150837535 T C 0.070456 -3.5339e-05
3:150847047 G A 0.272143 1.8161e-05
3:150860764 G A 0.029011 -5.8725e-05
3:150861055 T C 0.037398 3.1479e-05
3:150861595 C T 0.090362 -1.1780e-04
3:150863573 T C 0.105831 2.1024e-05
3:150885578 C G 1.172440 1.8883e-05
3:150886786 A G 0.343657 -3.5571e-05
3:150891561 T C 0.067301 1.3978e-05
3:150892935 C T 0.023687 -7.1226e-05
3:150894891 G C 0.115818 7.9508e-06
3:150908844 A G 1.606128 -3.3543e-05
3:150912620 T G 0.069988 -3.0920e-05
3:150915582 A G 0.374677 -8.1973e-05
3:150916327 C T 0.022603 -7.2868e-05
3:150917000 G T 0.138977 -2.2234e-05
3:150928485 G A 1.943829 -1.2546e-05
3:150932075 G T 0.181759 9.6300e-05
3:150943541 G A 0.130018 6.7894e-06
3:150945243 T C 1.421523 -1.5420e-05
3:150965605 C A 0.634639 7.9407e-06
3:150967800 A G 0.030319 1.2198e-05
3:150976014 G A 1.003210 9.9361e-06
3:150982279 C T 0.088593 -9.4835e-05
3:150997194 A G 0.067252 4.9515e-05
3:151001026 T G 0.036641 1.8797e-05
3:151007311 A G 0.046599 -2.3097e-05
3:151007590 G T 0.076980 3.0475e-05
3:151029237 G A 0.025836 -1.9119e-05
3:151043895 G A 0.047537 -2.7221e-05
3:151044545 A G 0.062208 -6.0871e-05
3:151045295 G A 0.457567 7.4978e-05
3:151045976 C T 0.024022 5.8499e-05
3:151046308 A G 1.640322 1.6062e-05
3:151056598 C A 1.644775 1.2534e-05
3:151056616 A G 0.626969 -3.0543e-06
3:151075534 C T 0.069274 4.3709e-05
3:151080070 T C 1.313669 3.8103e-05
3:151084478 A G 0.098762 -8.5337e-05
3:151090424 A G 0.732008 5.6510e-05
3:151097391 A G 0.731190 5.1577e-05
3:151113246 C A 0.030750 -1.8269e-05
3:151126834 G C 0.444756 -9.2570e-05
3:151131077 T C 0.054928 -3.2983e-05
3:151132206 A G 0.118499 3.1565e-05
3:151133737 T C 1.444058 -2.3390e-05
3:151133816 A G 1.035440 1.9053e-05
3:151135126 A G 1.092812 -1.0038e-05
3:151146623 G A 1.890047 -2.8658e-05
3:151147497 G C 0.058472 8.6085e-05
3:151147731 T C 1.506409 -4.1732e-05
3:151152492 C T 0.308379 -7.3921e-05
3:151154666 C T 1.666574 -2.7346e-05
3:151154923 A T 0.020643 2.7891e-05
3:151155248 C A 0.043788 -1.5291e-05
3:151155758 C A 0.139204 -1.5664e-05
3:151161112 G A 0.073354 1.2470e-05
3:151163838 C T 0.031390 6.6618e-05
3:151166058 A G 0.073338 1.1090e-05
3:151169325 A G 1.506156 3.8944e-05
3:151171439 C A 1.422704 1.0331e-05
3:151175653 T G 0.089959 1.8405e-05
3:151178393 T C 0.080641 3.0586e-05
3:151178708 A G 1.486421 2.3153e-05
3:151179764 G A 0.062974 -4.0349e-05
3:151184892 T C 0.041880 3.2245e-05
3:151196660 C T 0.905292 8.5846e-05
3:151218277 C T 0.334202 3.8804e-04
3:151219906 T C 1.592301 -7.6986e-08
3:151221470 G C 0.068872 -7.1763e-05
3:151236637 A G 0.032156 3.6905e-05
3:151239118 A G 0.021766 2.4267e-05
3:151243333 T C 0.717512 -5.1826e-05
3:151243689 G A 0.043224 3.9255e-05
3:151253871 C T 0.761025 -7.0511e-05
3:151259621 A G 0.158578 2.2405e-05
3:151261679 C T 0.071153 6.6952e-05
3:151269245 G T 0.930495 -3.4269e-05
3:151278565 C T 1.864698 -3.4798e-08
3:151280979 A G 0.319018 4.0704e-05
3:151287356 A G 1.377413 3.1289e-05
3:151296181 C T 0.050377 4.3637e-05
3:151314835 C G 0.052140 5.4425e-05
3:151318187 A C 0.517016 6.4128e-05
3:151319088 A G 0.457255 -1.0126e-04
3:151320716 T G 0.036333 -9.6327e-05
3:151324077 G T 0.024343 -2.3017e-05
3:151328453 A G 1.084123 5.1094e-05
3:151329917 T C 0.212185 -2.3665e-05
3:151335734 T C 0.678210 1.1383e-04
3:151335962 T C 0.044882 5.7346e-06
3:151337672 T C 1.115055 -1.1329e-04
3:151342879 C A 1.170723 1.1718e-04
3:151345255 C G 0.529106 -1.2353e-04
3:151345293 T C 0.644739 1.3507e-06
3:151346276 A G 0.062299 -3.7996e-06
3:151347207 C G 0.524228 1.6631e-04
3:151347500 C A 0.315062 2.2611e-05
3:151348193 G A 0.590717 -4.4796e-05
3:151350172 A G 0.043003 -1.9333e-04
3:151356810 T C 0.039514 8.1222e-06
3:151358565 A G 1.502449 3.0239e-06
3:151359752 C A 0.327672 6.0708e-05
3:151363968 C T 0.024087 -1.8336e-05
3:151366374 A G 0.226291 3.5865e-05
3:151375065 T C 0.490128 -5.5424e-05
3:151393494 A G 0.816660 2.9821e-05
3:151397898 C A 0.073529 1.4477e-05
3:151399294 C T 0.629747 -4.7006e-05
3:151409275 T C 1.503153 -1.0911e-06
3:151410765 T C 0.174326 -6.0766e-05
3:151415928 T C 0.076181 3.3105e-04
3:151417645 C T 0.066165 -5.7926e-05
3:151418735 T C 0.020091 2.0686e-05
3:151422581 A G 0.191506 9.8403e-05
3:151431753 G A 0.534738 5.9383e-05
3:151436348 T G 0.197653 4.8515e-05
3:151438266 C T 0.029176 -2.3137e-05
3:151442794 A C 1.973995 -2.2605e-07
3:151457760 G A 0.562258 -5.7061e-05
3:151459975 T C 0.024710 8.4746e-06
3:151461666 A G 0.025129 -2.4176e-07
3:151463421 T G 1.291761 1.8140e-06
3:151468856 G A 0.046810 4.5746e-05
3:151503359 A G 0.034457 -4.0143e-05
3:151504851 C T 0.164881 7.2363e-05
3:151560080 C T 0.071368 2.8282e-06
3:151561164 T C 0.029530 7.5587e-06
3:151563527 C T 0.439254 -2.7817e-05
3:151572521 C G 1.180444 -1.3983e-05
3:151585619 G A 0.646430 -3.7412e-05
3:151589418 G A 1.813885 7.8221e-05
3:151589783 C T 0.291394 -1.5197e-05
3:151595455 A T 0.863007 -5.7954e-06
3:151595993 C T 0.056375 6.2943e-05
3:151599482 T C 0.332660 9.9899e-06
3:151610268 A C 0.656976 4.6227e-06
3:151621829 A G 0.056969 7.0948e-05
3:151622535 T C 0.282101 -3.2092e-05
3:151623451 A C 0.038423 1.5735e-05
3:151625713 T C 0.826086 1.6977e-05
3:151627433 A G 0.073766 1.1225e-04
3:151634105 C T 1.927789 1.4211e-04
3:151643729 T C 0.396725 3.3649e-05
3:151645022 G C 0.400143 -1.1697e-05
3:151645627 C A 0.139898 3.4077e-05
3:151657057 G A 0.079102 -7.2659e-05
3:151672458 C T 0.056317 -1.1227e-05
3:151674477 A G 0.567984 -2.2010e-05
3:151678985 C T 1.558084 -3.7980e-06
3:151679565 C A 0.072965 -3.2692e-08
3:151695975 T G 0.288447 -2.5180e-06
3:151709731 C A 0.382583 -3.5513e-05
3:151720526 C T 0.174456 2.2543e-05
3:151724954 C T 0.780889 3.8365e-05
3:151728833 T C 0.105029 -4.0902e-06
3:151744900 A C 0.667924 6.3697e-05
3:151746053 T C 0.059118 -2.1070e-05
3:151751383 T C 0.021873 2.5505e-05
3:151765272 G A 0.126136 2.6528e-04
3:151766892 T G 0.497317 -2.4764e-05
3:151790057 C T 0.316808 6.6395e-05
3:151795929 C T 0.405515 -2.0320e-05
3:151804807 A G 0.125361 -3.2483e-05
3:151816870 A G 1.457622 -3.0130e-05
3:151830309 G A 0.448952 -5.8483e-05
3:151840752 T C 0.433542 -4.4410e-05
3:151840850 T C 0.071381 1.2373e-05
3:151841511 G A 0.731398 -5.1616e-05
3:151842129 T C 0.444473 -6.2887e-05
3:151850968 A G 0.217456 -7.4906e-05
3:151859365 G A 0.473961 4.9701e-05
3:151868232 C T 0.178240 -8.8567e-06
3:151869194 A G 1.820477 -2.9484e-05
3:151876129 A G 0.251867 -2.4674e-05
3:151883396 G A 0.729522 -4.3180e-05
3:151889513 G A 0.152356 -2.9329e-06
3:151896711 A G 1.482514 -2.6572e-05
3:151902160 A G 0.502339 5.9430e-05
3:151910328 G A 1.259443 1.5924e-05
3:151911526 G C 0.157770 1.3990e-04
3:151929429 A G 1.488031 1.6756e-05
3:151930187 T C 0.077116 6.1915e-05
3:151933370 T G 0.075435 2.3625e-05
3:151934173 T C 0.176147 -4.9084e-05
3:151941753 A G 0.076720 -7.0093e-06
3:151952677 G A 0.130788 4.2480e-05
3:151956084 C T 0.317665 -1.4909e-05
3:151956210 T C 0.104916 6.0223e-06
3:151963160 T G 0.068317 6.5353e-05
3:151964439 T G 0.081988 -8.6751e-05
3:151978559 G A 0.226070 -1.1121e-04
3:151983261 C T 1.314556 6.7297e-06
3:151987623 G A 0.048612 5.2786e-05
3:151999422 C G 0.061728 1.2038e-04
3:152000975 G T 0.031753 -4.1433e-05
3:152025796 C T 1.107976 -1.3248e-05
3:152035801 T C 0.345819 -8.3263e-06
3:152055585 A G 0.101404 -1.4743e-05
3:152058449 G A 0.292945 -6.4197e-05
3:152062241 T C 0.600740 9.5905e-06
3:152063243 A G 0.023126 -2.7476e-05
3:152072510 G A 0.028008 -5.8015e-05
3:152084816 A G 0.033658 6.6247e-05
3:152095318 T C 0.200974 2.2976e-05
3:152098053 G A 1.780022 -1.2698e-05
3:152102313 T C 0.027826 3.5866e-05
3:152105443 G A 0.081046 -5.4972e-05
3:152116954 A G 0.514461 -2.3834e-05
3:152124635 G A 0.527431 -1.5017e-05
3:152135346 A C 0.205696 -8.5410e-05
3:152136451 T C 1.373531 -5.1545e-05
3:152147461 C A 0.042020 1.6627e-04
3:152162047 C T 0.154680 -1.5840e-05
3:152165689 G A 0.071293 5.5205e-05
3:152172182 T C 0.022418 -1.9500e-05
3:152182577 T C 0.214418 -4.6179e-05
3:152187431 G A 0.324647 -9.2429e-05
3:152188507 G T 1.423590 -8.2363e-05
3:152195825 G A 0.096792 -1.2242e-04
3:152201259 C T 0.907262 -4.7123e-05
3:152204745 A G 0.220750 2.9025e-05
3:152205185 T C 0.633973 -3.8876e-05
3:152223625 T C 0.061825 5.2650e-05
3:152228929 G A 0.607118 1.1123e-05
3:152231929 T C 0.710310 -2.1807e-05
3:152233868 G T 0.094127 -4.0232e-05
3:152236543 A G 0.029426 -3.8930e-05
3:152236934 G A 0.547318 2.9523e-05
3:152243914 G A 0.934127 1.5346e-05
3:152255353 C T 0.204168 -2.3248e-05
3:152258133 A G 0.574336 -1.1414e-04
3:152264287 T C 0.036034 4.1278e-05
3:152274263 C T 1.735306 2.0431e-05
3:152276023 G T 0.842795 -1.2928e-04
3:152282199 A G 0.280310 -3.7437e-05
3:152282734 C T 0.127182 -2.8905e-05
3:152286011 G A 0.102507 4.9524e-05
3:152292476 A T 0.047959 -1.6011e-05
3:152293545 T G 0.280368 1.4749e-04
3:152294738 A C 0.242516 -3.1597e-05
3:152305956 T C 0.064960 -5.5416e-05
3:152310614 G A 0.312186 2.8161e-05
3:152314217 G A 0.223879 -1.9538e-05
3:152321403 T G 0.537873 4.5365e-05
3:152326387 G A 0.300005 9.8815e-05
3:152332001 G T 0.683374 2.6699e-05
3:152343019 T G 0.035924 6.2295e-05
3:152343282 G A 1.709340 -7.6660e-05
3:152346134 G C 0.479670 2.0227e-05
3:152350896 G T 0.047398 -9.0394e-06
3:152351306 C T 0.052390 -9.8134e-05
3:152372541 T C 1.414853 -5.7615e-05
3:152372726 T C 0.050903 -1.2758e-05
3:152395711 A G 0.063607 -5.4497e-05
3:152397770 G T 0.093452 3.6935e-05
3:152402838 A G 0.032428 -2.0099e-05
3:152421286 C T 0.205917 -5.4229e-05
3:152449844 G A 0.296779 -1.2609e-05
3:152454853 A C 1.702180 -8.7677e-05
3:152457157 C T 0.027767 -2.0299e-05
3:152463636 T C 0.027407 -2.2950e-05
3:152480946 T C 0.093643 -4.1595e-05
3:152487188 G A 1.294315 -3.5240e-05
3:152490192 T C 0.042734 -4.6016e-06
3:152492432 C A 1.610575 -1.5701e-04
3:152502468 A C 0.072728 -5.0690e-05
3:152506114 T G 0.089427 1.3755e-05
3:152506258 C T 1.417764 -3.5469e-05
3:152506811 A G 0.029679 1.1736e-04
3:152518248 T C 0.046411 4.8647e-05
3:152528189 G A 0.117061 7.9719e-05
3:152528207 C T 0.184803 -7.6019e-06
3:152530894 C T 0.032419 -4.7952e-05
3:152535365 C T 0.076785 -2.8428e-05
3:152542370 T C 0.056577 -2.3654e-06
3:152545615 G A 0.089677 -1.4520e-05
3:152546168 A G 0.197082 -1.8237e-05
3:152546677 A C 0.055298 -2.0246e-05
3:152554357 G A 0.297103 -1.5673e-05
3:152561137 G A 0.092205 4.4004e-06
3:152574284 G T 0.110031 -6.4072e-05
3:152575336 A G 0.048842 -1.6992e-06
3:152577715 G T 1.740684 -4.0988e-05
3:152589391 A G 0.045142 -6.8836e-06
3:152590538 G T 0.381821 -1.0818e-05
3:152597534 A G 0.676937 -1.7935e-05
3:152612783 G A 0.527717 -1.0644e-04
3:152616260 T C 0.888999 1.8234e-05
3:152627247 A C 0.081413 1.5025e-05
3:152630713 C T 0.518746 3.1296e-06
3:152631910 C T 0.028193 -7.6155e-05
3:152633486 G A 1.281760 4.4451e-06
3:152634385 T C 0.139564 -1.4775e-05
3:152636405 C A 0.045567 -4.4455e-05
3:152670506 C T 0.103598 1.1867e-05
3:152672779 T G 0.943946 -5.7543e-05
3:152677098 A C 0.158970 4.6645e-06
3:152677226 C A 1.200574 -5.4939e-05
3:152687891 A G 1.045755 -2.9429e-05
3:152688974 G T 1.192574 -7.5130e-05
3:152691847 C A 0.244048 1.4050e-05
3:152707623 T C 0.263071 5.2862e-06
3:152711310 G A 0.146776 -5.3488e-05
3:152714227 T C 0.072569 -7.5294e-08
3:152721975 T C 0.815262 1.7102e-05
3:152737318 A G 1.697960 -1.3178e-04
3:152738097 G A 0.146601 -5.5779e-05
3:152738874 A G 0.142914 1.3195e-05
3:152743124 G A 0.419098 -1.2388e-04
3:152745380 T C 0.221000 4.8001e-05
3:152746223 C A 0.645294 -1.9206e-04
3:152752290 G A 0.042435 -4.3271e-05
3:152761774 T C 0.705052 -1.4985e-06
3:152763586 C T 0.054535 -2.5281e-05
3:152781203 A G 0.057265 7.4975e-05
3:152794197 C T 1.098687 -4.0096e-05
3:152794396 C T 1.801003 -7.8044e-05
3:152807188 C T 0.032373 -6.7289e-05
3:152809166 G T 0.035486 9.4350e-05
3:152812376 T C 0.097603 -4.0948e-05
3:152816505 A G 1.804080 -1.6158e-04
3:152819597 T A 0.252137 2.2912e-05
3:152822882 G A 1.962229 -3.5607e-05
3:152823388 T C 0.054785 1.0320e-04
3:152823845 C T 1.430095 -5.9785e-05
3:152841926 A G 0.032733 5.2400e-05
3:152849491 C T 0.147295 -2.1183e-05
3:152870446 T G 0.530177 -6.2937e-05
3:152905805 G A 0.038040 3.3338e-05
3:152913036 T C 0.029342 1.6591e-05
3:152915796 A G 0.867654 -1.8582e-04
3:152918529 T C 0.031756 6.8661e-05
3:152933001 G T 0.635083 -5.5739e-05
3:152941027 G A 0.174281 2.7735e-05
3:152960022 T C 0.550648 -3.9072e-05
3:152961204 T C 0.131031 -5.7261e-06
3:152978630 G T 0.048767 9.6621e-05
3:152980502 A G 0.088859 3.0357e-05
3:152997867 A C 0.965955 1.7424e-05
3:153002908 A G 0.066145 2.1128e-05
3:153004083 A G 1.698518 -3.6965e-04
3:153012210 C G 0.042049 -3.4004e-05
3:153016194 C T 0.133378 3.4568e-05
3:153017721 G A 0.050692 -3.3409e-05
3:153018470 G T 0.041682 1.2566e-06
3:153021508 T C 0.087006 -2.9265e-05
3:153027489 C T 0.337438 -1.9279e-05
3:153029536 A G 0.155657 -3.5515e-05
3:153029717 G A 0.070400 -1.7028e-06
3:153031027 C T 0.030101 1.1320e-04
3:153034568 G T 0.265480 2.8476e-05
3:153044220 C T 0.252705 -5.8161e-05
3:153046035 G A 0.572963 2.7802e-05
3:153048799 T G 0.647807 -1.9218e-04
3:153051099 G A 0.867986 -1.1101e-04
3:153054772 G A 0.084065 -4.3807e-06
3:153057630 A G 0.024798 1.2366e-04
3:153062470 C G 0.172479 1.8606e-05
3:153062578 T C 0.596391 -4.3497e-05
3:153066010 G A 0.124406 -1.3200e-05
3:153066859 C T 0.157503 1.7799e-05
3:153074200 T C 0.058125 3.6924e-06
3:153081836 T C 1.447674 -1.3338e-05
3:153086913 T C 0.086843 5.5552e-05
3:153096783 T C 1.252162 1.7239e-05
3:153103018 G A 0.870933 6.2301e-05
3:153115637 A G 0.045535 5.8799e-06
3:153128011 T C 0.064454 1.2200e-05
3:153128517 T C 0.434866 1.3151e-05
3:153129606 G A 0.098879 2.4330e-05
3:153132911 C T 0.037365 6.7817e-06
3:153140583 C T 0.041046 1.3544e-05
3:153144203 C T 0.694857 -2.9145e-05
3:153149667 C T 0.057791 3.0348e-05
3:153154866 T C 1.447901 -1.7318e-05
3:153159609 T C 0.302660 -3.0172e-05
3:153163751 G A 0.097278 4.9146e-06
3:153172294 T G 0.042409 1.9145e-07
3:153173595 G T 0.501608 7.6007e-05
3:153175186 T C 0.247297 -4.5554e-06
3:153179301 C A 1.866356 -1.4832e-04
3:153185593 T C 0.135075 2.9082e-06
3:153191133 T C 0.821568 1.1702e-05
3:153199403 G C 0.233717 -8.2487e-05
3:153200119 T C 0.091754 3.3571e-05
3:153202348 A G 0.042643 -8.7741e-06
3:153206900 C T 0.833681 -4.1583e-05
3:153207195 C A 0.199964 -2.9968e-05
3:153211841 C T 0.826726 4.1926e-06
3:153213232 T C 0.048326 -1.6346e-05
3:153218889 T C 1.776728 -2.0537e-05
3:153219952 C T 1.173726 -4.9447e-04
3:153232662 C A 0.080631 6.0707e-05
3:153249772 A C 0.036171 5.1484e-05
3:153254425 T C 1.303699 -1.2294e-04
3:153257528 C T 0.680180 -2.8966e-05
3:153258128 G A 0.529204 -6.3801e-06
3:153260143 C T 0.149623 -1.1775e-05
3:153260391 C A 0.123033 -3.1924e-05
3:153268921 G C 0.103374 -2.9519e-05
3:153271806 A G 0.693588 -3.3807e-05
3:153286204 T C 0.517938 -1.3046e-05
3:153289620 G A 0.026924 6.8947e-05
3:153290677 A C 0.082377 6.1132e-05
3:153294241 C T 1.146422 -1.8148e-05
3:153299592 A G 1.748506 -3.9252e-05
3:153317259 A G 0.784719 -5.1207e-05
3:153318840 G A 0.310524 2.7730e-05
3:153320944 G A 0.078976 -9.5877e-05
3:153329401 C T 0.052474 -4.2920e-05
3:153331693 G A 0.032075 1.1332e-05
3:153344394 G A 0.050540 1.6009e-05
3:153352141 A G 0.141408 -1.0036e-05
3:153365360 C T 0.432175 5.4364e-06
3:153366389 T C 0.040640 -5.0066e-05
3:153382186 C T 0.034019 1.0614e-05
3:153386444 T C 1.249660 -5.2068e-05
3:153387215 T C 0.124919 -1.1110e-05
3:153389808 T C 0.689128 4.0937e-06
3:153391433 T C 1.752031 -4.4885e-05
3:153394179 A G 0.030169 1.6411e-05
3:153394284 T C 0.370707 1.3845e-05
3:153400580 C T 0.511174 -3.2835e-05
3:153405913 G A 0.573083 2.3256e-05
3:153407913 G T 1.317149 6.8979e-05
3:153408281 T C 0.990565 -3.2936e-05
3:153415564 G A 1.274289 -3.0470e-05
3:153422631 A G 0.063218 1.5972e-07
3:153423421 T C 0.131859 2.6541e-06
3:153423761 C T 0.885960 -2.6548e-05
3:153431844 A G 0.151882 -3.2196e-05
3:153437194 C A 1.181567 2.6423e-05
3:153437831 A G 0.072374 5.7781e-05
3:153443647 T C 0.236391 -2.7155e-05
3:153448012 A G 1.902426 -1.8598e-04
3:153449087 C A 0.093367 -1.1325e-04
3:153452105 A C 0.676804 -1.2209e-05
3:153453510 C T 1.130693 -4.7474e-05
3:153454245 T C 0.147766 4.6510e-06
3:153457314 A G 0.056408 2.7755e-05
3:153458034 A G 0.066574 -5.8338e-06
3:153463958 C T 1.216303 -4.1456e-05
3:153472823 C T 0.402061 9.8328e-06
3:153477922 A G 0.544137 -6.2213e-05
3:153487030 A G 0.209549 -7.2029e-06
3:153494946 T C 0.894880 -1.1664e-05
3:153500594 G A 0.080018 -1.2241e-05
3:153501814 C T 0.148315 -5.9359e-05
3:153503801 C T 0.046755 -8.4992e-05
3:153507239 G C 0.175744 -2.9418e-05
3:153507709 A G 0.156078 -9.9993e-05
3:153511768 G A 0.144868 1.7145e-04
3:153521702 C T 1.227076 -3.7949e-04
3:153522213 G A 0.027229 4.4793e-05
3:153523526 G A 0.039274 4.2007e-05
3:153527101 A G 1.858167 -1.0493e-04
3:153533535 A G 0.119612 9.7642e-06
3:153534075 T G 0.327889 -3.3783e-04
3:153569450 G C 0.080297 9.3595e-06
3:153573828 C A 0.310453 -4.6416e-06
3:153598526 G A 0.627621 -1.9306e-05
3:153613447 T C 0.234379 -2.4626e-05
3:153616155 T C 0.042753 -2.0326e-04
3:153623172 T C 0.049981 8.6890e-06
3:153637592 C A 0.063321 -7.1110e-06
3:153640591 A G 0.331563 -2.9323e-05
3:153653427 C T 1.400045 4.4490e-05
3:153656818 C T 1.727496 3.9592e-05
3:153670051 A G 0.044298 -2.1892e-05
3:153670538 G A 0.119200 -5.7145e-05
3:153672587 C T 0.194534 -7.3226e-06
3:153678741 A G 0.053039 2.3270e-06
3:153680804 A G 1.336068 3.5460e-05
3:153684508 T C 0.144848 8.0383e-05
3:153687251 G A 1.535179 1.7623e-05
3:153689185 G A 0.200016 -3.9842e-05
3:153690297 A G 0.212350 -3.8499e-06
3:153720162 G A 1.208088 1.4826e-04
3:153728757 C T 1.523897 8.8442e-05
3:153729563 T C 0.190772 1.2436e-05
3:153731329 C A 0.126532 2.4637e-05
3:153731357 C T 1.002567 1.2848e-04
3:153732179 A C 0.070160 1.2517e-03
3:153733419 T G 1.027258 1.1666e-04
3:153735892 C T 0.522865 -1.6615e-05
3:153748350 A G 1.538749 3.1503e-04
3:153761781 A G 0.026145 -1.8063e-05
3:153764585 T G 0.052526 3.3690e-05
3:153765367 T C 0.065986 -3.7383e-05
3:153767913 A G 0.040965 -3.8383e-05
3:153773446 A G 0.035333 -5.9293e-05
3:153775743 C T 0.071299 -1.2440e-04
3:153776025 T C 0.043081 -8.0717e-05
3:153777246 G T 0.062578 1.3940e-04
3:153780016 C T 0.140921 -5.2131e-05
3:153815306 G A 0.034778 -1.9896e-06
3:153816082 A G 0.043552 -2.1707e-05
3:153825312 C T 0.062494 -7.4253e-06
3:153829329 T G 0.194596 -8.0937e-05
3:153831384 A G 0.143427 -7.8698e-05
3:153832616 T G 1.468174 2.2354e-05
3:153839245 T C 0.071338 1.2333e-05
3:153839960 C T 1.705224 3.3952e-05
3:153840389 C T 0.235285 -5.9229e-07
3:153841983 C T 0.037167 -6.9246e-05
3:153848876 C T 0.046690 1.4535e-06
3:153857679 A G 0.907159 1.4035e-04
3:153860652 T C 1.468849 1.4868e-05
3:153861628 G T 0.079953 -7.9433e-06
3:153869376 G C 0.078401 -2.6459e-05
3:153885503 C T 1.088979 8.2543e-05
3:153886450 A G 0.164634 5.5757e-06
3:153891903 T G 0.023321 -1.7352e-05
3:153901694 A C 1.947013 4.4734e-07
3:153902549 G C 0.057709 1.4440e-05
3:153912641 A C 0.388653 -7.9629e-05
3:153913766 T C 0.078080 1.3065e-04
3:153931710 G A 0.074075 -1.3978e-06
3:153943770 G C 0.036914 -2.1023e-05
3:153946463 G C 1.705091 3.4642e-05
3:153949702 G T 1.691105 1.2288e-04
3:153954635 G A 0.035304 -3.8716e-05
3:153961571 C T 0.039381 1.6373e-06
3:153964574 G A 0.184420 -5.6279e-05
3:153966914 C A 0.038881 -4.9036e-05
3:153971362 A G 0.200529 9.6277e-05
3:153989411 G T 0.074961 1.5412e-05
3:154010991 C T 0.411672 5.5150e-05
3:154018887 C G 0.785871 3.1255e-05
3:154020982 A G 0.088505 -5.7263e-05
3:154036129 C T 1.512985 3.5399e-05
3:154040379 C T 0.094718 -1.5902e-05
3:154061053 A G 1.685360 8.6272e-05
3:154061355 A G 0.913695 4.5052e-05
3:154081084 C T 0.075120 -1.4337e-05
3:154089887 C T 0.563132 -5.3135e-05
3:154092592 T C 1.538191 -2.7131e-05
3:154099185 C T 0.177854 3.2646e-05
3:154106880 C T 0.551362 5.7100e-05
3:154107654 C A 1.692608 -5.6436e-06
3:154132231 G A 1.869154 3.0528e-05
3:154134929 A G 0.057388 2.2268e-05
3:154135457 G A 0.051221 -3.7383e-05
3:154137357 A G 0.283432 -1.9704e-05
3:154149215 G A 0.328025 1.2298e-05
3:154159009 T C 0.549217 -4.6084e-05
3:154175948 C A 0.915380 -3.5036e-05
3:154181836 C G 1.688096 -7.8927e-05
3:154188525 G A 0.261692 1.4340e-04
3:154200833 G T 0.147172 -5.2415e-05
3:154211748 A G 0.347591 9.9555e-06
3:154211996 G A 0.029699 -1.6072e-04
3:154220155 C T 0.045045 5.4779e-06
3:154242406 A G 0.141654 -1.5804e-05
3:154247395 G A 0.148785 1.2946e-04
3:154262967 C T 0.026485 -1.1241e-05
3:154279275 C T 0.213236 -2.2381e-04
3:154287940 C T 0.244048 -1.6058e-04
3:154317529 T C 1.093935 -1.0183e-04
3:154324215 T C 0.103578 5.8246e-05
3:154324717 T C 0.032217 -1.1564e-05
3:154331324 C T 0.062958 -4.8543e-05
3:154343686 T C 0.074552 1.2080e-04
3:154351356 T C 0.133319 -1.0682e-04
3:154385953 C T 0.189224 -2.2720e-05
3:154397785 A G 0.032954 -5.7601e-05
3:154413082 A G 0.118165 -3.8725e-05
3:154420050 C T 0.060017 -3.4914e-05
3:154424387 T C 0.411961 8.5030e-06
3:154428797 T C 0.053422 -3.7969e-05
3:154428873 C A 0.088590 4.2679e-05
3:154434900 C T 0.104234 2.4997e-05
3:154441646 T C 0.097785 -3.0717e-05
3:154449684 C A 0.801986 2.8040e-05
3:154449760 A G 0.074990 7.8518e-05
3:154455745 G A 0.075990 -8.2363e-05
3:154482363 T C 0.169490 1.6652e-05
3:154488103 A G 0.038355 1.2318e-04
3:154491076 G A 0.527532 6.3356e-05
3:154494952 T C 0.886895 4.5495e-06
3:154499398 T C 0.189591 -9.9582e-06
3:154502193 A C 0.038426 -6.2472e-05
3:154537422 C T 0.062815 -5.9436e-05
3:154552583 C A 0.229955 3.3902e-06
3:154563232 T C 0.487483 1.7146e-05
3:154570236 A G 0.062422 2.4023e-05
3:154584993 A G 0.021474 3.0830e-05
3:154605501 T C 0.051085 7.7351e-06
3:154619717 T C 0.038313 1.4044e-04
3:154638514 G A 0.203570 -1.3312e-04
3:154644365 T C 0.213807 -1.1472e-04
3:154651998 T C 0.035648 -3.1698e-05
3:154658108 T C 0.120343 5.1742e-06
3:154674943 A G 0.207202 -1.5416e-04
3:154680415 C T 0.125260 -1.0825e-04
3:154684390 A G 0.058151 -2.5815e-05
3:154686321 A G 0.044275 5.7119e-05
3:154691325 G A 0.628874 -3.1984e-06
3:154693046 T C 0.073442 -4.0439e-05
3:154700630 T C 0.051163 -8.1164e-05
3:154701232 T C 0.050020 5.3714e-05
3:154706388 A G 0.060553 -2.8219e-05
3:154710609 G A 0.119723 -1.7149e-04
3:154723947 G A 1.165144 1.1877e-04
3:154724114 A G 0.156543 3.0925e-05
3:154726772 T C 0.046846 5.7255e-05
3:154729650 T C 0.108639 -7.7409e-05
3:154732732 C T 0.045934 -7.1852e-05
3:154742323 A G 0.068028 -1.3548e-05
3:154746236 A G 0.041400 -6.9828e-05
3:154751912 A G 1.923212 7.9412e-05
3:154755590 A C 0.079125 3.7262e-05
3:154763837 A G 0.034545 4.7171e-06
3:154763852 G A 0.171080 9.2449e-05
3:154768752 A C 0.051601 -4.1495e-05
3:154776691 G C 0.058703 3.7386e-05
3:154785591 G A 0.157526 -3.8842e-04
3:154787433 G A 0.105049 -1.4904e-04
3:154787511 A G 0.112923 -1.4280e-04
3:154788600 A C 0.044149 -1.5336e-04
3:154793594 G A 1.800510 -2.8345e-05
3:154796360 T C 1.936825 4.0349e-05
3:154798344 C T 0.051870 -9.8847e-05
3:154798863 G A 0.043500 4.2094e-05
3:154800995 C T 1.589750 1.1984e-04
3:154801365 C T 1.016894 9.9627e-05
3:154801978 G A 0.058456 -3.7823e-04
3:154804194 T G 0.096457 1.6786e-04
3:154806647 G A 0.538610 -6.4962e-05
3:154809032 G T 0.021302 -2.4774e-05
3:154809684 G A 0.169243 -1.0614e-05
3:154811904 T G 0.103874 -4.3385e-05
3:154811957 A G 0.048297 -1.0081e-04
3:154812638 A G 1.731404 1.9873e-04
3:154816911 A G 1.167322 -3.3001e-05
3:154821348 A G 0.208455 -1.6581e-04
3:154825213 A G 0.318412 7.4201e-05
3:154825388 A G 0.036271 -2.6550e-05
3:154825440 T C 0.082689 -6.9993e-05
3:154829907 T C 0.317993 2.5956e-05
3:154829999 A G 1.393161 -6.3850e-05
3:154831088 G T 0.141846 1.3986e-04
3:154854842 A G 0.039231 -2.5190e-04
3:154856376 C T 0.305633 -1.8685e-05
3:154856485 G C 0.087557 9.4074e-06
3:154857146 G A 0.689485 -6.1780e-05
3:154858685 A G 0.763511 -6.6064e-05
3:154867068 T C 0.112180 2.1083e-05
3:154871478 A C 0.076580 -9.2529e-06
3:154871679 G T 0.759759 -7.4547e-05
3:154876106 T G 0.080232 -1.2252e-05
3:154883839 C T 0.039407 -3.0144e-04
3:154884033 C T 0.134299 2.5545e-05
3:154890206 A G 0.604223 -5.0103e-05
3:154890703 C A 0.905789 -6.7889e-05
3:154898127 G A 0.136221 -4.3465e-05
3:154899955 G A 0.042341 4.3317e-05
3:154901205 A C 1.393200 -9.8071e-06
3:154905810 T C 0.066843 -9.0735e-05
3:154912094 T C 1.169490 -4.5897e-06
3:154912202 G A 0.133783 1.6212e-05
3:154913091 G T 0.046109 1.5135e-05
3:154916733 C T 0.055282 -2.0811e-05
3:154919165 A C 0.038170 7.5595e-05
3:154924514 C T 0.037654 5.9994e-05
3:154929147 G A 1.453500 3.9190e-06
3:154935031 T C 0.059147 -5.3487e-05
3:154951020 G A 0.259349 6.3587e-05
3:154969345 T C 0.091124 -1.1917e-04
3:154970090 A C 1.345397 1.2518e-05
3:154977461 C T 0.807589 1.7142e-05
3:154980236 G A 0.151297 -2.9465e-05
3:154985287 G T 0.044600 -2.9834e-06
3:154986931 A G 0.062289 4.0723e-05
3:155002089 A G 0.020757 -1.6893e-05
3:155021291 A C 0.023210 -3.1491e-05
3:155024350 G C 0.965394 -1.7334e-05
3:155027728 C T 0.745351 -1.3832e-05
3:155028750 A G 1.930372 2.5025e-05
3:155035351 C T 0.196845 9.3120e-06
3:155036085 T C 0.760451 1.6257e-05
3:155037549 C G 0.105555 1.8925e-05
3:155038816 C T 0.694065 -4.1592e-05
3:155043582 C T 0.246872 1.4126e-05
3:155043829 G A 0.386481 4.3324e-07
3:155044321 C G 0.123014 1.6456e-05
3:155046798 C T 1.683046 3.4023e-05
3:155048642 G T 0.494348 -2.6792e-05
3:155052969 C T 0.684224 7.7506e-04
3:155073133 C T 1.915669 1.4023e-04
3:155073612 G A 0.284052 -1.7990e-05
3:155078062 C A 1.792502 2.9856e-04
3:155081143 C T 0.636177 -1.3070e-06
3:155092043 T G 0.140327 1.4904e-05
3:155093283 T C 0.143203 3.3537e-05
3:155094288 A G 0.704224 9.5404e-07
3:155099714 T C 1.102621 -1.9389e-05
3:155101136 G A 0.344085 -2.9803e-05
3:155131258 C T 0.026700 -3.5722e-05
3:155134334 T C 0.079203 1.6390e-05
3:155139253 A G 0.714328 -1.0786e-05
3:155149842 A G 1.955488 -4.6339e-06
3:155165632 A G 0.116639 2.2552e-05
3:155173935 G T 0.069193 -5.7056e-05
3:155176715 C T 0.419556 -4.7998e-05
3:155183108 G A 0.062471 -6.3550e-05
3:155200133 C T 0.071105 -4.5764e-06
3:155204992 T C 1.601181 1.9835e-05
3:155205159 T C 0.034207 -1.1685e-04
3:155213002 G A 0.501352 -1.1556e-04
3:155213851 T C 0.063523 -5.4929e-05
3:155217347 G A 0.191603 -9.5968e-05
3:155219000 C T 0.041452 -1.2073e-06
3:155220028 C T 0.055136 9.0632e-07
3:155230888 G A 0.075542 -2.7462e-05
3:155241060 C A 0.050062 1.4153e-04
3:155259205 G A 1.879677 5.1092e-05
3:155268658 T C 0.076022 1.2755e-04
3:155269450 T C 0.139405 2.6070e-05
3:155273018 T C 1.323254 2.9940e-04
3:155276350 G A 0.042276 2.0697e-05
3:155284690 C A 0.145137 5.8449e-06
3:155285327 C T 0.095672 -5.4403e-05
3:155285939 A C 0.054464 -7.3577e-05
3:155286349 C T 0.054142 -1.6198e-05
3:155292048 T A 0.052364 2.0457e-05
3:155294363 C T 0.045869 -4.1618e-05
3:155306781 C T 0.123738 2.1211e-04
3:155313572 A G 0.057765 -2.5205e-05
3:155314034 G A 1.427530 8.8800e-05
3:155320606 T C 0.258777 -4.7011e-05
3:155336684 T C 0.034285 -1.2464e-05
3:155345004 C T 0.270400 -4.5726e-05
3:155347526 T C 0.676457 -2.9265e-04
3:155356223 T G 0.097415 -3.9129e-05
3:155381152 T G 0.052101 -1.8073e-05
3:155384335 A G 0.050575 -6.8612e-05
3:155384483 A T 0.235362 1.8116e-05
3:155402526 T C 0.083916 2.8505e-05
3:155402741 T C 0.062094 -1.3889e-04
3:155404370 T C 0.037904 -9.6168e-05
3:155405458 G T 1.908762 -3.4503e-05
3:155415005 T C 0.634347 -8.0997e-05
3:155443593 T C 0.040030 -1.4532e-06
3:155447225 C G 0.061497 1.5896e-05
3:155457386 G A 0.638151 -5.4708e-05
3:155464344 T C 0.083974 -7.6529e-05
3:155466042 A G 0.156075 2.0679e-05
3:155484317 T G 0.267538 -4.2520e-05
3:155500486 G A 0.035551 -4.2462e-05
3:155506129 C G 1.223038 3.8332e-05
3:155508466 C T 0.046593 -1.1035e-05
3:155520356 T C 0.022519 2.8769e-05
3:155524015 A G 0.022496 3.7145e-05
3:155530717 T G 0.051351 3.7549e-05
3:155541047 G A 0.042834 1.9542e-05
3:155542475 A G 0.548246 -4.1722e-05
3:155544380 C T 0.022357 8.3745e-05
3:155552827 G C 0.367906 1.0666e-04
3:155570639 G A 0.023600 5.2005e-05
3:155571275 C T 0.102692 -1.4009e-05
3:155585120 C G 0.181476 -2.6724e-05
3:155585961 A G 1.554887 3.8385e-05
3:155587186 T C 0.076548 4.3764e-05
3:155593662 T C 0.085964 1.5237e-05
3:155594473 C T 0.037112 1.1369e-04
3:155611493 G A 0.026411 7.7087e-05
3:155618997 A G 0.103832 -6.3380e-06
3:155630061 A G 0.063902 -6.1438e-05
3:155651084 T C 0.085613 -3.3837e-05
3:155658838 G A 0.022269 5.4562e-05
3:155682770 T C 1.716487 3.9672e-05
3:155686492 C T 1.042659 1.3572e-04
3:155689650 T C 0.040488 -8.4723e-05
3:155689702 T C 1.818556 3.4422e-05
3:155706888 C T 0.369513 -2.8876e-05
3:155706910 T C 0.044071 5.6133e-05
3:155709014 T C 0.025297 1.8421e-05
3:155710100 T C 0.025294 1.7586e-05
3:155710243 A G 1.840809 3.9981e-05
3:155734056 T C 0.408997 -5.0285e-05
3:155735505 C T 1.685175 3.5697e-05
3:155736888 T C 0.891572 4.1289e-05
3:155743407 C T 1.226183 7.1262e-05
3:155744312 G T 0.997296 5.3637e-05
3:155746648 G A 0.025937 3.9539e-05
3:155748935 T C 0.025379 2.8330e-05
3:155751484 A G 0.197475 -7.3983e-06
3:155755221 G A 1.230127 5.5218e-05
3:155755327 A G 0.231818 7.9079e-06
3:155755360 G A 0.049767 1.2593e-04
3:155757032 C A 0.224405 -2.2506e-05
3:155772726 T C 0.037794 2.7325e-05
3:155809366 T G 0.096616 -8.9890e-05
3:155820188 G A 0.037148 4.2481e-04
3:155820843 G A 0.241026 1.0091e-05
3:155822736 G A 0.033684 6.2099e-05
3:155843745 C T 1.171262 4.6471e-05
3:155844743 C G 0.274250 1.0099e-05
3:155851683 C A 0.149159 -3.5492e-05
3:155853451 C T 0.075860 -1.7421e-05
3:155856253 G A 0.187971 1.0301e-04
3:155857133 A G 0.058592 3.6118e-05
3:155863815 G C 0.150330 -6.9619e-05
3:155864792 T G 0.034898 -4.0998e-05
3:155865121 G T 0.080160 -1.2876e-05
3:155868128 T C 0.057544 -1.6843e-05
3:155877419 A C 0.067265 1.0919e-04
3:155880570 C G 0.069677 3.5811e-05
3:155889308 A G 1.181055 7.7689e-05
3:155895514 G A 0.032860 3.2097e-05
3:155901648 C T 1.123150 8.6059e-05
3:155903204 A C 0.033775 3.1734e-04
3:155922283 A G 0.059225 3.6167e-05
3:155925049 A G 0.077288 2.1798e-05
3:155926245 T G 0.109830 6.1072e-05
3:155950579 A G 0.112793 -1.5795e-04
3:155952434 A G 0.317318 -1.1432e-06
3:155957733 G A 1.481868 1.1061e-04
3:155959748 C T 0.062335 1.0551e-05
3:155964587 A G 0.116990 -1.6779e-06
3:155965975 T C 0.032834 3.6490e-05
3:155968688 A G 1.277379 5.1673e-05
3:155971047 C T 0.042250 5.7113e-05
3:155975304 G A 0.040436 -1.9359e-05
3:155978196 C T 0.105422 -2.0329e-05
3:155978696 G C 0.459689 2.1508e-05
3:155984606 C T 0.338986 -2.9238e-07
3:155985249 G A 0.030458 -2.6327e-04
3:155988649 A G 0.086460 1.2317e-05
3:156005285 A G 0.022370 5.6436e-05
3:156008019 A C 0.054623 5.1215e-05
3:156009925 T C 0.630147 1.7558e-05
3:156017717 A C 0.439179 2.1174e-05
3:156023000 C T 0.145221 2.6332e-04
3:156023503 G A 0.041873 1.0858e-05
3:156030006 T G 0.051546 -5.6771e-05
3:156037384 C T 0.409497 3.4247e-05
3:156039796 C T 0.067077 -1.6114e-05
3:156039826 A G 0.041753 -1.4760e-05
3:156048271 T G 0.028592 -1.6237e-06
3:156048473 A G 1.012340 1.5303e-05
3:156050379 T C 0.066236 -1.6247e-04
3:156057534 G A 0.079833 -6.8350e-05
3:156063787 C T 0.062656 1.8228e-07
3:156068252 T C 0.067096 -8.1571e-06
3:156069032 G A 0.109677 2.5375e-04
3:156078627 A G 0.153829 2.4341e-04
3:156094959 G A 0.046200 -1.3388e-05
3:156097532 A G 0.181603 -2.0592e-05
3:156102734 T C 0.380837 -2.4246e-05
3:156112914 A G 0.421305 -2.9817e-05
3:156118719 T C 0.036755 1.3021e-05
3:156123255 A G 0.088719 1.9644e-05
3:156136997 A C 0.038326 -2.3966e-05
3:156139896 G T 0.192230 2.3230e-06
3:156147368 C G 1.751577 -7.3408e-05
3:156150321 A G 0.036057 -3.6651e-05
3:156150661 C A 1.235866 -1.7034e-05
3:156157325 G C 1.224353 3.5931e-05
3:156158932 G A 0.057820 1.2038e-04
3:156162567 G A 0.171054 6.1805e-06
3:156167184 T C 1.042662 1.0694e-05
3:156168726 C T 0.895341 6.9760e-05
3:156170443 G A 0.125705 4.6694e-05
3:156175167 A G 0.955218 -2.9480e-05
3:156175384 G A 0.030065 -4.3185e-05
3:156180594 A G 0.088849 -3.0295e-05
3:156182083 G A 0.100011 -8.1320e-05
3:156183157 G A 0.030117 -4.1570e-05
3:156190210 T C 0.171645 -3.9006e-05
3:156195137 T C 0.979636 -6.6381e-05
3:156200074 T G 0.027952 9.4522e-06
3:156204177 T C 0.487298 3.9079e-06
3:156204782 C T 0.082796 -6.0021e-05
3:156210494 G T 0.047881 -1.0447e-04
3:156218823 T C 0.133102 -2.9389e-05
3:156228145 T G 0.334407 4.8038e-05
3:156229977 C T 0.180986 8.3601e-06
3:156230218 G A 0.745958 -1.0764e-05
3:156230595 T C 0.511501 3.1596e-05
3:156235116 C G 0.952391 -5.0293e-05
3:156235799 G A 0.024849 -2.6000e-05
3:156239308 C T 1.773693 -2.9428e-06
3:156242091 A G 1.001276 2.2267e-04
3:156248263 T C 0.249027 -6.6418e-06
3:156250953 G A 1.626271 8.8526e-05
3:156259485 A G 1.371097 5.2421e-05
3:156259966 T A 0.247430 -4.6347e-05
3:156271627 T C 0.245973 -8.3662e-07
3:156273727 G A 0.571106 -4.7590e-05
3:156287499 A G 0.064964 3.5146e-05
3:156292211 G A 0.302926 -2.0424e-04
3:156312295 T C 0.300073 -2.9983e-04
3:156312703 T C 0.146208 2.5300e-05
3:156330652 G A 0.242415 2.5796e-06
3:156331864 C A 1.535737 5.2498e-06
3:156336555 T C 0.974589 1.1433e-04
3:156338654 G A 0.223989 2.2900e-05
3:156339091 A C 0.053487 -4.9102e-05
3:156341294 C T 0.076700 -1.1882e-05
3:156345673 T C 0.054658 1.5106e-04
3:156349000 T C 0.329116 -1.7483e-04
3:156349051 T C 0.228520 -2.0315e-05
3:156355709 A C 0.415606 -1.2456e-05
3:156359280 G T 1.757266 -9.3110e-05
3:156365758 C G 0.046479 -4.3736e-05
3:156366786 G A 0.086207 -5.3301e-05
3:156373580 T C 1.339278 -2.6633e-05
3:156373830 A G 0.216690 -1.3721e-05
3:156393007 T C 0.040221 1.8307e-05
3:156398178 T C 0.030630 4.5823e-05
3:156410877 G A 0.025223 -6.4527e-06
3:156420088 C T 0.054490 -4.1547e-05
3:156433024 T C 0.051497 -2.7129e-05
3:156444383 C T 0.898268 -2.5930e-04
3:156450018 C T 0.938597 8.8381e-05
3:156468563 A G 0.061475 -3.2574e-05
3:156468913 A G 0.059650 -3.4435e-05
3:156468970 G A 0.150402 -1.8209e-06
3:156484906 A C 0.031597 3.8049e-06
3:156486962 A G 0.047904 1.6880e-05
3:156490179 G T 0.171895 2.5375e-05
3:156501382 T C 0.070202 -8.8341e-06
3:156505652 A C 0.100943 7.2626e-05
3:156506124 C A 0.497295 -3.3344e-05
3:156532183 A G 0.134325 -7.6016e-05
3:156538738 T C 1.148779 6.5943e-06
3:156544488 G C 0.100359 5.7922e-05
3:156546675 G T 1.557176 -5.2057e-05
3:156553246 G A 0.244266 3.9397e-05
3:156568806 C T 0.043795 -3.5145e-06
3:156570680 A G 0.101595 6.4572e-05
3:156608420 A C 0.053548 5.0117e-05
3:156609300 G A 0.103254 -7.9483e-05
3:156621286 G T 0.097756 -3.5520e-05
3:156626091 T C 1.035956 3.2679e-05
3:156647466 C T 0.068833 -1.3448e-05
3:156654299 G A 0.034532 -2.8108e-05
3:156658988 C T 1.626015 1.4445e-04
3:156697028 T C 0.030231 4.5186e-05
3:156704936 A G 0.089975 -3.8232e-05
3:156712260 A C 0.082822 -5.8025e-06
3:156714915 A G 0.144913 -6.4892e-05
3:156721100 C T 0.710148 8.9337e-05
3:156735330 T C 0.032302 3.5061e-05
3:156749560 A G 0.045256 -3.6579e-05
3:156754654 G C 0.066006 1.6717e-05
3:156756660 G A 1.417887 1.2287e-04
3:156768465 C T 0.059628 1.3658e-05
3:156786928 A G 0.741528 2.2694e-05
3:156788928 A C 1.307019 3.4301e-05
3:156790907 G A 0.055684 7.5366e-06
3:156792811 C G 0.031182 -6.1466e-05
3:156793907 T C 0.180743 -1.7779e-05
3:156797146 G T 0.024168 1.1559e-04
3:156798405 A G 0.131661 -9.1618e-05
3:156798775 C T 0.796407 -1.3671e-04
3:156805526 A C 0.064389 -5.6115e-05
3:156807428 A G 0.648501 5.5447e-05
3:156812844 A G 0.230312 1.2411e-05
3:156814022 A C 1.443935 3.5845e-05
3:156814949 C T 0.659300 6.1489e-05
3:156815558 T C 0.042753 -5.9408e-05
3:156819345 T C 0.434902 -1.1270e-05
3:156821349 T G 0.084857 -6.0923e-05
3:156821753 T C 0.268563 -1.5191e-05
3:156821808 T C 0.960811 -2.5860e-05
3:156824126 A G 0.038215 -7.4210e-05
3:156824507 T C 0.097314 -1.3690e-04
3:156825546 A G 0.638586 -3.4149e-05
3:156826276 A G 0.050734 -2.6822e-05
3:156829677 C T 0.564060 -3.4587e-05
3:156833616 G T 0.213175 6.9710e-05
3:156835419 G T 0.853951 2.1807e-04
3:156847193 A C 0.034759 2.5084e-06
3:156848024 T C 0.405836 2.9122e-05
3:156854742 A G 0.075629 -4.9552e-05
3:156855546 T G 0.029186 -8.8913e-06
3:156860221 A G 0.038388 6.7854e-05
3:156862898 C G 0.108067 6.7957e-05
3:156878564 A G 0.073912 9.0719e-05
3:156879805 T G 0.046531 2.1209e-06
3:156886622 A C 0.500463 2.8839e-05
3:156914035 A C 0.098356 -9.0753e-06
3:156915650 T C 0.722368 5.7105e-05
3:156923397 A G 0.085993 8.2918e-05
3:156950579 T C 0.075272 -3.5340e-05
3:156958220 A G 0.035989 5.1606e-05
3:156959263 G A 0.586254 7.3048e-05
3:156963190 G A 0.036544 -8.4535e-06
3:156973754 A G 0.069842 2.7428e-05
3:156983375 T C 0.029721 2.6353e-05
3:156987528 A G 0.685837 3.2885e-05
3:156992802 A G 0.554254 -7.6195e-06
3:156992920 T C 0.061617 -1.3639e-04
3:156997168 T C 0.024752 -1.0860e-05
3:157008821 A G 0.042685 2.4015e-04
3:157009528 A G 0.023762 -5.3289e-05
3:157014168 A G 0.037427 -5.9839e-05
3:157018226 A C 0.036041 -4.6428e-05
3:157019531 G T 0.551642 -2.6317e-06
3:157036787 A G 1.122144 4.0699e-05
3:157077002 A G 0.047855 2.7334e-05
3:157081324 G A 0.500833 2.9723e-05
3:157105246 C T 0.036034 -2.4175e-06
3:157106130 C T 0.031909 2.0104e-04
3:157111322 C A 0.119866 -9.0642e-05
3:157125584 A G 1.219085 2.9901e-05
3:157131788 C A 0.175329 6.8996e-05
3:157138007 C A 0.024492 -5.7357e-05
3:157138994 C T 0.057537 4.3435e-05
3:157139469 A G 0.025778 -8.6870e-05
3:157140577 C T 0.045531 -5.7805e-05
3:157142424 T C 0.094036 7.0057e-05
3:157150757 A G 0.031756 6.3910e-06
3:157155314 A C 1.126490 -5.5584e-07
3:157156412 A G 0.050520 -9.9505e-07
3:157161305 A G 0.098567 2.9031e-05
3:157161906 T C 0.099645 2.1804e-05
3:157166123 A G 1.117509 1.9688e-06
3:157171006 C T 0.068917 1.6174e-05
3:157171255 T C 0.063295 5.8173e-05
3:157180169 G A 1.180749 1.3134e-04
3:157180962 T C 0.425632 9.0368e-06
3:157191266 A C 0.020666 -4.1234e-05
3:157202375 C T 0.041630 6.3135e-05
3:157211631 A G 0.541972 9.7496e-06
3:157216231 T C 0.033668 -6.6835e-05
3:157218771 A G 0.131622 -1.0935e-04
3:157221258 G A 0.036463 1.9791e-05
3:157232900 C T 0.107678 1.9224e-05
3:157249124 G A 1.360713 9.0442e-05
3:157249759 T C 0.460037 6.7525e-07
3:157251358 A G 0.797663 5.2195e-06
3:157260234 G A 0.044726 -4.2646e-05
3:157284482 C T 0.064762 -3.0747e-05
3:157289936 A G 0.926828 2.7891e-05
3:157290688 A G 0.401175 2.0358e-05
3:157290908 G T 0.341132 6.8626e-06
3:157293295 G A 0.157529 8.2906e-05
3:157312557 T C 0.238235 5.6052e-05
3:157324023 C A 1.548480 -6.4582e-05
3:157327088 G A 0.645054 6.0452e-05
3:157327565 C T 0.646482 -5.9259e-05
3:157329786 A G 0.107016 -6.8117e-05
3:157347640 A G 1.234483 -6.0205e-06
3:157354132 C T 0.139415 2.3467e-05
3:157356652 T C 0.055684 2.3907e-05
3:157368582 A G 0.643285 1.0821e-05
3:157375369 A G 0.052179 -5.2450e-06
3:157390833 A C 0.389805 -5.7441e-06
3:157416011 T C 0.040718 -6.5987e-05
3:157420596 C A 0.274688 6.3281e-06
3:157425014 T C 0.045600 -6.5048e-06
3:157427581 A C 0.397968 5.3684e-06
3:157436607 G T 0.079696 -1.9885e-05
3:157437068 G A 0.819705 -1.7721e-06
3:157449239 T C 0.259560 1.8500e-05
3:157450072 T G 0.029222 8.4975e-05
3:157450997 T C 0.074594 -3.7944e-05
3:157471200 A G 0.030546 1.0100e-04
3:157485776 G A 1.258232 -3.0586e-05
3:157488235 G A 0.137318 1.0030e-04
3:157489422 C T 0.038465 -2.7071e-05
3:157499452 A G 1.708538 1.6242e-05
3:157506656 C T 1.081585 2.9078e-05
3:157507171 T C 0.030903 -2.5455e-05
3:157512563 T A 0.078323 -5.4977e-06
3:157513539 A G 0.030770 -2.0124e-05
3:157514666 T C 0.374793 6.4615e-05
3:157540778 G A 0.177994 -5.7313e-05
3:157544784 G C 0.078375 -1.0206e-05
3:157552761 A G 1.695039 8.7189e-06
3:157553448 A G 0.243831 1.3082e-05
3:157553660 G T 0.041844 -4.6058e-05
3:157560765 C T 0.066934 1.2261e-05
3:157560901 A G 0.055463 -1.9172e-05
3:157560913 G A 0.039163 3.9289e-05
3:157563779 T A 0.138295 -2.8697e-05
3:157570795 A C 1.275181 8.7236e-06
3:157574501 G A 0.992781 4.5508e-06
3:157577123 A G 0.025921 -3.1708e-05
3:157588290 A G 0.161742 2.3756e-05
3:157595264 T C 0.750733 -1.8175e-05
3:157595738 A G 0.038079 -4.3462e-05
3:157604698 C T 0.491978 -2.7040e-06
3:157605308 G A 0.098911 6.1052e-05
3:157609727 C T 0.031558 -8.7154e-06
3:157626496 A G 0.077259 -1.6822e-05
3:157634912 G A 1.968815 7.7865e-05
3:157638127 G C 0.936150 1.1775e-05
3:157653168 A G 0.168409 6.9122e-05
3:157654767 A G 0.040734 -5.2786e-05
3:157658971 A C 0.085522 6.2811e-05
3:157669883 A G 0.227793 -1.5647e-05
3:157671970 T C 0.270128 3.2426e-05
3:157680980 T C 0.033026 -1.1124e-04
3:157683763 G T 0.909934 1.7614e-05
3:157689547 A G 0.027190 4.2841e-06
3:157694759 A G 0.040319 -6.0584e-06
3:157694984 G A 0.275451 3.7042e-05
3:157698151 C T 0.082354 1.1251e-04
3:157709709 T C 0.034421 -4.5478e-05
3:157723257 G A 0.413097 3.0149e-05
3:157737321 C A 0.128369 6.3249e-06
3:157769463 T C 1.821558 -7.4273e-05
3:157773997 T C 0.032513 5.7091e-06
3:157775134 C T 0.287246 2.6584e-05
3:157775999 T C 0.078116 2.6856e-05
3:157776263 C T 0.082822 1.4434e-04
3:157783273 A C 0.265272 -1.6968e-04
3:157787844 T C 0.981308 2.6316e-05
3:157813401 T C 0.465947 1.7220e-05
3:157838046 T C 0.083724 4.5040e-05
3:157845784 T C 0.053500 -3.7389e-05
3:157852922 A G 0.133060 7.2137e-05
3:157854877 G A 0.046369 -1.5584e-06
3:157855854 G A 0.026700 -1.2149e-05
3:157858069 T C 0.092231 1.1968e-06
3:157867535 A G 0.151551 7.6730e-06
3:157875221 T C 0.597027 4.8151e-05
3:157879087 T C 0.045187 -3.1670e-05
3:157888553 G T 1.118334 -8.6505e-05
3:157921921 C G 0.084977 6.3467e-05
3:157928153 T C 0.095561 -2.1013e-05
3:157928701 T C 1.132346 -7.0115e-05
3:157937790 G T 0.043370 -4.3720e-06
3:157937939 G A 1.241912 -4.9754e-05
3:157943857 T C 0.067616 -2.4865e-05
3:157953335 C T 0.046375 -2.2885e-05
3:157992814 G A 0.831302 -1.4836e-04
3:158013026 A G 0.301576 2.9826e-05
3:158013408 G A 0.038014 3.8078e-05
3:158019378 T C 0.049306 1.0339e-04
3:158019468 A G 0.037161 -1.5389e-05
3:158034093 G A 0.145939 -2.8439e-06
3:158051705 G A 0.033311 1.1971e-04
3:158055651 G A 0.109495 1.8403e-05
3:158057294 T C 0.196478 -5.8271e-06
3:158066490 C T 1.838388 -1.5737e-05
3:158068650 G A 0.025612 -4.5225e-05
3:158094422 T C 1.007423 1.3460e-04
3:158096610 T C 0.066606 -1.0589e-04
3:158097300 C T 0.056619 8.6860e-05
3:158103328 G A 0.024726 -5.3678e-05
3:158107855 A G 0.024937 4.8466e-06
3:158109724 C A 0.603291 6.5715e-05
3:158158404 C A 1.957406 3.6772e-05
3:158179274 A G 0.228566 -3.0015e-04
3:158195152 G A 0.086798 9.7067e-05
3:158197614 A G 0.149016 3.0455e-05
3:158203794 C A 0.965141 1.1536e-04
3:158205837 A G 0.289339 1.7046e-05
3:158241071 A G 0.954972 1.0705e-04
3:158251497 C A 0.057531 7.4191e-05
3:158258662 G A 0.539038 2.6235e-05
3:158272518 T G 0.076444 -5.0174e-07
3:158274022 T C 0.088930 -7.2487e-05
3:158284681 C G 1.120284 1.2853e-04
3:158285280 C T 1.177384 1.4308e-04
3:158288525 A C 0.028709 -1.2154e-05
3:158295170 T C 1.012331 1.6765e-04
3:158297868 A G 0.051877 9.1997e-06
3:158302546 G A 0.035479 1.8877e-04
3:158308875 C T 1.706175 1.9335e-06
3:158310483 T G 0.731352 1.6897e-04
3:158315662 G A 0.090871 -5.9877e-05
3:158317068 T C 0.280547 1.6609e-05
3:158341216 A G 0.769341 1.3499e-04
3:158343269 A G 0.060150 1.3915e-05
3:158346238 A G 0.081598 -6.0954e-06
3:158363463 G A 0.021172 1.4716e-05
3:158370143 G C 0.090096 8.8512e-05
3:158386589 G A 0.201422 -2.5157e-04
3:158391642 C A 0.726802 2.8671e-05
3:158394944 G A 1.053380 1.3670e-04
3:158401166 G T 0.281459 9.1992e-06
3:158408032 A G 0.037226 -3.6756e-05
3:158420547 T C 0.325792 8.3600e-05
3:158427059 C T 0.135471 -7.3685e-05
3:158439496 T C 0.472419 8.6548e-06
3:158449442 C A 0.087772 -5.7008e-05
3:158453442 T C 0.359902 -2.2513e-05
3:158458035 G A 0.043772 -1.8589e-05
3:158460602 T C 0.295766 4.2570e-06
3:158461611 A G 0.030779 9.9273e-05
3:158462866 G A 0.055460 7.0501e-05
3:158485319 T G 0.036070 1.6882e-04
3:158489439 C T 0.027537 -2.4225e-05
3:158493172 G C 0.034119 1.3935e-05
3:158503109 T G 1.913303 -3.1928e-06
3:158512334 C T 0.095425 1.4931e-05
3:158513599 T C 0.040072 5.6367e-05
3:158515499 T C 0.243581 -6.8511e-06
3:158516557 A C 0.021243 4.2468e-05
3:158525574 C T 0.523290 8.3986e-05
3:158526223 C A 0.195904 5.3768e-05
3:158537110 C T 1.072325 1.5282e-05
3:158537443 G A 1.115584 1.1746e-04
3:158550003 T C 0.816709 2.0700e-04
3:158551078 C T 0.345565 2.9655e-05
3:158554978 C T 1.131031 1.3399e-04
3:158561679 T C 0.068297 2.0165e-04
3:158566782 A C 0.238027 1.1583e-05
3:158566999 G T 0.649322 2.3298e-04
3:158569149 C A 0.332842 9.6117e-05
3:158569712 C A 0.077557 3.7130e-05
3:158569720 A C 1.318450 3.8195e-06
3:158571267 A G 0.434768 -1.1898e-04
3:158583004 G A 0.097025 -1.8366e-05
3:158583637 T C 0.783391 3.7332e-05
3:158587946 T C 0.103475 4.7955e-05
3:158604768 C T 1.214655 3.2742e-05
3:158612955 A G 0.047764 1.6004e-06
3:158613381 T C 0.097928 -2.6637e-06
3:158616661 T C 0.184790 3.5235e-05
3:158624920 C T 1.436236 -1.4066e-05
3:158636239 T C 0.230471 -1.3611e-05
3:158636376 A C 0.051153 5.1101e-06
3:158642475 G A 0.086470 -1.2098e-05
3:158643193 T C 0.153664 4.0450e-06
3:158646045 G A 1.812675 -1.4272e-04
3:158663753 G A 0.659203 8.6328e-06
3:158671184 A G 0.202801 -7.9631e-06
3:158672580 C G 0.480865 6.7110e-06
3:158677432 G A 0.045418 2.9170e-05
3:158681796 A C 0.053441 2.6538e-05
3:158685799 T C 0.045781 5.3224e-06
3:158692311 G A 0.069125 2.2644e-05
3:158692959 C T 0.200000 -6.1441e-05
3:158694183 A C 0.069060 1.2309e-05
3:158712275 A G 1.301728 2.7833e-05
3:158713488 C T 1.683906 3.1242e-08
3:158720123 C T 0.114666 -2.1565e-05
3:158722570 C T 1.748539 -7.6023e-06
3:158724532 G A 1.109882 1.2474e-05
3:158726789 T C 1.297100 -2.3418e-05
3:158727046 G A 1.184635 -1.4317e-05
3:158730534 C A 0.030211 -5.7842e-06
3:158736714 T G 1.507993 -6.3329e-06
3:158744322 G A 0.024749 3.7618e-06
3:158746146 A G 0.038579 -6.4354e-06
3:158746964 C T 0.047836 6.7505e-05
3:158755620 A C 0.831328 -3.8983e-04
3:158761290 A C 0.283137 3.4654e-05
3:158766665 C T 0.743553 -1.3158e-04
3:158771822 G A 0.454879 1.6320e-04
3:158811068 T C 1.472263 5.4621e-05
3:158823390 C T 0.094124 2.7458e-05
3:158828082 C T 0.052802 -7.4957e-05
3:158835429 C T 0.787231 -2.7305e-04
3:158836037 G A 1.415914 -1.3128e-05
3:158852712 T C 0.173453 3.1522e-05
3:158858751 T C 0.026346 7.1584e-06
3:158870237 T C 0.893595 4.9316e-07
3:158901791 C A 0.516561 -1.1042e-05
3:158902903 A C 0.296198 1.9998e-04
3:158908791 T C 0.041825 -1.2668e-04
3:158909621 T G 0.077804 -1.4971e-05
3:158915051 C T 0.133212 -3.3370e-05
3:158922202 A G 0.068687 -2.1387e-05
3:158929523 G A 0.041692 7.6015e-05
3:158945330 G A 1.504737 -9.0258e-06
3:158953344 A G 0.038277 -8.0209e-05
3:158963599 G C 0.049874 3.3790e-05
3:158963910 G A 0.111907 5.1267e-05
3:158986389 G T 0.865330 -5.6703e-05
3:158994017 A C 0.076558 1.2458e-04
3:158998366 C G 0.028413 -4.4668e-05
3:159015487 G A 0.403113 2.1453e-05
3:159017987 G C 0.044074 -4.2087e-05
3:159018608 A G 0.074114 2.6731e-05
3:159043110 C T 0.055609 1.8248e-05
3:159045992 A G 0.035755 -8.9295e-05
3:159056261 T G 0.392155 1.2496e-05
3:159072589 C T 0.043957 -4.1750e-05
3:159094930 T G 0.250936 2.9018e-05
3:159099226 T C 1.652750 -6.0276e-05
3:159108879 G A 0.161457 -2.5757e-05
3:159116541 T G 0.101517 -2.0989e-08
3:159133312 T C 0.031951 -4.0914e-05
3:159134940 G A 1.237589 -4.5616e-05
3:159137792 G A 0.276522 2.3320e-05
3:159140790 A C 1.899112 -1.4238e-05
3:159152612 C T 0.064532 -3.3748e-05
3:159154821 T C 0.270621 1.5762e-05
3:159155377 T G 1.002889 -1.4071e-05
3:159155504 T G 1.530570 -5.5213e-05
3:159158671 T G 0.200834 3.7282e-05
3:159158795 T G 0.027586 5.6703e-05
3:159160223 T C 0.307496 6.0543e-05
3:159160431 C T 0.356140 1.8727e-05
3:159165953 T C 0.688810 3.4094e-05
3:159184286 C A 0.182168 7.3806e-07
3:159188258 G T 0.032860 -2.0523e-04
3:159190653 A G 0.073192 -8.5901e-06
3:159197292 T C 0.077405 5.6509e-05
3:159200834 G A 0.346267 3.1657e-06
3:159202634 T C 1.223775 5.0279e-05
3:159205790 A G 0.044892 -2.5770e-05
3:159220960 C A 0.058871 2.4905e-05
3:159223205 A G 0.035252 2.1575e-05
3:159233614 G A 0.076129 7.4361e-05
3:159243379 C T 0.059430 -8.8468e-06
3:159244741 A G 0.037177 3.8121e-05
3:159248557 G C 0.097545 -1.6877e-05
3:159258371 T C 1.939340 -3.0558e-05
3:159258994 A G 0.057593 -1.6937e-05
3:159259052 A G 0.032389 -1.9757e-05
3:159259291 C T 0.339240 -4.7606e-06
3:159262846 G A 1.320411 6.6206e-06
3:159267122 T C 0.130820 1.1665e-04
3:159269142 G A 1.303043 2.4218e-05
3:159272819 G A 0.046898 8.5701e-05
3:159275777 A G 0.069511 -3.9597e-05
3:159276226 G A 0.160386 -7.1975e-05
3:159278161 T C 0.062257 4.2577e-05
3:159278320 T C 0.379974 -4.8403e-05
3:159294864 A G 0.067830 3.7074e-06
3:159295114 T C 0.181600 -6.0297e-05
3:159304135 T G 0.051799 -1.0577e-05
3:159309993 T C 0.070933 3.1553e-06
3:159322105 C T 0.041364 -4.2002e-06
3:159328606 T C 0.059683 -4.9110e-05
3:159335480 G T 0.035207 3.7445e-05
3:159338172 G T 0.049157 -1.0797e-05
3:159343241 T C 0.024882 -1.8964e-05
3:159347307 T C 0.116639 1.0977e-04
3:159349257 G A 0.036025 -9.6311e-05
3:159351238 T C 0.138844 -9.9250e-05
3:159361527 G T 0.151788 1.6658e-04
3:159362244 A G 0.030192 2.1544e-06
3:159379616 A G 0.034833 -1.1856e-04
3:159382586 G T 0.054460 2.2780e-05
3:159390190 G A 0.045411 -4.2595e-05
3:159411111 T C 0.109203 1.0482e-04
3:159413276 G C 0.239046 9.4376e-06
3:159417527 C T 0.197793 -6.4448e-06
3:159427987 T C 0.152414 1.8462e-04
3:159442244 G A 0.117545 -8.6730e-06
3:159446656 T C 0.267048 1.9856e-05
3:159452704 C T 0.680816 -8.3069e-06
3:159453439 G T 1.374492 4.8512e-05
3:159455723 T C 0.478658 9.3285e-05
3:159458183 C A 0.527019 3.3214e-05
3:159462903 G A 1.536055 4.5592e-05
3:159463746 T C 0.056440 -2.7507e-05
3:159470750 T C 0.077233 -1.2651e-04
3:159471334 A G 0.145254 -3.9675e-04
3:159472064 T C 0.997718 4.4801e-06
3:159477493 A G 0.316935 9.8780e-05
3:159478088 T C 0.124978 1.0409e-05
3:159479172 C T 0.724092 -4.5711e-05
3:159487204 C T 0.060371 -7.4801e-05
3:159491024 A G 0.030763 -2.5472e-05
3:159494397 T A 0.036849 5.8082e-05
3:159500613 G A 1.285973 3.4236e-05
3:159507112 G A 0.132563 -1.8649e-06
3:159512943 T C 0.310086 -1.2090e-05
3:159516667 C T 0.102803 4.1460e-05
3:159517298 A G 0.131963 -1.0852e-05
3:159533291 T C 0.128996 2.2371e-04
3:159533436 C T 0.442269 -9.6564e-06
3:159537386 C A 0.454480 8.8229e-05
3:159559868 A G 0.282789 -1.1445e-04
3:159563158 T C 0.128795 2.2428e-06
3:159580169 T C 0.023301 -4.9192e-05
3:159601763 A G 0.516510 4.8243e-05
3:159608222 G A 0.128279 2.2676e-05
3:159609989 A G 0.044214 -3.3357e-05
3:159610754 T C 0.517006 3.3126e-06
3:159612616 C T 0.194628 -6.6852e-06
3:159613455 G T 0.356698 3.7720e-05
3:159614478 G A 0.122586 1.4166e-05
3:159640591 T C 0.103387 6.3354e-05
3:159643093 G A 0.038079 3.4412e-06
3:159651015 A G 0.044262 -7.7971e-06
3:159653368 C A 1.116529 2.9868e-05
3:159659202 G C 0.025554 -2.5458e-05
3:159664108 C G 0.120365 3.9594e-05
3:159665050 G A 0.246560 -5.1907e-04
3:159675391 C A 0.169360 -1.7252e-05
3:159678183 C A 0.257833 1.4597e-05
3:159678255 G A 0.353193 2.7776e-05
3:159685800 A G 1.063594 7.8572e-06
3:159689524 T C 0.091978 -1.9072e-05
3:159698945 C T 0.689596 -1.1447e-05
3:159700819 T G 0.281923 4.1601e-05
3:159701894 G A 0.035853 -2.8302e-05
3:159704323 G T 0.020744 -2.8711e-05
3:159709651 C T 0.582255 -1.0043e-04
3:159715712 T C 0.805661 -1.7110e-05
3:159717008 C A 0.223882 8.8780e-05
3:159728878 G T 0.768429 1.4763e-05
3:159736893 C T 0.857132 -5.1084e-05
3:159738134 A G 0.035142 -1.1305e-07
3:159744277 T C 1.619254 -3.4821e-05
3:159745863 C T 0.839712 -5.4384e-05
3:159747098 G A 0.034905 -1.2436e-05
3:159754787 A G 0.581317 -4.1588e-05
3:159765589 T C 0.199130 -8.3024e-05
3:159770429 C T 1.520161 -2.8816e-05
3:159772812 G A 0.084730 2.7099e-05
3:159779664 G A 0.064347 1.0748e-04
3:159796203 T C 0.040471 1.3276e-05
3:159811035 A G 0.062283 6.0861e-06
3:159814546 C T 1.436839 -2.6723e-05
3:159814811 G A 0.033934 1.6419e-06
3:159815034 A T 0.502066 1.2778e-05
3:159818194 G A 0.134257 -3.7245e-05
3:159819029 G A 0.074662 -8.3936e-05
3:159819567 A G 0.112654 -4.2070e-05
3:159820813 G A 1.912709 -1.4909e-06
3:159823791 T C 0.217102 -6.4391e-06
3:159825426 A G 0.099067 -6.1008e-05
3:159829678 A G 0.095532 1.3456e-05
3:159841425 C T 0.386676 -2.8469e-04
3:159843308 G A 0.122985 9.3001e-05
3:159850614 T C 0.063513 8.7728e-06
3:159856496 A G 0.054061 9.1565e-05
3:159860637 G A 0.030643 -1.0478e-05
3:159866626 T C 0.051715 -8.5817e-05
3:159869997 A G 0.048193 3.2563e-05
3:159871249 C T 0.719324 1.5292e-05
3:159873775 G A 0.069443 -7.4068e-05
3:159880446 A G 0.129006 -1.0597e-04
3:159898767 A C 0.037138 4.7830e-05
3:159901255 A C 0.415080 3.2718e-05
3:159903220 A G 0.040098 -1.9119e-05
3:159906042 G A 0.225998 -1.3295e-05
3:159917359 G A 0.034460 6.0423e-05
3:159931221 C T 0.020413 4.9607e-05
3:159931416 T C 0.173901 -3.2418e-05
3:159939051 T C 0.023217 -6.7856e-05
3:159945761 C G 0.086405 5.6210e-05
3:159952278 G A 0.868313 -1.3590e-06
3:159965219 A G 0.277570 2.9125e-05
3:159967717 T C 0.133667 1.0303e-05
3:159972417 G A 0.025207 6.8747e-06
3:159973102 G A 0.198757 -1.5374e-05
3:159980566 G A 0.129577 -8.7564e-05
3:159989831 T G 0.050880 -3.8583e-05
3:159991470 C T 1.774287 2.1898e-05
3:159996122 C T 0.039825 1.2408e-05
3:159999444 C T 0.106769 -5.2106e-05
3:160007534 C T 0.525166 -5.5543e-05
3:160022597 C T 0.035720 2.9675e-05
3:160039787 T G 0.074461 -1.4731e-04
3:160070907 T A 1.528421 -1.6564e-05
3:160089896 A G 0.096892 1.9835e-05
3:160094987 A G 0.067031 -1.9027e-05
3:160110255 A G 0.526344 -6.6721e-05
3:160113460 T G 0.037667 -1.4544e-05
3:160116174 C T 0.027514 -3.9857e-05
3:160132136 G A 0.126416 -1.3650e-06
3:160148756 T C 1.058706 -2.1461e-05
3:160154680 C T 0.047706 -6.1009e-06
3:160154786 T C 0.082017 -3.4151e-05
3:160166075 G A 0.084471 -7.0294e-05
3:160167100 A G 0.036628 1.2455e-04
3:160167875 T G 0.259738 -5.5584e-05
3:160171926 G T 0.404794 4.4378e-05
3:160195729 C T 0.030234 -3.1060e-05
3:160198821 G T 0.056064 1.1402e-05
3:160210802 A G 1.746075 -1.5620e-05
3:160243378 A G 0.041533 -1.4436e-04
3:160244073 G A 1.839660 3.0576e-05
3:160262635 C G 0.029871 -4.9201e-05
3:160275031 A G 0.060277 5.8112e-06
3:160278478 T C 1.159155 -4.4957e-05
3:160287297 C T 0.118668 1.9815e-05
3:160296071 C T 0.053279 1.9657e-04
3:160311287 A G 0.110242 1.1214e-04
3:160317348 A G 1.762200 -2.5370e-05
3:160337265 C T 0.132284 3.1705e-05
3:160340896 T C 0.577588 -2.1904e-04
3:160350181 C T 1.799429 -4.1996e-05
3:160357014 A G 0.036940 -4.4538e-05
3:160357187 A C 0.036843 -4.7921e-05
3:160358809 G A 0.098466 -1.0801e-05
3:160370697 G A 0.091180 1.9037e-05
3:160375070 T C 0.043629 -1.4162e-05
3:160386249 T G 1.942579 7.4087e-06
3:160398130 T G 0.046430 -7.0750e-05
3:160400232 G A 0.025778 -1.1879e-05
3:160400562 C A 0.771548 -1.1919e-04
3:160401724 G T 0.107350 1.9401e-05
3:160416908 A G 0.030666 3.1705e-05
3:160423728 C T 0.803272 -6.1364e-05
3:160424571 A G 0.055548 5.7165e-06
3:160425393 T A 0.055476 -3.3399e-04
3:160436341 T C 0.022915 -7.3829e-05
3:160438440 G A 0.098921 6.9063e-05
3:160453542 C T 0.039783 3.8020e-05
3:160459498 A G 0.205579 1.0868e-04
3:160475708 G A 0.052928 -8.1533e-05
3:160488347 G A 0.106058 3.2654e-05
3:160502463 G A 0.103348 3.0308e-05
3:160508331 G A 1.616459 1.9597e-05
3:160508778 T G 0.936263 2.5450e-05
3:160513818 T C 0.038663 -7.7026e-06
3:160515586 A G 0.084338 6.6658e-05
3:160518821 G A 0.054003 -6.8597e-05
3:160519413 A C 0.024398 -1.3015e-05
3:160527078 G T 0.794268 -1.4558e-05
3:160530553 T G 0.039657 -8.9840e-06
3:160536863 C T 0.022564 -6.7221e-05
3:160545446 G A 0.033558 -2.3064e-05
3:160549486 C T 1.955897 -2.8370e-05
3:160558954 T C 0.072900 -1.4500e-05
3:160566697 T C 0.044330 3.0357e-04
3:160575594 G A 0.085944 -5.1857e-05
3:160577670 T C 0.730560 -2.1392e-05
3:160579727 A G 0.094792 -1.3086e-04
3:160579864 C T 1.475665 6.2098e-05
3:160580103 A G 0.493422 4.4193e-06
3:160580194 C A 0.030653 -2.9037e-05
3:160581076 G A 0.033454 -1.0777e-05
3:160586686 T C 0.040478 -7.0926e-05
3:160589400 C T 0.100836 -5.0672e-05
3:160592059 G A 0.038362 1.8154e-05
3:160611328 G T 1.605362 2.7003e-05
3:160643787 C T 1.203934 5.5116e-06
3:160645934 G C 1.764949 -1.4443e-05
3:160646771 A G 0.136471 -3.2919e-05
3:160648163 A G 0.091300 1.7395e-05
3:160662111 C T 0.058242 2.3933e-07
3:160695433 T C 0.021782 -1.3956e-05
3:160700144 T C 0.646875 -2.7783e-05
3:160706041 A G 0.943816 -2.4850e-05
3:160725033 A G 0.041666 -1.3477e-04
3:160733506 C T 0.573106 -1.7898e-05
3:160744791 G T 0.365692 -4.8338e-06
3:160746233 G A 0.133167 -3.6731e-05
3:160747692 G A 0.233172 1.9140e-05
3:160767812 G A 0.026823 9.9373e-05
3:160769547 A G 0.040199 5.3269e-05
3:160769793 A G 0.031841 7.9003e-05
3:160776964 T C 0.961366 -2.4357e-05
3:160783016 T G 0.371532 1.8431e-05
3:160785201 C G 0.059933 7.1986e-06
3:160806025 A G 0.020387 -4.7564e-05
3:160812752 T C 0.548113 -1.4565e-05
3:160813581 A G 0.044408 1.5605e-05
3:160826639 G A 0.354757 5.9160e-06
3:160828884 G A 0.288463 4.3697e-05
3:160843290 A G 0.946351 -6.7565e-06
3:160846619 C T 0.093695 -2.2090e-05
3:160867876 G A 0.039368 -2.8890e-05
3:160869833 A G 0.086490 -9.5260e-06
3:160878578 A G 0.123504 1.1106e-06
3:160922789 G A 0.039030 2.4469e-05
3:160941318 T C 0.955705 -2.2415e-05
3:160946351 T C 0.606427 -6.2470e-06
3:161011566 C T 0.038754 3.5761e-05
3:161012373 G T 0.046132 -7.4238e-05
3:161022294 G A 0.044957 2.2305e-05
3:161049234 T C 0.079469 -8.3496e-06
3:161056722 C T 1.871407 -1.2145e-06
3:161058599 A C 1.964459 -2.0483e-05
3:161064585 A G 0.032743 3.1780e-04
3:161090322 G A 0.067726 -4.7784e-05
3:161100821 G A 0.182785 -2.0403e-05
3:161109916 A G 0.693611 -9.0460e-06
3:161127346 A G 0.060803 -4.4438e-05
3:161134554 C A 0.087116 1.8191e-05
3:161142745 G A 0.660572 9.0439e-05
3:161148022 T G 0.054746 -4.9708e-05
3:161148190 G A 0.810325 7.1214e-05
3:161162606 A G 0.039118 -5.0090e-05
3:161170522 C T 0.087226 2.6574e-05
3:161190092 A G 0.099878 5.1322e-05
3:161202955 T C 0.052737 -3.4034e-05
3:161206838 T C 0.055126 3.3013e-05
3:161209750 G T 0.142226 -6.9525e-05
3:161211135 C T 0.212542 -6.7978e-05
3:161221705 C A 0.953105 -2.3982e-06
3:161244701 A G 0.177023 -9.1188e-06
3:161245610 C T 0.056758 -6.4707e-06
3:161249402 C T 0.055963 3.5591e-05
3:161249602 G T 0.023675 -4.7793e-05
3:161257793 T G 0.057703 -5.8849e-05
3:161278310 T C 0.062559 1.0181e-04
3:161281181 T C 0.047154 8.5454e-05
3:161284060 A C 0.834149 3.3186e-05
3:161284569 A C 0.265980 3.6025e-06
3:161287264 A G 0.076980 -3.1299e-05
3:161294630 G C 0.231451 2.0181e-05
3:161309340 C A 0.066032 -9.4852e-05
3:161333310 G A 0.054129 -1.6672e-05
3:161334928 G A 0.052429 5.7173e-06
3:161336062 T C 0.059212 -7.3689e-05
3:161352739 T C 0.869352 3.7176e-05
3:161359432 C T 0.057677 -2.1966e-06
3:161375900 T C 0.527500 5.1429e-04
3:161380050 T C 0.053075 4.3783e-05
3:161386673 C T 0.051147 6.7795e-06
3:161392576 G C 0.315143 -3.4594e-05
3:161393745 A G 1.092338 2.9376e-06
3:161397020 C T 0.210149 2.3228e-05
3:161411403 G A 0.055275 4.7853e-06
3:161414705 G A 0.143050 -5.5010e-06
3:161433966 A G 0.032802 2.4108e-05
3:161448354 T G 1.115111 2.6950e-05
3:161459854 G A 0.079469 5.0554e-05
3:161465300 T C 0.035635 5.7794e-05
3:161476636 C T 0.734400 1.4341e-04
3:161477076 G A 0.875814 1.2985e-04
3:161491549 G A 0.048550 5.7059e-05
3:161499831 G A 0.160671 -3.8223e-05
3:161504207 C T 0.887392 -5.8253e-05
3:161517382 G A 0.097402 -5.2648e-05
3:161521431 A G 0.034093 -7.7516e-05
3:161522943 C T 0.136630 -1.1278e-05
3:161526024 A G 0.623983 6.3042e-05
3:161528624 A G 0.055467 4.4094e-05
3:161531393 C G 0.077418 8.5134e-05
3:161536869 A G 0.069875 2.5084e-05
3:161539641 G T 0.043052 -5.7139e-05
3:161540640 C T 1.132375 -3.1346e-05
3:161549965 A C 0.836651 -1.6612e-05
3:161550701 A G 0.484691 -4.0413e-06
3:161564168 A G 1.217748 7.9730e-06
3:161564586 T C 0.049725 3.8413e-05
3:161566739 G C 1.750041 4.8899e-05
3:161566955 A G 0.034837 5.3030e-06
3:161570837 C T 0.506967 1.9841e-06
3:161573745 C T 0.504370 1.9215e-05
3:161578198 C T 0.059306 5.0079e-05
3:161578560 G A 0.053678 1.9649e-05
3:161583238 C T 0.097080 1.9006e-05
3:161606982 G T 1.498301 -2.9932e-05
3:161618768 A G 0.127905 4.3404e-05
3:161620543 G A 0.094016 -1.7259e-05
3:161624890 T C 1.908324 -3.7602e-05
3:161626395 T G 1.327970 -3.3443e-05
3:161638897 T C 0.649355 2.2089e-05
3:161648439 A C 1.787179 -6.6576e-05
3:161652220 A G 0.159905 -1.0006e-04
3:161652656 G T 0.138723 4.7886e-05
3:161652811 T G 0.287807 3.3694e-06
3:161656958 T C 0.083013 5.5639e-06
3:161660069 T C 0.576134 1.4002e-05
3:161669905 G A 0.116948 9.5536e-05
3:161677515 G A 0.063354 -6.7349e-05
3:161678098 C T 0.322206 -6.8382e-05
3:161678339 T C 0.027479 8.9319e-05
3:161679338 G A 0.115120 -4.3601e-05
3:161682908 C T 0.126967 1.0922e-05
3:161686128 A G 0.235028 1.3639e-04
3:161693718 A G 0.124952 3.0290e-05
3:161700990 T C 0.038543 3.4145e-05
3:161702533 G A 0.410159 -2.5115e-05
3:161719432 C T 0.020568 5.4933e-05
3:161737937 C T 0.195599 -1.3339e-05
3:161745897 A G 0.035116 -1.0486e-04
3:161749386 C T 0.096646 -9.4247e-05
3:161760608 G A 0.101203 -2.2799e-05
3:161763159 A G 0.070358 -9.4169e-05
3:161772583 C T 0.589893 -7.2772e-05
3:161779888 T C 0.736367 -2.9295e-05
3:161780987 A G 0.020640 7.6857e-05
3:161783163 T C 0.032214 2.9034e-05
3:161797310 C T 1.639267 -1.2876e-04
3:161812868 C T 1.319077 -7.5579e-05
3:161840409 T G 0.087181 -1.2710e-04
3:161840540 A G 0.235700 1.3097e-06
3:161841333 G T 0.087135 2.3371e-05
3:161847357 C A 0.027329 7.5687e-05
3:161852752 C T 1.724053 -1.3499e-05
3:161856366 A G 0.333420 -8.4490e-06
3:161860340 T C 0.433886 -3.7283e-05
3:161861880 T C 0.146841 -1.9797e-05
3:161885088 A T 0.034259 7.3501e-05
3:161887053 A G 0.900093 -8.9556e-07
3:161887594 T G 0.031289 3.5848e-05
3:161892418 A G 0.046096 4.1574e-06
3:161913373 C T 0.126257 6.5215e-05
3:161914584 C T 0.327850 -3.9813e-05
3:161914718 T G 0.168146 1.0224e-04
3:161919143 A G 0.028946 -3.5149e-05
3:161921368 C A 1.022165 2.5880e-05
3:161926475 C T 0.383972 -2.1930e-05
3:161927374 T C 0.172492 6.9023e-05
3:161928217 A G 0.577147 -2.5792e-05
3:161928574 A G 1.705724 -4.7267e-06
3:161935267 T C 0.238329 -3.0920e-05
3:161936752 T G 0.171567 -3.2099e-06
3:161937812 C T 0.095104 4.1041e-05
3:161968962 G C 0.707003 1.1367e-06
3:161977120 T C 0.172018 -1.1035e-05
3:161980789 C A 0.123533 -3.6168e-05
3:161984675 T C 0.044610 -1.2112e-05
3:161990420 A C 0.058635 9.5239e-05
3:161993640 A G 0.048355 -2.3145e-06
3:161995291 A C 0.037005 6.2542e-06
3:162004273 A C 1.625992 -2.2496e-06
3:162015103 C A 0.030971 1.0054e-04
3:162035099 G T 0.335695 -2.6529e-05
3:162053479 C T 0.330713 -3.3975e-05
3:162053518 T C 0.045418 9.1340e-06
3:162062963 C T 0.401219 -4.5081e-06
3:162084183 A G 0.061731 -3.0685e-05
3:162088554 T G 0.126799 1.3623e-05
3:162094893 T C 0.032467 -7.3108e-07
3:162104871 T C 0.331917 2.2602e-05
3:162109264 T C 0.065389 6.9683e-05
3:162144838 A G 1.677681 3.1053e-05
3:162157221 C G 0.325831 3.3637e-05
3:162164973 G A 0.049903 1.1911e-04
3:162167396 A G 1.181879 8.7474e-06
3:162185050 A G 0.125296 -1.1051e-05
3:162186702 C G 0.060274 2.2548e-05
3:162192511 T C 0.997183 2.1981e-05
3:162237669 T C 0.772638 4.9890e-05
3:162240070 C T 0.089674 -6.0638e-05
3:162253383 G A 0.338649 -1.2056e-05
3:162259706 C T 0.303374 3.8113e-05
3:162263081 A G 0.255025 2.0581e-05
3:162264998 T C 0.156809 3.9463e-05
3:162282524 C T 0.124449 5.2327e-05
3:162283364 T C 0.064743 -1.5673e-05
3:162283575 G A 0.345121 -1.4379e-05
3:162303376 A G 0.147493 -3.7070e-05
3:162313897 T C 0.038261 -5.6593e-06
3:162324295 A G 0.338110 -3.4151e-05
3:162327994 A G 0.043792 6.7783e-05
3:162334275 C T 0.027618 -8.5533e-05
3:162339913 T C 0.161002 -2.0602e-05
3:162346503 A C 1.028637 -3.7242e-05
3:162359891 G C 0.218910 9.4951e-07
3:162361535 A G 0.110187 3.2898e-05
3:162372362 C T 1.659676 2.2971e-05
3:162372969 A G 0.695393 -9.0412e-06
3:162374513 A G 0.912099 1.9420e-05
3:162378767 T C 0.028751 2.1357e-05
3:162391801 T C 0.532638 1.6142e-04
3:162391928 G A 0.029575 -1.9444e-05
3:162402143 G A 0.123913 -1.7336e-04
3:162439519 C A 0.079969 6.3878e-06
3:162447818 C T 1.385196 -5.6235e-06
3:162454852 G A 0.245454 -8.5535e-05
3:162456559 T C 0.052341 3.5561e-05
3:162458498 A G 0.169886 -6.3000e-06
3:162469991 T C 0.108087 9.4876e-05
3:162481666 G A 1.493903 3.8918e-05
3:162481759 G A 0.046492 -5.8940e-06
3:162484638 C T 0.064769 1.5939e-04
3:162489466 T C 0.157526 1.1805e-04
3:162495495 C T 0.727295 -2.0506e-05
3:162627894 T C 0.072741 -5.3070e-05
3:162629247 G A 0.085600 6.7411e-05
3:162634112 A G 0.173391 8.1870e-07
3:162650624 G T 1.471413 4.9893e-05
3:162674699 T G 0.020481 -4.3270e-05
3:162675706 T C 0.077437 1.4549e-04
3:162682128 G A 0.757062 3.4983e-06
3:162698352 A G 0.834476 3.0877e-05
3:162709233 A G 0.217777 4.7940e-05
3:162727029 A G 0.164238 -1.6888e-05
3:162727653 T C 0.024986 1.4513e-05
3:162749517 C T 0.643048 8.9077e-06
3:162751375 G A 0.025677 2.9192e-06
3:162758432 T G 0.145127 -1.5979e-05
3:162758808 A G 0.089401 -4.5203e-05
3:162760872 G A 1.929103 1.7328e-04
3:162761820 G T 0.256067 -2.0814e-05
3:162762987 A G 0.052227 -4.8761e-05
3:162770197 A G 0.120826 2.0912e-05
3:162781486 T C 0.217459 6.0392e-05
3:162801329 C T 0.031338 -2.3530e-05
3:162818487 A G 0.093562 -1.5558e-04
3:162827727 A G 0.032402 1.3874e-05
3:162834301 A T 0.462799 -2.4068e-06
3:162834596 A G 0.028378 -3.3227e-05
3:162837351 C T 0.662546 -2.2713e-05
3:162843513 C T 1.428102 3.4488e-05
3:162858735 A C 0.201126 1.6361e-04
3:162872674 C T 0.203421 1.3197e-04
3:162879193 G A 0.534923 -1.9330e-05
3:162900102 G A 0.200844 1.5812e-04
3:162900809 A G 0.058696 3.1072e-05
3:162900844 C A 0.044597 3.7097e-05
3:162902315 A G 0.103442 3.2636e-06
3:162902635 G A 0.098969 2.1128e-05
3:162939304 T C 1.361999 4.9489e-05
3:162966459 T C 0.153002 -1.9406e-05
3:162971466 C T 0.466402 5.6163e-06
3:162986427 A G 0.695977 -1.0784e-05
3:162993160 C T 0.134410 8.3901e-05
3:163009229 T C 0.054240 3.5608e-05
3:163015490 G A 1.894828 7.7862e-05
3:163029836 A C 1.337279 4.2942e-05
3:163031758 T C 1.135734 -2.9847e-06
3:163069417 T C 0.070170 5.4876e-05
3:163089043 C A 1.327185 -9.9019e-07
3:163091281 T C 0.475496 -9.6504e-06
3:163110028 C A 0.107525 -4.5649e-06
3:163121725 C G 0.033960 -1.6788e-05
3:163125535 T A 0.023055 -3.3248e-05
3:163126687 C T 0.082572 1.4002e-05
3:163127634 T C 0.106136 -7.5969e-05
3:163128988 T C 0.065100 -3.8919e-05
3:163140003 T C 1.436151 -2.3108e-06
3:163170688 C T 0.099031 -1.5496e-05
3:163170853 A G 0.020215 1.2207e-05
3:163172703 T C 0.553144 -6.1280e-05
3:163186878 A G 0.099661 9.5102e-06
3:163192866 T C 0.025492 6.5091e-05
3:163213334 A G 0.113767 9.7800e-06
3:163218128 A G 0.079394 1.3434e-05
3:163223436 G A 0.073948 -1.2237e-04
3:163224808 T C 0.067817 9.2878e-05
3:163225764 T G 0.285590 2.6633e-05
3:163229234 C G 0.226453 -2.5466e-05
3:163231047 G T 0.028238 -1.9402e-05
3:163235161 T C 0.213246 2.2279e-04
3:163237456 G A 0.233821 5.4411e-05
3:163243169 A G 0.829403 -4.2679e-05
3:163243727 T C 0.051825 -4.5250e-05
3:163250087 T C 0.366968 2.1889e-05
3:163251716 C A 0.041163 4.1402e-05
3:163262948 G T 1.181980 -3.4811e-05
3:163264615 C A 0.088765 -1.0148e-04
3:163266661 T C 0.198695 -1.7475e-05
3:163270883 C T 0.033039 6.8481e-06
3:163301075 G T 0.148026 2.6939e-05
3:163302944 T C 0.243026 -1.4597e-04
3:163307935 A G 0.101102 4.4649e-05
3:163311093 G A 0.141985 -1.7287e-05
3:163312168 A C 0.150450 4.0375e-05
3:163332400 T G 0.891692 5.2096e-05
3:163358498 C T 0.116071 -4.5102e-05
3:163412145 C T 1.765705 4.6983e-05
3:163444120 T C 0.596199 -3.4563e-05
3:163452233 A G 1.765910 4.4967e-05
3:163453748 G A 0.041961 1.7164e-04
3:163457111 T C 0.073526 7.2715e-05
3:163463688 T C 0.119113 -1.6117e-05
3:163483441 G A 1.166348 5.7158e-05
3:163484429 T C 0.019965 4.8788e-05
3:163490930 A C 0.078103 3.4982e-05
3:163512235 C T 0.073581 4.2185e-05
3:163514199 C A 0.602801 -2.9720e-05
3:163535387 A G 0.072173 3.0951e-05
3:163546357 C T 0.616979 -1.4728e-05
3:163546423 A G 0.145221 2.1503e-05
3:163546876 G A 0.157013 7.9933e-07
3:163549965 A C 0.356143 1.3902e-04
3:163566363 C T 0.027420 -3.4503e-05
3:163583302 A G 0.159276 -1.1451e-04
3:163598695 A G 1.072656 1.6882e-05
3:163607772 A G 0.170363 1.3285e-05
3:163610416 A G 0.143495 3.8944e-05
3:163613879 T G 0.714280 -1.5843e-05
3:163619050 A G 0.216907 -1.4098e-05
3:163622198 G T 0.481984 1.0806e-05
3:163622617 G A 0.176488 -3.5818e-05
3:163623598 C T 0.051877 6.2614e-05
3:163658583 A G 0.415625 -1.4260e-05
3:163677979 A G 0.987429 1.4625e-05
3:163678177 T C 0.601237 5.9245e-05
3:163688288 A G 0.084081 -8.4387e-05
3:163688384 T C 0.316318 -1.1045e-04
3:163689926 T G 0.067411 1.3889e-04
3:163695893 C T 0.118029 -3.6482e-05
3:163700928 T G 0.386537 -3.2160e-05
3:163704689 C T 0.333556 1.0511e-04
3:163726357 A G 0.564469 1.1779e-04
3:163734747 G A 0.427316 -6.1990e-05
3:163736955 T G 0.066970 1.1998e-04
3:163738165 G A 0.536578 3.1120e-06
3:163747914 T C 1.402071 5.1800e-05
3:163769625 A G 0.055632 -3.3345e-05
3:163776582 T C 0.338954 -4.7291e-05
3:163785347 G A 0.573349 1.2020e-04
3:163817707 T C 0.036537 -3.5263e-05
3:163821291 T G 1.826115 -1.1066e-05
3:163823022 G A 0.046898 -1.5118e-05
3:163835442 G A 1.972343 5.4816e-05
3:163836812 A G 0.443724 1.4447e-04
3:163849176 G A 0.376572 6.0037e-05
3:163860253 C T 0.911927 2.6971e-05
3:163892183 C T 0.072952 6.9603e-05
3:163904332 G A 0.067005 -7.7150e-05
3:163911237 G A 0.950252 -2.9032e-05
3:163912404 T G 0.056070 8.7072e-05
3:163912455 A G 0.051861 3.9677e-07
3:163920298 T C 0.035664 7.3073e-05
3:163924516 A G 0.209977 -4.1318e-05
3:163932902 A G 0.488418 8.6242e-06
3:163983952 A G 0.129574 -1.2941e-05
3:163988969 G A 1.012389 -2.2483e-05
3:164001826 C A 0.067752 4.1331e-05
3:164041547 A G 0.463503 -4.6096e-05
3:164041926 A G 0.059793 -1.6256e-05
3:164050393 C G 0.131891 1.9382e-05
3:164069533 T C 0.083023 4.8282e-06
3:164072540 T C 0.040108 1.1801e-05
3:164081411 A G 0.209354 1.6559e-05
3:164098416 A G 0.708382 -3.6699e-07
3:164098498 G A 0.459641 -7.5853e-05
3:164112343 T C 0.040698 -7.2633e-06
3:164138861 C T 0.054769 3.9941e-05
3:164144931 G A 0.912232 4.5906e-07
3:164156936 T C 0.054305 -5.9513e-06
3:164166643 G A 0.063149 2.4746e-05
3:164189610 C A 0.064259 1.1202e-05
3:164200514 C T 0.033899 -1.3306e-04
3:164202275 C A 0.125601 2.9608e-05
3:164210717 T C 0.808650 -1.2403e-04
3:164212758 G A 0.090975 -2.1803e-05
3:164222191 T G 0.235489 7.2644e-06
3:164227794 C T 1.154965 -2.1774e-04
3:164233015 T C 0.058128 -3.4209e-05
3:164242415 T C 0.679943 -2.2527e-05
3:164248030 C T 1.184463 -1.0283e-04
3:164249567 A G 0.262666 -6.2684e-05
3:164252788 T C 0.036885 -4.3553e-05
3:164298052 T G 0.045914 -1.6326e-04
3:164308196 C T 0.852120 -3.5581e-05
3:164313024 T C 0.049066 3.8261e-05
3:164316115 C T 0.356390 -4.6694e-05
3:164330426 A G 0.037118 -4.1940e-05
3:164331529 T C 0.054100 5.7638e-06
3:164341692 G A 0.047768 2.6683e-05
3:164342425 A G 0.038631 4.3705e-06
3:164346972 G A 0.497165 -7.5911e-06
3:164351835 T C 0.330606 -1.5773e-05
3:164363372 A G 1.294779 -1.3825e-05
3:164373656 A G 0.063153 8.7417e-05
3:164376301 C A 0.581158 -2.5936e-05
3:164382826 A G 0.029650 -5.2950e-05
3:164398223 T C 0.547396 -3.2468e-05
3:164399847 T C 0.337188 -4.6734e-05
3:164405261 T C 0.022464 1.7957e-05
3:164411535 G A 0.694494 -1.3941e-05
3:164432337 G A 0.044428 8.2497e-07
3:164433103 T G 0.399354 -1.9140e-05
3:164437078 C T 0.057865 -5.9220e-06
3:164443419 T C 0.089304 2.0319e-06
3:164454141 T C 0.404187 -1.2700e-05
3:164482964 C T 0.116837 -1.9110e-06
3:164496097 T C 1.400841 2.4187e-05
3:164512030 A G 0.038332 3.1791e-06
3:164516531 T G 0.901313 3.2555e-05
3:164556748 G T 0.035736 8.1177e-06
3:164558248 A G 0.115877 -4.0474e-05
3:164559112 T C 0.040757 7.6801e-05
3:164559824 A G 0.125663 -1.0204e-05
3:164563536 A G 0.112524 -1.5874e-05
3:164564579 A G 1.042867 6.5762e-05
3:164569061 G C 0.087077 1.5110e-06
3:164580672 T C 0.217758 -2.4936e-05
3:164585575 C A 0.217858 -2.0807e-05
3:164586015 T C 0.192009 -8.9621e-06
3:164587240 G A 0.588757 9.7929e-05
3:164589150 A G 0.220604 -1.9517e-05
3:164591618 G A 0.178860 5.4844e-05
3:164600590 C T 0.656070 1.6598e-05
3:164621988 C T 0.049053 4.8388e-06
3:164629603 C T 0.308064 6.3933e-06
3:164651607 C T 0.218718 2.7596e-07
3:164654374 G A 0.507642 1.8460e-05
3:164683153 G T 0.046869 6.7696e-05
3:164706431 G A 0.251741 -7.7571e-06
3:164713186 G A 0.044100 2.7430e-05
3:164733673 A C 0.049981 -1.0002e-04
3:164738754 T C 0.035739 -3.1740e-06
3:164741609 C T 0.083331 -3.4339e-05
3:164744607 T C 1.571080 8.6137e-06
3:164758360 A G 1.914789 1.1978e-05
3:164760771 C T 0.614401 6.6726e-06
3:164788847 A G 1.827790 -5.7805e-06
3:164793279 T C 0.569104 1.8092e-05
3:164797024 T C 0.087230 -4.3227e-05
3:164800236 T G 1.179802 2.7931e-05
3:164800668 A G 0.052915 -2.3770e-05
3:164825006 A C 0.112939 -2.9427e-05
3:164865140 T C 0.042617 1.3734e-05
3:164875953 A G 0.036794 -4.2014e-06
3:164876267 C T 0.592210 -1.4593e-05
3:164888537 G A 0.055181 4.4279e-05
3:164891218 A G 1.117470 3.9315e-06
3:164896398 C T 0.057249 -1.7029e-05
3:164904018 C T 0.187390 2.9809e-05
3:164906806 C T 0.033957 -1.6781e-05
3:164910800 G A 0.268492 1.3405e-05
3:164912549 G T 0.049839 -1.0789e-04
3:164919349 T C 0.029666 -9.7704e-05
3:164922020 G A 0.044863 5.5567e-06
3:164924475 T C 0.053802 -1.2323e-06
3:164930989 C T 0.152440 1.1089e-04
3:164940178 T C 0.036125 1.3992e-05
3:164942236 C T 1.222104 3.7620e-06
3:164952146 C A 0.083432 1.0152e-04
3:164952754 A G 0.030669 -1.8828e-05
3:164961593 G A 0.043642 -2.4458e-05
3:164972840 C T 0.867583 -1.6819e-05
3:164979570 C T 0.350723 3.4494e-05
3:164979912 A G 0.501005 -1.4599e-04
3:164984267 C T 0.516821 -6.5768e-05
3:164989474 G A 0.086580 -2.6235e-05
3:164996014 A G 0.094584 1.4404e-05
3:165000870 A C 1.752119 5.9154e-05
3:165003284 C A 0.029108 -8.2858e-05
3:165003805 G A 0.364365 2.1400e-05
3:165010352 A G 0.074029 -7.3337e-05
3:165017922 G A 0.118502 2.5476e-05
3:165024438 C T 0.547179 -3.4070e-05
3:165026867 A G 0.028050 -4.0065e-05
3:165033158 G T 0.034343 2.3431e-05
3:165101789 A G 0.085788 -3.3686e-05
3:165105123 T C 0.056745 -3.0466e-05
3:165125655 A G 0.426677 2.3357e-05
3:165131390 G A 0.385378 7.3354e-05
3:165146420 T C 1.946562 -6.5242e-05
3:165173324 G A 0.902946 -5.1951e-06
3:165174384 T C 0.051007 8.6857e-06
3:165176733 A G 0.607335 -5.9048e-05
3:165182285 A C 0.161093 -8.3856e-06
3:165182802 C T 0.104043 2.5264e-05
3:165183520 C T 0.058391 3.9153e-05
3:165186014 C A 1.965553 4.2734e-06
3:165187036 C T 0.158798 7.3515e-06
3:165197651 C T 0.107782 3.0008e-05
3:165197853 G T 0.111131 -7.9773e-05
3:165212505 A G 0.031088 -1.2006e-05
3:165219144 C T 0.653126 -6.7500e-05
3:165219450 G A 0.128266 7.2115e-05
3:165226612 A C 1.965248 5.5609e-05
3:165227196 C T 0.462299 -1.3408e-05
3:165233973 A G 0.259206 1.1515e-05
3:165238498 T C 0.026096 1.1099e-04
3:165248643 C T 0.800523 7.6362e-05
3:165251247 C G 0.395589 -1.7994e-05
3:165251994 G A 0.053263 -1.8440e-05
3:165252023 T C 0.493283 -8.4374e-07
3:165267688 G A 0.373911 2.2379e-04
3:165275775 T C 1.038400 2.5302e-04
3:165303141 G A 0.085772 9.8653e-05
3:165309330 C T 1.257700 4.7270e-04
3:165310241 C G 0.446791 -2.9372e-05
3:165310977 C T 0.320028 1.9006e-04
3:165317382 C T 0.061864 -3.5469e-05
3:165324416 C T 0.143436 -9.7374e-06
3:165333084 A G 0.254545 3.2213e-05
3:165355833 A G 0.050144 -1.2678e-05
3:165357405 C G 0.639371 1.0669e-05
3:165360339 C T 0.952317 3.0055e-05
3:165368271 G A 0.084094 4.8243e-06
3:165398441 C T 0.059611 4.7222e-05
3:165406556 A G 0.022691 -3.5436e-06
3:165414923 C T 0.444538 2.3422e-06
3:165417999 A G 0.175374 4.2886e-05
3:165419422 C T 0.033220 -2.7686e-05
3:165442002 G A 0.043853 1.4597e-05
3:165443683 T C 0.067833 4.3597e-05
3:165453069 G A 0.594914 4.2609e-06
3:165457046 C T 0.031091 -2.6689e-05
3:165460552 T C 0.296292 6.9101e-06
3:165467501 A C 0.230543 -9.5504e-06
3:165472686 T C 0.718210 -2.8500e-06
3:165474828 T C 0.059196 1.3918e-04
3:165480100 A G 0.416430 9.1021e-06
3:165487621 A G 0.093922 -2.8284e-05
3:165516394 G A 0.029348 -3.1280e-05
3:165524031 T C 0.087713 2.0104e-05
3:165541395 T C 0.158334 5.5106e-05
3:165547973 G C 0.027884 -2.9469e-05
3:165548529 C T 0.039699 -5.8910e-05
3:165559720 T C 0.033168 -1.8670e-05
3:165562574 T C 0.027307 -4.3860e-05
3:165582044 C T 0.096798 -2.4568e-05
3:165583364 G A 1.925945 -5.2460e-05
3:165593851 G A 0.228465 5.6815e-06
3:165612909 C A 0.201263 -1.0784e-05
3:165614023 A G 0.030276 2.0665e-05
3:165645820 C T 0.918262 1.6644e-05
3:165663404 T C 0.248326 3.8685e-05
3:165670632 G A 0.069849 1.2570e-05
3:165686055 A C 0.033616 -7.9020e-05
3:165707859 G C 0.028111 -3.6968e-05
3:165713313 C A 0.260300 -2.1937e-05
3:165727918 A G 0.757292 -1.7564e-05
3:165729502 G A 0.226037 -1.4545e-05
3:165733789 G A 0.062701 1.1868e-05
3:165762590 G A 0.075840 -4.9563e-05
3:165763068 T C 0.617845 6.6282e-06
3:165771121 G A 0.834463 -7.1958e-06
3:165774722 A C 0.579136 1.5295e-05
3:165774860 A C 0.061861 -1.3127e-07
3:165783917 T C 1.965563 1.3928e-04
3:165786430 A C 0.195608 2.8470e-06
3:165789279 T C 0.165345 2.1404e-05
3:165789914 C T 0.727876 9.4888e-06
3:165801476 A G 0.575397 -2.1579e-05
3:165805303 G T 0.212269 6.9112e-05
3:165817585 T C 0.152044 9.4208e-05
3:165828885 T C 0.044197 -1.4118e-05
3:165832002 A G 0.293565 5.6517e-05
3:165838160 T C 0.185378 -7.1612e-06
3:165841347 C T 0.075428 1.4717e-05
3:165842230 C T 0.469628 -8.5567e-05
3:165868778 C T 0.065454 2.6425e-05
3:165868939 A C 0.206670 2.5778e-05
3:165878656 A G 1.695016 7.9947e-05
3:165883696 T G 0.049903 -4.1094e-06
3:165886734 C T 0.033603 1.2739e-05
3:165889519 T C 0.300122 7.1484e-05
3:165895584 G A 0.061001 -4.3921e-05
3:165914233 A G 0.044077 -9.5624e-06
3:165914694 A G 0.042652 -2.2906e-05
3:165933319 C T 0.288570 -7.2755e-05
3:165936276 T C 1.453821 3.2042e-05
3:165936570 G T 1.604895 1.6295e-05
3:165959364 A G 1.378387 -2.4508e-05
3:165980676 G A 0.100352 3.3738e-05
3:165987121 A G 0.139272 -5.8337e-05
3:165992588 A G 1.108256 -4.3786e-06
3:166000673 G A 0.053733 -3.4241e-05
3:166001464 G A 0.050390 -4.9191e-05
3:166001974 A G 0.234840 -5.1351e-05
3:166009206 T C 0.054360 4.0893e-05
3:166009624 T C 0.060098 -4.4297e-05
3:166009947 T C 0.040290 6.7665e-06
3:166010213 T A 0.047956 -6.0512e-05
3:166016607 C A 1.683653 8.5387e-05
3:166035863 A G 0.968630 8.9450e-06
3:166047466 A G 0.074519 -8.7921e-05
3:166047496 T C 0.053500 -1.4604e-05
3:166049629 G T 1.173395 -1.1747e-04
3:166052017 A G 0.872883 -4.0303e-07
3:166059642 T G 0.973989 6.8447e-06
3:166079303 A G 0.100982 1.2322e-05
3:166094613 A G 0.103221 -6.0145e-05
3:166115510 C A 0.035911 6.4894e-05
3:166120638 G A 0.059420 8.0405e-05
3:166124795 A G 0.044051 -2.7058e-05
3:166130596 T C 1.303978 -7.1139e-05
3:166176432 C T 0.040004 8.0680e-06
3:166180790 A G 0.152216 -7.2957e-05
3:166185257 G T 0.299765 -1.7851e-04
3:166208845 C T 0.057550 -1.9812e-05
3:166214806 A G 0.029572 -6.3334e-05
3:166215492 A C 0.035333 3.4278e-05
3:166227183 C T 0.124929 2.7372e-05
3:166227271 G A 0.049332 7.0279e-06
3:166228513 T C 0.064769 4.4652e-05
3:166230916 G A 0.067973 -5.7298e-05
3:166237398 A G 0.848089 6.1584e-06
3:166282742 T C 1.495136 1.4135e-04
3:166290607 G C 0.147218 6.7909e-05
3:166298513 A G 0.352778 7.8591e-05
3:166299532 C T 0.051179 -6.9037e-06
3:166300993 T G 0.072078 -3.2199e-05
3:166315169 A G 0.073490 -3.8876e-05
3:166315218 C G 0.028835 5.4456e-05
3:166326760 T C 0.099427 -5.9554e-05
3:166329915 A G 0.096428 -2.4816e-05
3:166330290 T G 0.096964 -4.3733e-05
3:166341617 G A 0.235489 -4.3598e-06
3:166347919 G A 0.044756 -1.3517e-05
3:166357147 T C 0.292695 1.2554e-05
3:166358751 C T 0.133874 1.2154e-05
3:166370891 T C 0.955092 6.6402e-05
3:166381494 C T 0.155114 3.1942e-05
3:166389717 C T 0.092942 -1.5720e-04
3:166403238 T A 0.021425 2.3078e-05
3:166403296 T C 0.239715 1.1824e-05
3:166404066 T G 0.109937 -8.0900e-06
3:166410445 G A 0.057482 2.1475e-05
3:166419090 A G 0.084370 1.2962e-04
3:166425678 G A 0.072306 -8.2344e-06
3:166431780 C T 0.472562 -1.4012e-04
3:166445644 C T 0.058226 2.8200e-05
3:166455482 A G 0.139162 -2.2086e-05
3:166461175 A G 0.043642 -4.6658e-06
3:166469551 G T 0.226599 -1.6074e-05
3:166480586 G A 0.066161 3.2060e-05
3:166481391 T G 0.114900 1.7430e-05
3:166481461 T C 0.090339 -4.9539e-05
3:166493170 A G 0.041104 -3.7752e-06
3:166503929 C T 0.123806 -7.7015e-06
3:166512243 T C 0.065087 -1.3672e-07
3:166527882 C T 0.211591 1.0430e-04
3:166529605 G A 1.898142 4.4926e-05
3:166533427 C T 0.942005 3.0567e-07
3:166533858 A G 0.026037 2.9539e-06
3:166538318 T C 1.010682 1.3058e-05
3:166552386 C T 1.250939 -2.9996e-05
3:166555665 A G 0.382207 5.6325e-05
3:166557591 G C 1.366994 -4.0746e-05
3:166565119 C G 0.023486 2.3649e-05
3:166597118 C T 0.114338 1.1823e-05
3:166598939 C T 0.052195 4.9298e-06
3:166610754 A G 0.445363 5.4711e-05
3:166636608 T C 0.058605 -7.7894e-06
3:166643221 T C 1.464681 5.2807e-05
3:166644925 A G 1.020461 -2.1021e-06
3:166659987 T C 0.219254 -3.9024e-05
3:166673121 T C 0.059624 4.8230e-05
3:166675135 G A 0.039124 -1.1023e-04
3:166679963 C T 0.952654 3.3359e-06
3:166681458 G T 0.388786 1.8047e-05
3:166681739 C T 0.049683 -4.3908e-05
3:166684481 A G 0.062503 5.1285e-05
3:166703227 T C 1.479375 4.6440e-05
3:166721832 C G 0.337136 1.7573e-05
3:166739585 A G 0.756364 -2.8592e-05
3:166745838 C T 0.711482 3.7443e-05
3:166746558 T C 1.655415 -1.6182e-05
3:166748355 A G 1.557929 -1.9667e-05
3:166756200 A C 0.029338 6.6901e-06
3:166764869 G A 0.094438 4.9167e-05
3:166785899 G T 0.026067 -4.6047e-05
3:166791590 G A 1.436969 -1.0163e-05
3:166797479 C G 0.120479 6.5114e-06
3:166800856 T C 0.083490 3.7806e-05
3:166804270 C T 0.039345 -3.9282e-05
3:166812354 G A 0.099395 1.3001e-05
3:166819223 A G 1.512803 7.3339e-05
3:166826552 A G 0.090722 -1.5031e-04
3:166873689 G T 0.530375 -1.0578e-04
3:166873724 G A 1.177481 1.8287e-05
3:166877856 C A 0.042552 2.9476e-05
3:166879219 T C 0.024499 1.1422e-05
3:166885847 C T 0.068865 9.1529e-05
3:166895218 T C 0.040341 9.2023e-06
3:166908463 T C 0.069414 -2.1472e-05
3:166912598 G A 0.034113 -2.7603e-05
3:166912798 A C 1.246625 2.6422e-05
3:166925519 C T 0.059037 -2.7611e-05
3:166927577 A C 0.024363 2.2193e-05
3:166947440 T C 0.241594 1.5744e-04
3:166969351 A G 0.568789 1.4770e-04
3:166984915 G A 1.946312 -3.2107e-05
3:166990117 T C 0.044324 -4.6414e-05
3:166991961 T C 0.073010 4.8662e-06
3:166999859 A G 0.199237 -1.6554e-05
3:167000256 C G 0.610539 1.6779e-04
3:167001297 A C 0.029358 6.1506e-05
3:167002158 C G 0.550892 -1.5548e-05
3:167013777 A G 0.627138 -2.3693e-05
3:167018151 C A 0.044577 4.9898e-06
3:167018964 T C 0.679660 1.0619e-04
3:167023493 T C 0.243665 1.3875e-04
3:167023573 T C 0.042682 2.7035e-05
3:167023624 G A 0.248920 1.1371e-04
3:167023738 C G 0.824025 -3.3430e-05
3:167030481 C A 1.938396 -1.7325e-05
3:167035332 C T 0.049576 -1.3071e-05
3:167039243 A G 0.021626 8.0689e-06
3:167041163 G T 0.817751 -2.8415e-05
3:167060319 G A 1.543654 6.1487e-05
3:167068797 T C 0.034424 -2.1132e-06
3:167070813 C T 0.061666 -5.9751e-05
3:167082504 A C 0.202392 -4.2479e-05
3:167082989 G A 0.947201 1.6501e-05
3:167083844 C T 0.078904 -7.3156e-06
3:167087948 G A 0.042906 2.4361e-05
3:167100126 C T 0.035836 3.2903e-05
3:167102124 C T 0.596537 6.0152e-05
3:167112542 A G 0.328175 4.4829e-05
3:167117143 C T 0.862546 5.4096e-05
3:167120673 C T 0.036323 7.8949e-05
3:167121000 G A 0.241445 -4.2668e-05
3:167122769 T G 0.047063 -2.4167e-05
3:167135614 G A 0.468375 -1.1316e-05
3:167141888 T C 0.074097 -1.0814e-04
3:167155043 C A 0.123699 -1.5270e-04
3:167158977 C T 1.022435 -9.7959e-06
3:167160719 T C 0.246823 2.0648e-05
3:167166733 G A 0.175845 -3.7094e-05
3:167171093 C T 0.752093 -3.5132e-05
3:167179339 A G 0.028933 3.8635e-05
3:167184878 C T 0.747292 -3.7743e-05
3:167189607 C A 0.517506 1.8285e-06
3:167193548 G C 1.940905 1.5254e-05
3:167194631 T C 0.044632 1.4021e-05
3:167208495 A C 0.038358 -4.3564e-06
3:167210502 T C 0.196975 -2.8577e-05
3:167212653 A G 0.040163 -2.5879e-05
3:167216245 A G 0.110644 -3.1895e-05
3:167217964 G A 0.683033 -8.5004e-06
3:167222491 A G 0.083659 -3.7158e-06
3:167240938 A G 0.406115 -1.2376e-05
3:167243307 C G 0.068982 3.9852e-05
3:167251348 C T 0.056236 -8.6318e-05
3:167258568 A G 0.075068 -3.7768e-05
3:167270630 T C 0.625729 1.2466e-05
3:167271884 T C 0.109271 -3.1531e-05
3:167276947 A C 0.044856 8.7012e-05
3:167278013 C T 0.040900 2.9103e-05
3:167279036 A G 0.102248 8.2365e-05
3:167280676 G T 0.026378 1.1506e-05
3:167284676 A G 0.025213 -1.2713e-06
3:167293021 T C 0.049082 1.4378e-04
3:167299199 G A 0.033434 5.0697e-05
3:167301631 C G 0.140054 -2.1741e-04
3:167312146 T C 0.541664 1.9390e-05
3:167319193 C T 0.071939 2.0055e-05
3:167323709 A G 0.115682 8.4952e-05
3:167335583 C G 0.028511 1.6055e-05
3:167339810 G A 0.051565 5.5680e-05
3:167344317 G C 1.919343 1.0982e-04
3:167352219 C T 0.039059 -3.2127e-05
3:167370617 G A 0.047060 -4.9541e-05
3:167377644 T C 0.098372 -6.0114e-06
3:167382888 A G 0.041984 5.9173e-05
3:167384872 T C 0.086279 1.0119e-04
3:167451169 C T 0.030328 3.3900e-05
3:167457086 G A 0.104448 6.6984e-05
3:167460383 A G 0.975725 5.5167e-05
3:167463797 G A 0.050527 -2.3480e-05
3:167464512 A G 0.447498 2.0960e-05
3:167466452 C T 0.197134 -6.3135e-05
3:167467135 G A 0.454198 3.0535e-05
3:167468592 C A 0.035288 5.7512e-05
3:167472785 G C 0.131076 6.8966e-05
3:167474916 G A 0.427644 -5.7195e-05
3:167475359 A G 0.038384 2.5796e-05
3:167478889 G C 0.029968 -1.2664e-05
3:167497444 G A 0.827803 -2.4506e-05
3:167504322 G A 0.990987 -5.0474e-07
3:167512569 A G 0.040906 2.7966e-05
3:167512886 G A 0.191980 -1.1856e-05
3:167524522 C T 0.339833 -4.6771e-06
3:167525326 G A 1.295441 -2.0157e-05
3:167526429 C T 0.630779 6.4922e-05
3:167527371 C T 0.431549 6.7139e-06
3:167530444 T C 1.630374 -3.2801e-05
3:167539161 A G 0.056401 2.6842e-05
3:167559729 A G 0.169821 4.3566e-05
3:167563451 T C 0.036667 2.9177e-05
3:167565705 A G 0.789695 5.6775e-05
3:167569511 C A 0.293150 1.5264e-05
3:167569597 T C 0.295023 -9.1729e-06
3:167575015 G C 0.042032 3.8995e-05
3:167584168 A G 0.145747 -1.0055e-05
3:167584298 G A 0.216761 5.7051e-05
3:167584581 A G 0.041111 3.7329e-05
3:167594293 C T 0.055554 9.3734e-05
3:167604769 C T 0.741018 1.9360e-05
3:167607869 A G 1.670004 -5.2628e-06
3:167631012 G A 0.475467 2.5311e-05
3:167636076 T C 1.376270 -7.9433e-05
3:167640280 A G 0.034892 -2.7689e-05
3:167647773 C T 1.893442 -4.9362e-05
3:167658002 A G 0.047563 1.1364e-05
3:167660679 G C 0.043224 1.6939e-06
3:167662023 C T 1.580292 -3.6302e-05
3:167674698 G A 0.642396 -7.7347e-06
3:167690654 A G 0.029955 1.4662e-04
3:167694073 G A 1.943332 3.1774e-06
3:167695656 G T 0.760642 -7.5616e-06
3:167722515 G A 0.060394 -2.8361e-05
3:167725079 T G 0.020825 2.6731e-05
3:167728054 T C 0.139470 -2.4389e-04
3:167738520 G A 0.086285 1.0552e-06
3:167746423 A G 0.028024 2.5245e-05
3:167747022 T C 0.138993 -2.6849e-04
3:167748056 C T 1.079907 -2.1018e-04
3:167754573 G A 1.077564 -2.0516e-04
3:167769821 C A 0.375712 -7.9487e-05
3:167775711 T C 0.038741 -8.4423e-05
3:167777638 G A 0.566488 7.5307e-06
3:167784886 A C 0.086350 -1.2258e-04
3:167796381 C A 0.111816 2.9504e-05
3:167818879 G A 0.045522 6.1455e-05
3:167821883 A G 1.621717 4.7803e-05
3:167825422 T G 0.203025 -7.0084e-05
3:167830430 C T 0.084487 1.8186e-05
3:167831792 A G 0.071854 -8.1763e-05
3:167833431 T C 0.082848 4.4735e-05
3:167837748 C T 0.785232 4.4534e-05
3:167853179 A G 0.214879 -9.2024e-05
3:167871758 T C 0.042256 -4.0575e-06
3:167874149 A G 1.920171 2.4757e-05
3:167879708 T C 0.320908 -8.7276e-06
3:167879884 C T 0.022246 2.4131e-05
3:167894968 A G 1.006521 -3.0075e-05
3:167896868 T G 0.571515 1.7059e-05
3:167897774 G A 0.789487 -1.1192e-05
3:167899874 T C 0.133774 4.2211e-05
3:167902847 T C 0.067252 2.1800e-04
3:167904894 T C 1.140638 -7.6074e-06
3:167906992 G A 0.328571 -6.3696e-06
3:167907634 G A 0.087976 -7.8931e-06
3:167912194 G A 0.023227 -9.8258e-05
3:167913771 C T 0.022707 -8.8282e-05
3:167915242 T C 0.196933 -2.1911e-05
3:167915380 G A 0.108493 -2.2660e-05
3:167933059 C A 0.578004 -4.8395e-05
3:167933166 G T 0.073484 1.3980e-05
3:167934903 C T 0.054428 -7.8218e-06
3:167940314 G A 0.389494 7.1911e-06
3:167952402 A G 0.042282 -9.2500e-05
3:167970543 A G 0.107882 5.4686e-06
3:167978749 G C 0.081381 -1.3465e-05
3:167990812 G A 1.278103 1.0517e-05
3:167994250 A G 0.027780 -4.0773e-06
3:167997153 C T 0.180844 -3.6659e-05
3:168007153 T C 0.110868 2.4915e-05
3:168025532 A G 0.132144 -1.7410e-05
3:168028593 A G 0.038939 1.8944e-06
3:168040847 T G 0.102498 -9.5121e-05
3:168043982 G A 0.027784 2.6055e-06
3:168044710 G A 0.192580 2.3070e-05
3:168054452 A G 0.143173 -1.0477e-05
3:168055555 G A 0.031795 -3.6637e-05
3:168063994 C T 0.040510 -5.6924e-05
3:168065259 T C 0.066194 -6.4733e-06
3:168076575 C T 0.029436 -3.5882e-05
3:168077489 T C 0.069868 -6.7949e-05
3:168087308 A G 0.111277 2.4529e-05
3:168093655 T C 0.199594 3.9091e-05
3:168094816 T C 0.082650 -5.6220e-05
3:168114727 T C 0.027177 5.5411e-05
3:168139569 G A 0.064444 4.4939e-05
3:168146000 G A 0.294094 6.7451e-06
3:168146699 G A 0.126357 6.6308e-05
3:168157812 A G 0.043805 1.1369e-04
3:168158437 G A 0.232617 -6.3926e-05
3:168173007 C A 0.061075 1.3534e-04
3:168177185 A G 0.136494 -3.0884e-05
3:168177952 A G 0.625281 5.2777e-06
3:168200292 A G 0.193505 -7.0250e-05
3:168214832 A G 0.103650 -2.2901e-05
3:168214891 C T 1.031315 -2.5344e-05
3:168215034 T C 0.033824 -8.1662e-06
3:168219557 G A 0.158341 2.2544e-05
3:168222010 A G 0.031211 7.1343e-05
3:168225633 A G 0.280407 -2.0204e-05
3:168232560 G A 0.565761 -7.2683e-05
3:168233858 C T 0.038319 -6.0035e-06
3:168235128 A G 0.037135 5.4807e-05
3:168239216 G A 0.311985 -1.6625e-06
3:168239903 C G 0.036619 2.7396e-05
3:168244580 C T 1.060738 -4.7223e-05
3:168246162 A G 0.055642 1.8381e-04
3:168247894 G A 0.135027 4.0345e-05
3:168258004 T G 0.024463 1.8947e-05
3:168262595 A G 0.039420 3.9851e-05
3:168267381 A G 0.750071 -3.1348e-06
3:168268634 A G 0.368928 -7.3311e-05
3:168269756 G A 0.551395 3.0294e-05
3:168276754 C T 0.025797 4.9417e-05
3:168285889 G A 0.132524 3.4003e-06
3:168287009 T G 0.343982 -3.4283e-05
3:168288869 A G 0.026252 -1.4421e-05
3:168292073 T C 0.027638 -1.5824e-05
3:168292668 G A 0.051754 -3.6970e-05
3:168293413 G A 0.167250 -2.2725e-06
3:168296741 C T 0.031458 1.6735e-05
3:168301748 T G 1.464646 -6.4165e-06
3:168309401 C A 0.058803 1.5196e-05
3:168310566 C A 0.086957 6.1849e-05
3:168310622 G A 0.032062 2.2963e-05
3:168311682 G A 1.248858 -9.4678e-06
3:168324965 G A 0.206699 -1.8478e-05
3:168326588 C G 0.061939 3.3576e-06
3:168331400 C A 0.099638 1.1251e-05
3:168334237 A G 0.082072 4.2417e-05
3:168334746 C T 0.038277 -7.1408e-05
3:168335051 G T 0.094938 2.1416e-06
3:168335294 T A 0.065639 -2.0662e-05
3:168337826 A G 0.464603 -5.7977e-05
3:168338128 C T 0.321622 7.2906e-05
3:168341985 G A 0.318483 -6.2354e-05
3:168342251 G T 0.308249 -2.2165e-05
3:168349669 T C 0.077239 1.3344e-05
3:168363205 G A 0.387342 2.9970e-05
3:168373039 C A 0.056418 -3.8957e-05
3:168374166 A G 0.044889 -7.9740e-05
3:168378237 T C 0.137938 1.4865e-05
3:168379903 A C 1.283591 -1.4068e-05
3:168385423 C G 0.119421 7.8476e-06
3:168391841 T C 0.055756 -3.0327e-05
3:168423918 A C 0.067395 2.1294e-05
3:168427187 G T 0.088726 1.3503e-05
3:168430544 C T 0.040750 1.0143e-04
3:168432595 G A 0.033743 4.7897e-05
3:168433582 G A 0.038839 -5.9590e-05
3:168439358 C T 1.332203 -2.3278e-05
3:168452353 C T 0.098444 1.5888e-05
3:168463089 C A 0.513968 -8.5324e-06
3:168482168 A G 0.080384 1.8181e-05
3:168520730 G A 0.132537 1.2455e-05
3:168538993 G A 1.503273 5.9340e-05
3:168540550 A G 0.136890 2.0615e-05
3:168541509 T C 0.044769 1.3807e-05
3:168544782 A G 0.044158 4.4183e-05
3:168546914 T C 0.809773 2.7580e-05
3:168551896 C T 0.044509 -2.2588e-05
3:168552495 C G 0.087194 8.4241e-05
3:168561148 G A 1.504104 6.0287e-05
3:168564812 C A 0.097635 1.3539e-05
3:168568626 A G 0.027556 5.0266e-05
3:168568969 G A 0.773528 3.8338e-05
3:168579334 C T 0.181155 1.5338e-04
3:168579637 C T 0.056869 2.8047e-07
3:168579837 A G 0.086924 2.3880e-05
3:168580960 G T 1.537406 8.3889e-05
3:168583850 G A 1.931862 2.0228e-05
3:168586450 A C 0.062481 -3.4353e-05
3:168593055 G A 0.160165 4.7067e-05
3:168594416 C A 0.270696 -5.1643e-05
3:168596864 A G 0.101900 1.3525e-04
3:168599227 C T 0.442893 -5.4612e-05
3:168612374 G A 0.801558 5.3767e-05
3:168626706 G A 0.049108 -1.0240e-05
3:168628138 A G 0.582655 -1.6931e-04
3:168634409 C T 0.054697 -7.0074e-05
3:168637440 C G 0.045837 -3.9357e-05
3:168643593 A C 0.032756 -3.3219e-05
3:168644843 A C 1.504468 -3.3532e-06
3:168645499 C T 0.071231 5.7329e-05
3:168655042 A C 1.200782 -2.5674e-05
3:168664823 A G 0.058462 2.9646e-05
3:168675754 A G 0.121495 1.3889e-05
3:168681106 A G 0.475256 -8.2847e-05
3:168682072 T C 0.054671 -2.8531e-05
3:168685420 T C 0.031851 1.1458e-04
3:168689756 A C 0.155235 6.2583e-05
3:168691674 T C 0.244214 8.0288e-05
3:168701648 G A 1.640575 6.7058e-04
3:168708639 T C 0.067395 -6.1163e-05
3:168716205 G T 0.165228 2.1216e-05
3:168717618 C T 0.056155 1.0728e-06
3:168731223 G A 0.961496 6.5236e-05
3:168736443 C T 1.846508 4.0715e-05
3:168754692 A G 0.043451 -5.3610e-05
3:168754794 A G 0.333641 -1.6889e-04
3:168763183 T G 0.409504 6.4901e-05
3:168775573 G C 0.055032 4.9258e-05
3:168784868 C T 0.039196 5.0994e-05
3:168787185 G T 0.036278 1.9552e-05
3:168792282 C T 0.204385 -3.5966e-05
3:168795393 C G 0.058287 -2.5613e-04
3:168804217 C T 0.056771 2.7347e-05
3:168804889 C A 0.039725 -5.8976e-05
3:168805267 G C 0.054629 3.5354e-05
3:168810874 T C 0.420578 6.7267e-05
3:168811043 A C 0.577634 -2.9522e-05
3:168820172 G A 0.068755 -2.6986e-04
3:168820485 T C 0.041419 -3.4599e-05
3:168821852 T C 0.061040 1.8378e-05
3:168822655 A G 0.055441 3.3233e-05
3:168824465 T C 0.027826 -2.4918e-05
3:168828279 C T 1.099447 5.8802e-05
3:168828636 C A 0.055314 3.5847e-05
3:168832773 T G 1.921284 8.1316e-05
3:168833009 G T 0.053610 3.0094e-05
3:168837949 A C 1.778221 1.1075e-04
3:168840607 T C 1.934160 5.0685e-05
3:168841466 C T 1.924497 7.4632e-05
3:168843023 C A 0.053928 2.8719e-05
3:168848765 C T 1.926438 3.3031e-05
3:168849156 T C 0.048728 -5.8454e-06
3:168859282 T C 0.068352 -5.8778e-04
3:168861345 C A 0.027170 -7.0238e-05
3:168861788 G T 0.063383 -2.3026e-05
3:168864550 A T 1.913760 3.6248e-05
3:168866735 T A 0.036778 -6.3487e-05
3:168866906 T C 0.091465 -1.4233e-05
3:168867417 A G 0.032198 1.2014e-04
3:168869747 G A 0.094562 -4.9399e-04
3:168871746 G A 0.021620 1.2592e-05
3:168873228 A G 0.028874 -4.7781e-05
3:168874071 A C 0.046142 -2.1622e-05
3:168876993 G T 0.178036 -5.4128e-05
3:168882414 G A 0.049728 -2.8252e-05
3:168882938 A G 0.120690 4.5468e-05
3:168893625 T G 0.068070 -2.2321e-06
3:168900861 A G 0.206900 -6.0276e-05
3:168910159 G A 0.219134 -9.2838e-05
3:168910862 G A 1.599289 3.2586e-05
3:168911870 C T 1.803862 -5.3757e-06
3:168914208 A G 0.034947 -6.2095e-05
3:168918848 C T 0.133923 -3.7826e-06
3:168920172 A C 0.034249 -6.3498e-05
3:168921535 G A 0.035707 -6.6026e-05
3:168921546 T C 0.130768 -3.6197e-05
3:168921575 A G 0.044713 -4.1653e-05
3:168926326 C A 1.960444 4.4604e-05
3:168928727 T C 0.239202 2.5290e-05
3:168929264 G A 0.037466 -7.8831e-05
3:168931469 T C 0.051848 7.6895e-06
3:168931496 G A 0.764910 -5.1759e-06
3:168932367 T C 0.077161 -1.7852e-05
3:168933708 A G 0.034188 -8.3332e-05
3:168936651 A G 0.057862 1.6015e-04
3:168938688 T C 0.037076 -7.0275e-05
3:168941307 A G 0.035525 -6.4343e-05
3:168947448 T C 1.812473 9.6993e-06
3:168950805 A G 0.072536 4.9292e-05
3:168951271 C T 0.044597 -6.2261e-05
3:168951915 A G 0.177238 -2.4626e-05
3:168956469 T A 0.035025 -5.5482e-05
3:168957578 C G 0.075620 5.7590e-05
3:168963052 A G 0.099278 4.8097e-05
3:168964238 G A 0.075509 4.5978e-05
3:168967258 C G 0.034752 -6.2175e-05
3:168967323 T C 0.304594 7.6104e-05
3:168967526 G A 0.037148 -2.1993e-05
3:168967606 A G 1.117126 -3.6710e-06
3:168968283 T C 0.072520 4.9993e-05
3:168974061 A G 0.043623 -5.7695e-05
3:168974215 C T 0.913299 3.8309e-06
3:168976865 C G 0.071962 8.9107e-05
3:168976870 C T 0.163751 -3.3539e-06
3:168978029 C T 0.037066 -8.1146e-06
3:168982066 C T 0.043181 -7.2331e-05
3:168982572 A C 0.649903 -5.6770e-05
3:168982870 C T 0.767747 -2.1764e-05
3:168983547 G A 0.252166 -7.7481e-06
3:168983620 A C 0.556124 -2.1891e-04
3:168983661 T C 0.095114 6.8194e-06
3:168983985 G T 0.375228 3.6484e-05
3:168984757 T G 0.085766 -3.6644e-04
3:168985056 G T 0.026748 5.9130e-05
3:168986452 A G 0.084652 3.8576e-05
3:168989217 G A 0.124267 -3.1245e-04
3:168995182 G A 0.128616 -3.0217e-04
3:169000656 C T 0.084951 -1.8972e-04
3:169003204 T C 0.084101 -1.5922e-04
3:169003641 G T 0.020688 3.5154e-05
3:169004819 C T 0.024953 7.3035e-06
3:169006668 C T 0.024898 4.0575e-06
3:169008022 C T 0.058472 7.3921e-06
3:169008194 C T 0.059050 3.7093e-06
3:169008292 G A 0.025813 2.4170e-05
3:169009392 C T 0.058141 1.6444e-06
3:169010781 A C 0.056723 -1.5108e-04
3:169017156 T C 0.024996 1.8167e-05
3:169023088 C T 0.095805 4.7273e-05
3:169025915 C T 0.079031 -1.9868e-05
3:169026159 C T 0.182392 1.6019e-05
3:169030024 A G 0.039819 2.5763e-05
3:169031504 C G 0.151482 -1.0240e-06
3:169032523 A G 0.033620 7.7052e-05
3:169034850 G A 0.630805 -7.2637e-05
3:169035053 C T 0.137503 -8.4744e-07
3:169039727 C G 0.036044 1.0259e-04
3:169040261 A G 0.026076 -2.1509e-05
3:169045664 T C 0.140629 -2.5940e-05
3:169048391 T C 0.026352 -2.3241e-05
3:169050381 A C 0.020757 8.5943e-05
3:169052224 C T 0.025226 -5.8473e-05
3:169054863 T C 0.027417 -1.6350e-05
3:169060132 T C 0.058897 2.8314e-05
3:169062122 C T 0.027232 -7.3781e-06
3:169062229 C G 0.050871 -1.0741e-05
3:169068446 A C 0.026489 -2.6143e-05
3:169070592 G T 0.020731 8.8437e-05
3:169079193 C T 1.023016 -2.8105e-05
3:169080185 G T 0.161002 1.7703e-05
3:169082175 C T 0.744602 -3.0419e-05
3:169082439 T C 0.025009 -5.0893e-05
3:169082633 A G 0.641997 -2.4887e-05
3:169084377 A G 0.026469 -2.8380e-05
3:169088694 C T 0.046093 1.7065e-05
3:169089582 A C 0.024213 -1.7504e-05
3:169089796 C T 0.031776 5.1960e-05
3:169090126 G A 1.491800 5.2434e-05
3:169098992 A G 0.238005 1.8014e-05
3:169100899 A G 1.057830 -1.5264e-04
3:169106928 G A 0.022688 -2.6722e-05
3:169111021 G A 0.024528 7.0966e-05
3:169112142 C T 0.164904 8.5495e-06
3:169115079 A G 0.067765 1.5025e-04
3:169115094 C T 0.022600 -2.1299e-05
3:169115856 C T 0.023412 -2.6322e-06
3:169118091 G A 0.029949 5.8423e-05
3:169118660 G A 0.022366 -1.4896e-05
3:169122889 T G 0.114595 -4.5326e-05
3:169130269 T C 0.520518 -1.6668e-05
3:169139273 T C 0.048300 -5.4541e-05
3:169143098 A G 0.067359 4.9876e-05
3:169143453 T C 0.131154 1.2170e-05
3:169150632 C T 0.252406 -7.9524e-05
3:169152643 G T 0.050293 -6.5792e-05
3:169152910 T C 0.099060 -2.2759e-05
3:169153510 C T 0.044042 -8.2130e-05
3:169153859 T A 0.048829 -2.9802e-05
3:169156059 C T 0.047132 1.7056e-06
3:169158391 A G 0.098771 -2.7234e-05
3:169159136 C T 0.089846 6.1750e-05
3:169162635 A G 0.053347 2.3796e-06
3:169165846 T C 0.114371 -4.0250e-05
3:169165888 T C 1.091511 -3.3561e-04
3:169169697 C T 0.034080 1.8736e-05
3:169171920 T C 0.068826 1.3793e-05
3:169172710 T C 0.058268 -4.0331e-05
3:169177518 G T 0.031588 -4.9315e-05
3:169177924 T C 1.186329 1.2865e-04
3:169184721 C T 0.058485 -3.3033e-05
3:169185517 A G 0.075850 9.9840e-06
3:169189760 C T 0.069797 -1.2652e-04
3:169191186 A G 0.914903 2.7808e-04
3:169191753 A G 0.079398 -8.0608e-05
3:169192526 G A 0.062685 -2.9031e-05
3:169193353 C T 0.069862 -1.0598e-04
3:169193383 T C 0.103111 1.9130e-05
3:169194244 T A 0.084373 -6.8243e-05
3:169194832 A G 0.060290 -4.3050e-05
3:169195000 T C 0.104565 5.9605e-05
3:169197502 T C 0.095948 6.8070e-05
3:169198024 G A 0.992074 -1.3569e-04
3:169198809 A G 0.065675 -5.2206e-05
3:169200473 C T 0.065574 -5.1735e-05
3:169202169 A C 0.066473 -5.6095e-05
3:169202213 T C 0.068901 -4.1695e-05
3:169203183 G A 0.065954 -4.3240e-05
3:169205235 A G 0.068343 -4.9091e-05
3:169205536 G C 0.031510 -1.7039e-04
3:169206964 A G 0.062675 2.0422e-05
3:169212367 G T 1.841737 7.3209e-06
3:169213428 G T 0.152323 -3.7453e-05
3:169214536 C T 0.042415 1.6022e-05
3:169215928 G A 0.043970 1.2601e-05
3:169216068 T C 0.043967 1.5168e-05
3:169216269 A G 0.041607 1.7565e-05
3:169216501 C T 0.044168 2.0488e-05
3:169219546 C T 0.043194 2.1683e-05
3:169219869 C T 0.032435 -2.4173e-05
3:169220120 G A 0.042769 1.3530e-05
3:169226165 C T 0.286483 6.8938e-05
3:169230501 T C 0.042198 1.0873e-05
3:169231812 A T 0.053720 -2.0883e-05
3:169234203 T C 0.883406 2.9262e-05
3:169234529 C T 0.241198 6.6162e-05
3:169240693 T C 0.060829 -7.4438e-06
3:169242205 C T 0.839270 3.1337e-05
3:169244200 A G 0.026784 -2.0322e-05
3:169244912 T C 0.045288 -6.4273e-06
3:169245773 G T 0.044220 -1.3210e-05
3:169245934 G A 0.045009 -2.5968e-05
3:169248666 A T 0.045022 -8.5657e-06
3:169249745 T C 0.660183 7.1962e-05
3:169251351 C T 0.047096 -1.0475e-05
3:169253468 T C 0.043922 -1.8188e-05
3:169257711 C G 0.089245 6.2527e-06
3:169258567 T A 0.045048 -9.2541e-06
3:169263164 G T 0.433522 4.6074e-05
3:169265705 C T 0.324147 5.5147e-05
3:169270503 A G 0.069297 -1.8502e-06
3:169276225 T C 0.427654 5.2811e-05
3:169281133 A C 0.044921 -7.8710e-06
3:169281513 A G 0.045759 -8.7483e-06
3:169293273 C T 0.036268 -5.3789e-05
3:169293350 T C 0.039147 -6.9194e-06
3:169293826 G A 0.036953 -4.7692e-05
3:169297808 A C 0.445009 1.0625e-05
3:169298538 A G 0.036008 -5.4362e-05
3:169299079 G A 0.409361 2.6705e-05
3:169300219 T C 0.407348 2.3914e-05
3:169302504 C T 0.186287 -3.0186e-05
3:169303941 G A 0.074480 -6.7701e-05
3:169306001 G A 0.161067 1.0594e-04
3:169306915 G A 0.049654 -7.8943e-05
3:169307597 A C 0.057732 7.3175e-05
3:169311535 A G 0.053321 -6.1246e-05
3:169314607 C T 0.203807 2.6734e-05
3:169315263 C T 1.973492 8.3280e-06
3:169320593 G A 1.266210 4.5729e-05
3:169325234 A G 0.267236 -5.9261e-06
3:169327906 T C 0.044032 -9.2685e-05
3:169329498 A G 0.044003 -1.0733e-04
3:169334587 A G 0.027235 -4.9486e-06
3:169340209 C A 0.117736 3.1197e-05
3:169342491 C T 0.063351 -4.0108e-05
3:169345597 A G 0.040627 -1.2111e-04
3:169347389 A G 0.064730 1.1895e-04
3:169353103 G A 1.279673 1.0002e-04
3:169353184 T C 0.648092 2.6055e-05
3:169354405 C T 0.608968 3.4789e-05
3:169354498 C G 0.596975 4.3608e-05
3:169354710 T C 0.083851 1.7646e-05
3:169357673 C G 0.106016 -1.1063e-04
3:169358202 G A 0.026333 -5.8763e-05
3:169358898 A C 0.103348 -5.7993e-06
3:169359352 G A 0.025758 -6.7905e-05
3:169361784 G A 0.025330 -6.6733e-05
3:169361842 C T 0.094594 -2.6299e-06
3:169363388 G A 0.026151 -5.4947e-05
3:169364599 C T 0.727964 -1.2407e-05
3:169366250 A G 0.043665 -9.6258e-05
3:169368225 C G 0.065136 -4.8474e-05
3:169368925 G A 0.025041 -5.4503e-05
3:169371664 T C 0.070790 4.3230e-05
3:169372669 C A 0.061166 -3.3641e-06
3:169378260 T C 0.053412 -6.7852e-05
3:169382465 C A 0.167215 2.7305e-05
3:169382872 T G 0.054590 -9.1332e-05
3:169384029 A G 0.071423 -1.2073e-05
3:169384201 C T 0.040737 -9.6694e-05
3:169384813 C T 0.086175 -3.3313e-05
3:169389753 A G 0.045700 9.3880e-05
3:169391076 C T 0.048086 2.8716e-05
3:169395528 C G 0.033451 -2.4374e-05
3:169406666 C T 0.682919 -4.2804e-05
3:169411792 G A 0.851552 -4.4223e-06
3:169413315 T G 0.040643 -1.3335e-04
3:169414618 C T 0.169707 6.7705e-05
3:169417692 T G 0.040117 -4.8341e-05
3:169431135 T C 0.099560 5.1406e-06
3:169458590 A G 0.092754 3.3553e-05
3:169461571 T G 0.668904 -6.3266e-05
3:169465212 A G 0.032961 6.1830e-05
3:169468509 A C 0.071267 -1.5129e-04
3:169469648 C A 0.028728 4.7401e-05
3:169473983 T C 0.125679 -5.8944e-06
3:169478852 G T 0.062435 6.6781e-05
3:169481271 G C 0.529311 -1.9147e-04
3:169483993 C T 0.080261 5.1447e-05
3:169485588 C G 0.029605 4.1583e-05
3:169485639 T C 0.030260 4.3354e-05
3:169487750 C A 0.031915 -3.2829e-05
3:169497585 G A 0.489846 -1.7856e-04
3:169523028 A G 0.051364 1.7262e-07
3:169527346 T C 0.029595 4.4817e-05
3:169529958 G A 0.889054 -6.8956e-05
3:169530823 A G 0.033399 -2.5459e-05
3:169535400 A G 0.080073 1.7651e-05
3:169539990 A G 0.196527 2.3272e-05
3:169540397 C T 0.775417 -2.2520e-05
3:169544298 G T 0.077496 -6.5541e-06
3:169548535 A C 0.021428 -6.3765e-05
3:169550759 A G 0.719827 -5.2199e-05
3:169551558 T G 0.033269 -3.5280e-05
3:169552889 A G 0.047846 7.4390e-06
3:169554084 A G 0.496613 -6.8928e-05
3:169569432 G C 0.141177 -6.0199e-06
3:169572694 T C 0.024544 -2.8031e-05
3:169575835 T C 0.051215 2.0807e-06
3:169579377 G T 0.118327 -2.2821e-05
3:169579834 C T 0.099249 -3.3972e-04
3:169579971 A G 0.552622 -7.0815e-05
3:169584246 A T 0.331086 5.6948e-05
3:169585573 G C 0.038748 -2.3253e-05
3:169589954 A C 0.301540 -3.1642e-05
3:169591898 G A 0.043951 -7.4006e-05
3:169595485 C T 0.781217 -1.0133e-04
3:169596014 A G 0.048401 1.3940e-05
3:169599441 G A 0.123644 3.4858e-06
3:169601046 G A 0.627044 -1.1824e-04
3:169601250 A G 0.052182 4.3190e-05
3:169607830 G A 0.967215 -3.5725e-05
3:169608970 A G 0.110239 -1.1980e-05
3:169613114 A C 1.732667 2.8397e-05
3:169613821 C T 0.021682 8.1236e-05
3:169617405 C T 0.991688 -4.0346e-05
3:169631691 C T 0.072601 -4.5936e-05
3:169634639 T C 1.690946 6.7193e-05
3:169639050 T C 0.048122 1.5124e-04
3:169640808 G A 0.082686 1.5796e-04
3:169643757 T G 0.526471 -5.4457e-05
3:169643861 A G 0.213856 -1.7831e-05
3:169644710 C G 0.212451 -1.1231e-05
3:169668209 C T 0.820588 -3.8737e-05
3:169668922 T C 0.046174 7.7533e-05
3:169670316 C T 0.068378 3.6924e-05
3:169675941 G A 0.127522 -1.0750e-05
3:169681164 T C 0.075535 7.2802e-05
3:169684447 A G 0.028358 7.4565e-05
3:169687927 C T 0.046073 3.3305e-04
3:169697025 G A 0.378688 -3.4654e-05
3:169710614 C G 0.027381 -7.5680e-05
3:169724366 T G 0.099219 -1.3900e-05
3:169726930 A T 0.741262 5.5768e-05
3:169735222 T C 0.049530 -1.8978e-04
3:169737301 C T 0.171178 -9.8316e-05
3:169739484 T C 0.099895 6.0693e-06
3:169753995 G C 0.750840 -1.0382e-05
3:169766424 G T 0.239507 -6.7444e-05
3:169775842 T C 0.024843 -6.2044e-05
3:169788553 G A 0.809757 -7.5758e-06
3:169793312 A G 0.563200 2.7987e-07
3:169797706 C T 0.035703 -1.9727e-05
3:169804337 A G 0.808069 -1.5818e-05
3:169825871 C T 0.725020 -8.4529e-06
3:169826100 C T 0.119668 -7.8227e-05
3:169839239 C G 0.249683 -2.1789e-05
3:169877827 A G 0.557873 -6.4560e-06
3:169878020 G T 0.260546 -2.7475e-05
3:169907230 T C 1.900820 -5.4557e-05
3:169914715 A C 0.029617 -2.4553e-05
3:169930194 T C 0.047752 2.1384e-05
3:169944144 C T 0.915296 -1.9275e-05
3:169944884 C A 0.043947 -1.7843e-05
3:169945873 C T 0.044081 -1.8662e-05
3:169962533 A G 0.190074 -9.4917e-06
3:169966100 T G 0.548837 -1.2816e-05
3:169966532 G A 0.134660 -1.3493e-04
3:169967753 G A 0.085396 7.1467e-06
3:169981058 A G 0.044032 -3.0076e-05
3:169999271 G A 0.023116 -2.8934e-05
3:169999670 G A 0.044136 -1.3926e-05
3:170001580 T C 0.029364 1.0472e-05
3:170018499 G A 0.263253 2.1935e-07
3:170032677 T C 0.878869 -1.0827e-04
3:170038993 C T 0.361898 6.2699e-05
3:170041513 T C 0.200487 1.8034e-05
3:170042563 C T 0.049030 1.0855e-05
3:170064694 A G 0.308476 1.8052e-05
3:170066339 C A 0.338837 6.3478e-05
3:170067771 G A 0.325318 -2.1528e-06
3:170074374 A C 1.740914 2.5838e-05
3:170076571 T C 0.186468 -6.1550e-05
3:170078232 T C 1.620526 1.7592e-05
3:170103383 A G 0.047742 -4.2786e-05
3:170109434 G C 0.910372 -3.0115e-06
3:170125011 G A 0.075045 -3.0188e-05
3:170130825 C G 0.023629 -1.4329e-05
3:170133866 A G 0.089076 -1.6830e-05
3:170140153 C A 0.649144 2.1506e-05
3:170144281 T C 1.670868 -1.2994e-05
3:170146202 T C 0.157841 -5.5769e-06
3:170150212 A G 0.061893 -4.0912e-05
3:170151224 A G 0.179286 -2.2443e-05
3:170153183 T C 0.974514 -1.6077e-05
3:170158128 G A 1.015859 -3.7167e-05
3:170159134 T C 0.728418 5.0882e-05
3:170162684 C T 1.667122 8.8230e-05
3:170163425 C T 0.028803 3.6913e-05
3:170166274 T C 1.622831 7.5196e-05
3:170169882 A C 0.069628 1.3110e-04
3:170170650 G A 0.026901 -3.6457e-05
3:170172774 A G 1.575806 2.6194e-05
3:170179772 G A 0.949701 5.8423e-05
3:170181143 C T 0.131482 1.6803e-04
3:170184129 C T 1.493014 2.1622e-05
3:170187805 C T 1.314367 1.9926e-05
3:170190845 G A 0.744105 1.5103e-05
3:170192771 T C 0.070494 5.7916e-05
3:170193133 C T 0.046271 3.5320e-06
3:170194925 T C 0.020620 -2.4761e-05
3:170195383 A G 1.300170 -1.5905e-05
3:170198942 T C 0.026982 -3.1296e-06
3:170202670 G C 1.194369 2.4243e-05
3:170210500 C T 0.110719 -1.0282e-05
3:170211288 A G 0.026641 -1.7144e-06
3:170217939 G A 0.292822 -2.2739e-05
3:170218632 G A 0.142725 4.1871e-05
3:170230766 A G 0.098606 -1.5474e-05
3:170236218 A G 0.096220 9.2043e-05
3:170240978 C A 0.147224 5.3104e-05
3:170241212 T C 0.092465 -1.0945e-04
3:170244884 A G 0.111709 5.1070e-05
3:170246683 T C 0.057515 4.1868e-05
3:170247375 A G 0.054389 7.2606e-05
3:170250002 G A 0.650270 -3.4741e-06
3:170253807 A G 0.296710 -9.7114e-07
3:170263320 G A 1.476626 7.1007e-05
3:170278067 G A 0.132479 -3.9423e-06
3:170293574 G A 0.731300 2.7748e-05
3:170294563 G A 1.962372 1.9680e-05
3:170297396 G A 0.096863 5.6935e-05
3:170305755 T C 0.300962 5.7893e-06
3:170319955 G T 0.451705 4.6767e-05
3:170340507 T C 0.049056 -3.6537e-05
3:170341683 A G 0.349421 2.4128e-05
3:170342163 T C 0.280897 1.0765e-05
3:170347780 C T 0.110914 -2.3202e-05
3:170356526 G A 0.115198 4.4688e-06
3:170370214 C G 0.049942 -4.0702e-05
3:170373730 A G 0.026170 4.0550e-05
3:170374638 T C 0.110638 -3.6244e-04
3:170375285 G A 0.110287 -1.5059e-06
3:170377367 T C 0.247453 6.7213e-05
3:170378053 A G 0.041237 5.7345e-06
3:170378108 G A 0.169139 -3.4270e-05
3:170387925 A C 0.264737 4.7787e-05
3:170389050 A C 0.044376 2.3399e-05
3:170389093 G A 0.078739 3.3831e-05
3:170396274 A G 0.042643 -1.1214e-04
3:170398328 G A 0.037820 -1.2531e-04
3:170414964 G A 0.034340 -5.8802e-05
3:170415382 T C 0.193966 -3.8943e-05
3:170431472 A G 0.029832 -5.1137e-05
3:170440005 G A 0.559529 1.5606e-05
3:170443224 A C 1.900797 9.1042e-06
3:170449592 A G 0.060043 3.8556e-05
3:170463622 G A 0.205190 1.4574e-05
3:170463858 A G 0.127675 4.0473e-05
3:170467324 A C 0.434054 -7.3529e-06
3:170475688 C T 0.037063 -2.3031e-05
3:170483494 C A 0.060014 6.3869e-05
3:170484709 A G 0.051539 -5.3776e-05
3:170490868 T G 0.141820 -3.9238e-05
3:170494409 A G 1.429478 -2.1747e-05
3:170499432 C T 0.032120 -7.9403e-05
3:170501864 A G 0.074899 -4.2175e-04
3:170519354 T C 0.117321 7.9218e-05
3:170522227 G A 0.998961 6.0919e-06
3:170527539 C A 0.071757 8.7999e-05
3:170530760 T C 0.309112 2.5345e-05
3:170531387 C T 1.923261 1.0087e-05
3:170532463 T C 0.043328 -1.0432e-05
3:170534721 A G 0.294740 4.1109e-05
3:170542730 C A 0.645197 5.3793e-05
3:170544783 A G 0.344962 2.3111e-05
3:170545382 A G 0.024664 7.9387e-05
3:170558148 A G 0.062958 9.9849e-05
3:170560438 G T 0.476480 1.3935e-05
3:170562564 T C 1.238965 7.6124e-05
3:170563004 C G 0.081524 6.2979e-06
3:170566318 A C 1.945968 5.6214e-05
3:170570692 A G 0.904750 5.2634e-05
3:170575844 G A 0.070654 -1.5875e-06
3:170582888 T C 0.508320 -2.2038e-06
3:170584249 A C 0.020688 6.4628e-05
3:170587594 A C 0.172398 3.1098e-05
3:170593090 G A 0.162015 -1.1871e-05
3:170593858 T C 0.051640 -7.4333e-05
3:170604144 C T 0.038589 2.1183e-06
3:170605730 G T 0.044288 -5.2968e-05
3:170611490 G A 0.473315 1.2841e-05
3:170611900 C T 0.063425 -4.4942e-05
3:170631635 G A 0.154225 3.9749e-05
3:170632504 G T 0.073743 -6.6527e-06
3:170649749 A G 0.731791 5.5684e-05
3:170683146 G C 0.024726 -5.9119e-05
3:170695594 T G 0.051390 3.3174e-05
3:170704370 A C 0.088982 4.1822e-06
3:170713255 T C 0.119178 2.8180e-05
3:170715458 T G 0.090229 1.8814e-05
3:170715830 A G 0.570850 1.3621e-04
3:170717521 A T 0.249043 1.9024e-04
3:170724883 C T 0.575063 1.5421e-04
3:170724955 T C 0.193732 9.0230e-05
3:170729129 G A 0.322982 1.9737e-05
3:170732300 A G 0.248326 2.2066e-04
3:170734272 C A 0.076963 2.1655e-05
3:170735286 T G 0.049300 4.6623e-05
3:170743445 A G 0.047979 -2.6005e-06
3:170748859 C T 0.032279 1.5677e-04
3:170756753 G A 0.224311 -4.9523e-05
3:170756985 G T 0.156955 1.3139e-05
3:170757334 A C 0.355439 3.2288e-05
3:170763511 A G 0.953511 -1.0280e-05
3:170767685 G A 0.033545 -4.5510e-05
3:170767825 C G 0.109914 -2.1763e-05
3:170768086 G T 0.116857 2.5096e-05
3:170772678 G A 0.182742 4.2542e-05
3:170773950 G A 0.043636 -3.6055e-05
3:170779511 T C 0.042503 -1.6959e-04
3:170785679 T C 0.090203 -2.4248e-05
3:170794534 A G 0.183852 1.4612e-05
3:170802157 G A 0.047401 9.5371e-06
3:170802910 T C 0.170467 5.6191e-06
3:170812912 G T 0.033577 -1.2625e-04
3:170823671 G A 0.084808 9.1742e-05
3:170823923 G A 1.184245 -3.4785e-05
3:170825905 G C 1.949623 1.2941e-05
3:170831072 A G 1.100505 2.0447e-06
3:170834055 G A 0.239316 5.5427e-05
3:170837885 T C 0.020951 -6.1428e-05
3:170839690 C T 0.447320 4.2685e-05
3:170843013 G A 0.080478 8.0624e-05
3:170845556 T C 0.022013 -8.3125e-05
3:170849513 C A 0.067930 1.6175e-04
3:170851052 G A 0.087846 -1.9330e-05
3:170851631 A G 0.158081 2.3560e-04
3:170857133 C T 0.049702 -1.1204e-05
3:170859211 C T 0.121670 -6.1314e-05
3:170859893 G A 0.686701 1.5673e-05
3:170861709 G A 0.728707 -4.4925e-05
3:170863221 T C 0.051241 -1.4128e-05
3:170865850 G A 0.152317 5.5813e-05
3:170871780 G A 0.195047 8.9531e-05
3:170874398 G T 0.417323 -2.2934e-05
3:170889501 C G 0.054194 5.3032e-05
3:170889534 G T 0.101069 3.7294e-05
3:170890860 C T 1.956741 2.5869e-05
3:170900451 T G 1.108298 2.6892e-05
3:170902416 G A 0.124111 2.6091e-05
3:170902732 T C 0.160399 1.6494e-04
3:170907804 C T 1.923183 -6.6443e-06
3:170911590 G A 0.487583 -6.9242e-05
3:170918318 C G 0.030111 1.8147e-05
3:170935249 T G 0.091267 2.8166e-05
3:170939738 G C 0.104539 -2.5184e-05
3:170940161 T G 0.603402 8.3401e-05
3:170944617 T C 0.295659 9.0036e-06
3:170949276 G A 0.199747 7.9982e-07
3:170950740 C T 0.035924 5.8688e-05
3:170964909 T G 0.148853 7.0171e-05
3:170965829 C G 0.079875 8.8093e-05
3:170965872 A G 0.376157 -2.0960e-05
3:170966148 C T 0.160577 1.4339e-04
3:170966365 C T 0.025184 1.1750e-05
3:170971291 A C 1.047829 2.3088e-05
3:170982701 G A 0.049420 -2.9771e-06
3:170984943 T C 0.057505 1.2126e-08
3:170987337 C T 0.256369 -8.8110e-05
3:170988207 C T 0.101138 -5.2611e-05
3:170991647 C A 0.350480 6.7509e-05
3:170999869 T G 0.475798 -5.9926e-05
3:171000978 A G 0.135692 -3.5458e-05
3:171003804 C A 0.615907 -6.9553e-05
3:171005322 T C 0.039715 -5.0740e-05
3:171014067 C A 1.029299 2.7709e-05
3:171015101 A G 0.029887 -1.6689e-05
3:171016874 A G 0.211844 3.7804e-05
3:171028016 C T 0.845210 -3.0498e-05
3:171030243 T C 0.068579 -1.3722e-04
3:171031233 T A 0.589633 -3.6592e-05
3:171033609 C T 0.063474 4.0925e-05
3:171036892 T C 0.027638 1.5575e-04
3:171039539 T C 0.562155 5.1562e-05
3:171041055 G T 0.528834 -2.6254e-05
3:171041464 C T 0.595092 -7.5311e-05
3:171055402 C T 1.206998 -2.6577e-05
3:171056156 T C 0.556978 -1.6347e-04
3:171062435 G A 0.483789 -1.5011e-05
3:171063189 C A 0.487346 2.0579e-05
3:171064069 G T 0.168328 4.9250e-05
3:171064710 T C 0.058751 1.9504e-05
3:171065491 C A 0.453075 -6.2154e-05
3:171067183 C G 0.057210 -6.8742e-04
3:171067724 C T 0.660705 2.8238e-05
3:171067757 C T 0.129652 -1.3052e-06
3:171077737 T C 0.137360 1.4693e-04
3:171077831 G T 1.508587 -3.9588e-06
3:171087469 A G 1.503303 -4.7030e-06
3:171088709 G A 1.855571 5.3035e-06
3:171091467 A T 0.236378 6.0182e-05
3:171091791 G A 0.036648 -7.0258e-05
3:171092041 G A 1.889979 8.4907e-06
3:171092410 C G 1.565160 -1.9642e-05
3:171093654 A C 0.048560 2.9978e-05
3:171093738 G A 0.616560 2.2572e-05
3:171094350 C T 0.267947 -1.5791e-05
3:171098167 T G 0.826641 -3.0591e-05
3:171101038 G A 0.046314 -2.6748e-04
3:171104859 A G 0.050222 7.5642e-06
3:171107328 G A 1.520232 -6.5914e-06
3:171107461 C T 0.152164 -9.3069e-06
3:171107700 T C 0.067531 1.2313e-05
3:171108864 T C 0.041237 -2.5023e-05
3:171115165 G A 1.011951 -1.0237e-05
3:171117585 G A 1.328587 -1.7221e-05
3:171119924 T C 0.114588 6.1490e-06
3:171131640 C T 1.840439 2.1297e-05
3:171136903 T C 0.056311 6.2270e-05
3:171137167 C T 0.040698 -3.0240e-05
3:171138116 C T 0.040997 -7.9912e-06
3:171148108 C T 1.264461 1.2904e-05
3:171150266 T C 0.205738 1.7973e-05
3:171153434 T C 1.474951 -2.5296e-05
3:171155025 G T 0.058609 3.1511e-05
3:171155443 C A 0.048849 -1.1812e-05
3:171157287 G T 0.246207 -7.8647e-05
3:171158053 G A 1.808283 -1.6356e-04
3:171158106 G C 0.082134 6.4873e-07
3:171158485 G C 0.364550 -1.9147e-06
3:171159496 G A 0.404872 3.5867e-05
3:171160373 C T 0.033902 -3.7383e-05
3:171161766 C T 0.174118 9.3702e-06
3:171161992 A G 0.539249 1.3457e-05
3:171162034 A G 0.102773 4.1525e-05
3:171163723 C T 0.028053 2.0604e-05
3:171165273 G A 0.185362 -2.7329e-05
3:171170015 C A 0.048985 6.6628e-07
3:171172250 C A 1.285545 -4.5358e-05
3:171173627 A G 0.402373 -3.1638e-05
3:171175289 A G 0.020198 9.8467e-05
3:171177575 C A 1.676944 -1.7687e-04
3:171177739 A G 0.065782 1.7298e-05
3:171178943 T C 0.030572 -6.5875e-06
3:171179021 A C 0.032730 -7.1689e-05
3:171197247 T C 0.336344 6.2975e-05
3:171198529 G A 0.047628 1.9150e-05
3:171200311 A G 0.028352 -5.7014e-05
3:171201286 A G 0.273257 -3.9609e-05
3:171202368 G A 1.520508 -3.4814e-05
3:171202688 A G 0.041507 -2.0643e-05
3:171204282 A G 0.031594 2.4434e-05
3:171205748 G T 0.052302 -9.4405e-05
3:171206292 T C 0.043821 9.6241e-06
3:171216271 G A 1.533637 -3.2947e-05
3:171224995 A G 0.898463 -2.0509e-05
3:171226204 G A 0.103101 -1.5700e-05
3:171228688 T C 1.965903 -1.3963e-05
3:171229638 A G 0.026200 -5.2034e-05
3:171230183 T C 1.514280 -1.2274e-05
3:171239012 G A 0.037219 -5.3555e-05
3:171244841 T G 0.034259 -7.1724e-05
3:171250230 A G 0.037972 1.3307e-05
3:171251242 T C 0.053931 -1.6777e-05
3:171251659 T G 0.102089 1.1384e-05
3:171254403 T C 0.029254 2.7376e-05
3:171260749 T C 0.031127 -6.0020e-05
3:171261230 T C 0.072906 -2.0340e-05
3:171270126 A G 1.396839 -3.7315e-05
3:171272021 G A 0.044515 9.7783e-06
3:171273390 C T 0.043603 3.5357e-05
3:171277620 C A 1.391707 -2.7130e-05
3:171279805 A G 0.127834 -7.6780e-05
3:171280056 G A 1.418524 -2.0375e-05
3:171282951 A C 0.149473 1.0269e-04
3:171284662 G A 0.043925 -2.0849e-05
3:171286713 C T 1.147182 4.2349e-06
3:171290435 T G 0.023158 -6.0130e-05
3:171293269 T C 0.032733 2.4135e-05
3:171302009 T C 1.261358 3.1840e-05
3:171302911 A G 0.095165 -8.6337e-05
3:171304793 T C 0.069320 1.0139e-05
3:171310295 T C 0.050277 2.2150e-05
3:171312880 A G 1.161918 4.6933e-05
3:171314225 G A 0.450812 1.0801e-05
3:171317420 T C 0.074260 2.5968e-05
3:171331722 C T 0.420737 6.2525e-07
3:171364050 C G 0.053759 2.0896e-05
3:171368078 A G 0.453591 3.6716e-06
3:171371005 A C 0.026375 -1.1061e-05
3:171382806 A G 0.256882 -4.4124e-05
3:171395280 C T 0.087970 3.3690e-05
3:171395468 G A 0.909651 -1.8422e-05
3:171404478 A C 0.424986 -5.6808e-06
3:171413198 T C 0.065821 2.4243e-05
3:171413975 C T 0.039650 3.1932e-05
3:171426369 T C 0.026846 -4.5836e-05
3:171430389 A C 0.045970 -8.7199e-05
3:171431892 T A 0.023165 -1.3840e-05
3:171431912 G C 0.066064 -1.7645e-04
3:171448293 A G 0.632915 -3.7074e-06
3:171459180 C T 1.661955 -5.9346e-06
3:171468878 A G 0.118366 -5.8537e-05
3:171476041 A G 0.061497 3.2752e-05
3:171477316 A G 0.059128 -1.7703e-05
3:171477818 G A 0.039183 -3.2028e-05
3:171483248 G T 0.021302 -5.5449e-05
3:171492285 A C 0.046469 3.1793e-05
3:171492363 C G 0.034863 -2.8550e-04
3:171494148 A C 0.028981 4.7892e-05
3:171495089 A G 0.079115 2.3825e-04
3:171507157 A C 1.687729 4.8040e-06
3:171510238 T C 0.637226 -1.8391e-06
3:171513388 C T 0.772158 3.2132e-05
3:171514075 C A 0.242146 1.7263e-05
3:171519588 A G 0.055532 -9.1146e-06
3:171537598 A G 0.316006 7.6827e-05
3:171542151 T C 0.571265 -5.1606e-05
3:171542254 G A 0.025969 2.7602e-05
3:171552468 A G 0.519025 -5.9738e-06
3:171557566 G A 0.938237 2.1971e-05
3:171558101 C T 0.137789 4.8075e-05
3:171562046 A G 0.032766 -4.2497e-05
3:171564024 T C 0.486353 1.1580e-04
3:171564697 G T 0.485727 3.7259e-05
3:171565423 A G 0.048952 2.0445e-05
3:171565463 A G 0.502001 -9.9835e-05
3:171567054 A G 0.093929 -2.2770e-05
3:171567390 T G 0.426011 2.6844e-05
3:171572656 T G 0.099693 2.4338e-05
3:171574134 T C 0.044285 9.8332e-06
3:171582012 A G 0.458907 -1.3616e-04
3:171590843 C T 0.063357 -1.5706e-05
3:171593340 T C 1.015440 -2.1653e-05
3:171600102 C T 0.066509 -6.1263e-05
3:171600540 A C 0.077713 1.4667e-04
3:171607359 A G 0.050199 2.6817e-05
3:171615405 C G 0.325179 -4.7608e-05
3:171616186 C T 0.049397 -5.5224e-05
3:171619516 G A 0.501456 1.2662e-05
3:171622866 T C 0.086921 -2.0980e-06
3:171634028 A G 0.166955 -1.0363e-05
3:171645174 A G 1.045869 -4.2890e-05
3:171648290 G A 0.693900 -1.1629e-05
3:171653903 T C 0.687742 -7.7433e-06
3:171655374 A G 0.049959 -1.7240e-05
3:171657724 A G 0.039131 3.0022e-05
3:171660549 T C 0.024651 -2.1700e-06
3:171668712 G C 0.114669 4.0913e-05
3:171668815 A C 0.445515 -6.9708e-05
3:171672324 A G 1.255584 3.5599e-05
3:171679415 T C 0.586634 -4.9813e-06
3:171684557 A G 0.324007 5.7749e-05
3:171684670 T C 0.077758 1.8642e-05
3:171684965 A G 0.126646 2.4652e-04
3:171685736 A G 0.089528 -1.4237e-05
3:171690179 G A 0.084945 1.1881e-06
3:171692854 T C 0.245256 3.4848e-05
3:171694780 T C 0.093848 -5.3770e-05
3:171695918 A G 0.120154 -6.9504e-05
3:171697302 G A 0.258352 -9.7191e-05
3:171698586 A C 0.129970 -1.8596e-04
3:171700771 A G 1.580126 -5.3114e-05
3:171714015 A G 0.031958 -1.5223e-05
3:171717417 C T 0.476973 8.0656e-06
3:171726882 G T 0.100609 -8.8313e-05
3:171728143 T A 0.115367 -1.2602e-06
3:171728821 G A 0.309979 4.0995e-05
3:171731061 C T 0.970701 -4.8089e-05
3:171731687 A G 0.169165 5.4032e-05
3:171732225 T C 0.422363 -4.9017e-05
3:171733155 T C 1.192606 -1.6516e-05
3:171733984 A G 0.157017 6.1425e-05
3:171749841 A C 0.710904 -6.1404e-06
3:171751474 A G 0.641627 3.7723e-05
3:171755438 G A 0.204229 4.9323e-05
3:171755927 T C 0.299813 1.7405e-05
3:171760427 C T 0.825749 1.3978e-04
3:171761412 A G 0.027092 3.3534e-05
3:171768718 T C 0.273536 3.1261e-05
3:171775451 A G 1.145471 8.6440e-05
3:171775549 T C 0.026381 -1.4131e-05
3:171775997 T C 0.054006 3.5884e-04
3:171794511 G A 0.104234 -1.9318e-04
3:171795540 A G 1.257216 1.5615e-05
3:171795588 T G 0.029897 -1.0085e-04
3:171798721 T C 0.119716 -2.4540e-04
3:171816001 C A 1.144157 1.5256e-04
3:171820211 G T 0.107843 -1.7880e-04
3:171820402 G A 0.061819 5.7256e-05
3:171820676 G A 0.046064 1.1960e-04
3:171825047 A G 0.229919 -2.3918e-05
3:171843607 T C 1.392220 2.7969e-05
3:171847196 A G 1.276911 2.7336e-05
3:171852956 G A 0.228634 -1.0170e-04
3:171853417 G A 0.224453 -3.4027e-05
3:171854323 A G 0.109823 -5.1077e-05
3:171856619 A G 0.076525 -8.7573e-06
3:171861100 G A 1.054538 -1.2114e-05
3:171865549 A C 0.262007 -7.2962e-06
3:171866194 A G 1.057765 -2.5690e-05
3:171866661 A G 0.042675 -4.0816e-05
3:171870146 A G 0.475172 1.1136e-06
3:171870427 A G 0.035885 -9.6676e-06
3:171872996 G T 1.575339 -7.8535e-05
3:171880571 C T 1.511485 -1.3882e-04
3:171880594 C T 0.046392 1.3109e-04
3:171881699 G A 0.950012 -1.3372e-04
3:171884095 A G 0.059852 3.0688e-05
3:171891539 C A 0.309138 3.4596e-05
3:171891992 G A 0.022824 -1.3381e-04
3:171893848 G T 0.136370 -7.7204e-05
3:171893935 A G 1.555209 -1.9086e-05
3:171899706 A G 0.068560 7.2124e-05
3:171900492 G C 0.256327 1.4039e-05
3:171900737 A G 1.204424 -9.1445e-05
3:171903580 A G 0.061867 1.3692e-05
3:171917877 G T 1.871222 -7.4732e-05
3:171930381 A G 1.802571 -1.9923e-05
3:171935089 G A 0.051361 -2.6935e-04
3:171943511 T C 0.418377 -2.1613e-05
3:171962006 G A 0.229984 -2.5771e-05
3:171969077 G C 1.009783 2.9063e-05
3:171969228 C T 0.020481 -6.5905e-05
3:171973731 A G 0.062017 -9.4250e-05
3:171974223 G A 0.054318 -1.0290e-05
3:171978452 G T 0.108863 3.7050e-05
3:171989468 T C 0.086603 4.9034e-05
3:171991138 G A 0.107227 -2.8885e-05
3:171991746 C T 0.150301 -1.0905e-04
3:172000456 G A 0.720012 -7.1179e-05
3:172002659 T C 0.098106 6.5043e-06
3:172002955 T G 0.405703 -7.1316e-05
3:172003126 G T 0.883727 -6.2460e-05
3:172005487 A C 0.045966 1.2292e-05
3:172011088 G T 0.430088 -4.7013e-06
3:172013000 A G 0.034376 -5.5908e-06
3:172013848 C A 0.506759 -3.8690e-05
3:172015783 A G 0.409676 -2.0007e-05
3:172015785 A G 0.026330 6.4508e-05
3:172016000 T G 0.866661 3.7692e-06
3:172018312 G A 0.035687 -5.3358e-06
3:172022254 A G 0.093121 5.8561e-05
3:172022298 A G 0.429858 4.4247e-05
3:172024416 G T 0.023671 -1.3908e-05
3:172030504 A G 0.324845 -5.8150e-05
3:172034901 G T 0.209400 1.9958e-05
3:172035753 G A 0.215320 4.3013e-05
3:172036440 G A 0.025216 -1.6915e-04
3:172045902 A G 0.049300 -2.1936e-05
3:172046861 C T 0.819130 -5.2254e-06
3:172048594 G A 0.099687 -3.0537e-05
3:172049102 A G 0.039147 1.5566e-04
3:172049653 A G 0.715477 -9.4513e-06
3:172058592 A G 0.054866 3.9511e-06
3:172069075 C T 1.167374 6.7476e-06
3:172074839 A G 0.122037 -4.9710e-05
3:172078051 T G 0.021172 -8.4744e-06
3:172078936 T G 0.056203 4.5611e-05
3:172081022 G A 0.270300 2.8724e-05
3:172081286 G A 0.137941 -2.8146e-05
3:172086177 G A 1.950788 -1.0269e-05
3:172089253 T C 0.122293 -5.6510e-05
3:172090558 A G 0.388049 -2.2977e-05
3:172091184 G A 0.169399 6.6194e-05
3:172097370 G A 0.109310 5.4113e-05
3:172098902 T G 0.068443 -3.9876e-06
3:172107772 C T 0.159564 2.8769e-05
3:172114520 T C 1.952352 4.2473e-05
3:172115902 A G 1.266791 1.2980e-05
3:172120847 G A 0.236680 7.6435e-05
3:172122078 A G 0.806712 -2.7111e-05
3:172123440 A G 0.078521 5.8892e-05
3:172123616 A G 0.020237 3.8429e-05
3:172124942 C A 0.030731 4.6038e-05
3:172125672 A G 0.095844 -2.6761e-05
3:172130134 A C 0.075308 5.7225e-06
3:172130999 G A 0.103789 2.5352e-05
3:172132236 G A 1.856233 -1.4363e-05
3:172138803 T C 1.805459 6.2822e-06
3:172140057 T C 0.042516 -5.0835e-05
3:172155076 G A 0.058612 -1.0998e-04
3:172160481 C A 0.022555 1.3395e-05
3:172165163 G A 0.216440 2.1033e-04
3:172165727 T C 0.635187 1.2264e-05
3:172166033 A G 1.436804 -1.4229e-05
3:172166144 A G 0.052984 -8.3218e-05
3:172175066 A C 0.054665 -7.2997e-05
3:172178290 C T 0.027475 4.4756e-05
3:172180433 C T 1.047115 4.1921e-05
3:172193731 C A 0.504867 4.8002e-05
3:172193933 A C 0.063571 -7.4472e-06
3:172196147 G C 1.431627 -1.0306e-05
3:172206980 G A 1.330453 -6.0810e-06
3:172217788 A G 0.049456 -6.4010e-06
3:172221003 C A 0.458067 -1.5032e-05
3:172225411 T C 0.080209 -3.5607e-05
3:172225679 G A 1.337062 -4.2836e-06
3:172228544 T G 0.451715 2.8633e-06
3:172229301 A G 0.037216 5.7063e-05
3:172237885 T C 1.742161 -4.4667e-05
3:172241243 C T 0.020020 -1.0348e-05
3:172241890 A G 0.337149 -2.2706e-05
3:172241934 G A 0.119655 -1.0448e-05
3:172242848 C A 0.072588 -6.0372e-06
3:172243161 A G 0.416573 -2.8466e-06
3:172243746 A G 0.431539 2.1001e-05
3:172246664 G A 0.045213 9.3315e-05
3:172247863 A G 0.024567 -1.8478e-05
3:172252293 T C 0.026086 -3.2127e-05
3:172257074 G A 0.262419 3.2104e-05
3:172257297 A G 0.156734 2.4770e-05
3:172263522 A G 0.070621 1.3024e-04
3:172267858 C T 0.899025 -3.5559e-05
3:172269995 T G 0.044068 1.6295e-06
3:172273512 T C 0.259728 3.4787e-05
3:172273735 A C 1.513536 1.1330e-05
3:172278446 T C 0.032727 3.7492e-05
3:172281673 C A 1.789299 -1.1669e-05
3:172292484 A G 0.463896 -4.8563e-05
3:172294340 A G 1.451088 -1.5751e-05
3:172294944 G A 1.282192 2.1164e-05
3:172295711 T C 0.898827 7.1439e-05
3:172298567 G A 0.077804 -9.3436e-06
3:172299254 G T 1.970782 -1.3855e-05
3:172301935 C T 0.743650 1.0687e-05
3:172301990 T C 0.101913 -5.3161e-05
3:172303843 A G 0.465421 9.9989e-06
3:172304658 C A 0.217800 1.4941e-05
3:172308862 G A 0.025307 -2.3657e-06
3:172309051 A G 0.030702 1.8239e-05
3:172311712 G A 1.434385 -2.1031e-05
3:172312265 C T 0.799150 -8.6206e-05
3:172317808 G A 1.783502 -5.9525e-06
3:172318403 G A 0.056103 3.4653e-05
3:172319565 G C 0.317353 6.0237e-05
3:172320906 A G 0.033142 -1.3335e-05
3:172321159 T C 0.506532 9.5692e-06
3:172321976 C T 0.117710 -5.0035e-05
3:172329736 T C 0.099508 4.5834e-05
3:172331531 A C 1.902329 -2.0989e-05
3:172336554 G C 1.334121 -3.8437e-05
3:172349216 C T 0.517756 1.3723e-05
3:172351926 C T 0.056733 4.5878e-05
3:172353378 A G 0.086499 -5.0497e-05
3:172356274 T C 0.601623 -5.9903e-05
3:172357499 C A 1.731349 -4.8832e-05
3:172359324 C G 0.135163 -4.6052e-05
3:172359836 G T 0.165394 -9.5645e-06
3:172365619 A G 1.122657 3.1437e-06
3:172365832 G T 0.185495 -6.0057e-05
3:172367547 G A 0.039598 -4.6658e-06
3:172372093 C T 0.051698 -2.2544e-05
3:172372558 G A 1.367715 6.4355e-06
3:172373165 C T 0.411474 3.1421e-05
3:172373664 T C 0.565920 2.0190e-05
3:172384590 C T 0.749804 2.1614e-05
3:172388758 A G 0.053996 -2.0243e-04
3:172389700 C T 0.224204 5.5197e-05
3:172390796 T C 0.451974 2.8784e-05
3:172391199 G A 0.058596 -1.4472e-05
3:172391463 G A 0.136701 -2.6427e-04
3:172395351 A G 1.032889 2.2503e-05
3:172395879 A G 0.311073 -5.5405e-05
3:172396255 T C 0.044035 1.2796e-04
3:172397764 C T 0.354060 2.0892e-05
3:172405697 C T 0.704357 3.3553e-05
3:172406203 T C 1.157179 5.5543e-05
3:172409967 T A 0.247138 -7.0206e-05
3:172418184 G T 0.471024 1.3665e-06
3:172428729 T C 0.025901 -5.0496e-05
3:172429961 G A 0.198660 -5.2849e-05
3:172431240 T C 0.051575 6.7041e-06
3:172431547 T C 1.363764 -3.3069e-05
3:172434264 G A 0.036284 5.9856e-05
3:172435546 A G 0.115039 -5.7738e-05
3:172448455 G T 1.518788 -2.6785e-05
3:172449817 A G 0.118019 3.1454e-05
3:172457287 C T 0.426239 1.7429e-05
3:172457525 T G 1.024051 -4.8810e-05
3:172465874 A G 1.588189 8.3366e-06
3:172495876 T C 0.046573 3.1851e-05
3:172502438 C T 0.067716 8.2417e-05
3:172503541 T C 0.110210 -1.6235e-05
3:172504801 T C 0.056353 9.2124e-05
3:172514294 A G 1.591957 1.9682e-05
3:172527820 A G 0.310034 -1.4260e-05
3:172531923 G A 0.028709 3.5035e-05
3:172537668 T C 1.133566 -1.8219e-05
3:172562687 C T 0.377676 -3.0581e-07
3:172570667 A C 1.304896 -2.3182e-05
3:172573089 C T 0.307340 2.2370e-06
3:172576026 T C 0.066239 -2.3287e-05
3:172582602 A G 1.724504 1.5769e-05
3:172589011 C T 0.390815 9.2361e-05
3:172589113 G T 0.089972 -1.3688e-04
3:172589339 A G 0.125663 -7.1476e-05
3:172589520 T C 0.119703 -8.0756e-06
3:172593973 A G 0.061536 -3.6741e-06
3:172602749 A G 0.065376 -3.0081e-05
3:172603859 A G 1.157948 1.0145e-06
3:172616251 G A 0.206732 -1.3972e-04
3:172624085 G A 0.159853 -3.6341e-04
3:172628647 T C 0.204862 3.2083e-05
3:172631461 G A 0.046654 5.4773e-05
3:172631512 A G 0.047466 4.5448e-05
3:172634363 C T 0.108145 -3.1712e-05
3:172637114 G A 0.298275 -1.1165e-04
3:172645612 C A 0.139648 1.1567e-04
3:172647688 T C 1.408514 -2.2769e-05
3:172653667 T G 0.054769 -4.8226e-04
3:172658861 C T 0.115247 4.9636e-05
3:172661239 T G 0.703153 -1.6193e-06
3:172662110 C A 0.158263 -3.9600e-05
3:172672267 A G 0.164469 -3.6543e-06
3:172673733 T C 0.069271 1.3658e-04
3:172673926 C T 1.126295 -1.2964e-05
3:172687161 T C 0.227096 -4.2966e-05
3:172693993 A G 0.024755 -3.7569e-05
3:172697535 G A 0.181110 -4.4802e-06
3:172706918 T C 0.058949 -1.9147e-05
3:172710288 G A 1.862221 -1.1507e-05
3:172711565 T C 0.046969 -3.9285e-05
3:172712030 G A 0.054233 1.8388e-06
3:172718955 C T 0.276444 -3.6895e-06
3:172725143 G A 0.131635 -1.0549e-05
3:172728171 C T 0.422425 -4.2556e-05
3:172735265 T C 0.241572 -4.1668e-04
3:172737648 C T 0.024557 9.4087e-05
3:172744453 C T 0.244600 -2.7135e-04
3:172744541 T C 0.051134 1.4465e-05
3:172758501 A G 0.307577 -2.1562e-04
3:172766777 T C 0.065464 3.3757e-05
3:172767310 A G 0.076671 -1.9624e-05
3:172768604 G A 0.077606 3.0714e-05
3:172773069 G A 0.482257 -1.0746e-04
3:172779562 C T 0.256671 2.8074e-05
3:172780583 A G 0.375176 -1.0571e-04
3:172806976 T C 0.045041 -1.3254e-04
3:172808980 T C 0.103267 -5.3473e-05
3:172812544 T C 0.055532 2.6480e-05
3:172816709 T G 0.057158 8.8057e-06
3:172817606 A G 0.284987 3.4610e-05
3:172818111 A C 0.069216 -2.2131e-05
3:172823849 G A 1.185777 -1.0388e-04
3:172829717 T C 0.059099 1.3166e-04
3:172833410 A G 0.306506 5.4421e-05
3:172834438 A G 0.043798 -7.8874e-05
3:172835082 T C 0.225755 8.7601e-05
3:172835125 C T 0.544306 -1.8424e-05
3:172835290 T C 0.232993 5.9935e-05
3:172835392 T A 0.065266 1.8929e-05
3:172841766 A G 0.072916 1.0904e-05
3:172843277 G T 0.338558 -1.1080e-04
3:172843427 C A 0.229699 1.1163e-04
3:172849650 G A 0.107356 -8.8872e-05
3:172853651 T C 0.205583 3.1921e-05
3:172855479 C A 0.363080 1.3097e-05
3:172857481 C A 0.054026 -2.4535e-05
3:172858094 C T 0.652675 -9.8205e-06
3:172870109 A G 0.110953 -1.4863e-05
3:172883371 G A 0.460634 3.8329e-05
3:172911361 C T 0.086545 -3.0986e-06
3:172914784 T C 0.023460 -2.1919e-06
3:172922973 G A 0.073925 -4.0665e-06
3:172924003 G A 0.089119 5.1923e-05
3:172925096 G C 1.856586 2.8461e-05
3:172934277 G A 0.130375 1.4485e-04
3:172936025 G A 0.102352 -2.8638e-05
3:172949831 G A 0.055609 1.1264e-04
3:172973311 T C 0.057005 1.0292e-05
3:172973618 T G 0.040871 -2.5633e-05
3:172973907 C T 0.761191 6.1710e-06
3:172974145 C T 1.324864 -7.0114e-06
3:172978458 C A 0.948321 1.2592e-05
3:172984421 A G 0.043662 4.6998e-05
3:173004184 T C 1.130560 5.0840e-06
3:173005866 C T 0.070303 6.0306e-05
3:173008491 A G 0.614827 1.9048e-05
3:173009317 A G 0.455450 -2.5243e-06
3:173010202 G T 0.356510 4.5881e-05
3:173017198 A G 0.268459 2.7303e-05
3:173018027 G A 0.283150 1.9327e-05
3:173019408 A G 0.046262 2.7308e-05
3:173019595 A G 0.607167 3.6825e-06
3:173019823 A C 0.020416 7.0023e-05
3:173031480 G A 0.374563 5.3318e-05
3:173034880 A G 1.942050 9.0581e-05
3:173044610 A G 0.127581 4.1811e-04
3:173049502 A G 0.045849 -4.2536e-05
3:173055784 G T 0.121174 -5.1037e-06
3:173065552 T C 0.030043 2.0122e-06
3:173074141 C A 0.095143 6.6775e-05
3:173076822 A G 0.373602 6.5848e-05
3:173076926 C T 0.026232 -1.4893e-05
3:173079422 A G 0.070858 -1.7670e-05
3:173082560 A G 0.023240 -3.0405e-05
3:173112505 G A 0.579545 1.2146e-05
3:173112666 A G 0.031140 1.9504e-05
3:173112907 C T 1.075908 3.5597e-04
3:173113106 T C 0.308629 4.7004e-05
3:173115207 T C 0.190389 -3.8058e-04
3:173117365 T C 0.071183 -5.0689e-05
3:173117548 G T 1.058625 1.0626e-03
3:173127808 A C 1.111378 1.1907e-04
3:173129819 A C 0.454224 1.1689e-05
3:173130573 G A 1.183379 5.8290e-05
3:173131631 C T 0.144089 -5.0454e-06
3:173131961 G A 0.702530 -5.3747e-06
3:173132282 G A 0.371369 1.4304e-05
3:173133476 T C 0.116448 1.5524e-05
3:173134417 C T 0.511394 3.4927e-06
3:173147786 C T 0.512705 -7.0814e-07
3:173151154 A G 0.033123 -4.7694e-05
3:173151665 A G 0.130405 6.9593e-05
3:173152679 C T 0.688401 -1.4851e-05
3:173152748 A G 0.552242 1.0758e-05
3:173153667 A G 0.119249 4.3159e-05
3:173154109 A G 1.774229 -4.3474e-05
3:173154347 G A 0.218228 1.0902e-04
3:173155625 T C 0.230559 -3.0767e-05
3:173157196 T C 0.449404 -7.4097e-06
3:173157205 T C 0.069378 1.2316e-04
3:173159587 T G 1.118175 -6.5346e-05
3:173180299 T C 0.045525 -1.0218e-04
3:173182595 G A 0.058664 3.8813e-05
3:173183709 G T 0.314805 3.0688e-05
3:173191653 T C 0.063886 -1.5987e-05
3:173195013 T C 0.077116 4.3806e-05
3:173197712 C A 1.681627 -1.9560e-04
3:173202491 C T 0.222782 -2.3036e-05
3:173209781 A G 1.679787 -1.1627e-04
3:173210068 G A 0.125474 4.0874e-05
3:173218580 A C 1.154017 -1.2722e-04
3:173220556 T C 0.028621 3.1422e-05
3:173222031 C T 0.096175 4.7199e-05
3:173223419 A G 1.618358 -2.3936e-04
3:173235402 T C 0.069294 -2.6517e-05
3:173235722 T G 0.164485 3.7999e-06
3:173239831 A G 0.154189 9.8181e-06
3:173252308 C T 0.040319 -1.2657e-04
3:173255529 T C 0.045259 -4.7145e-05
3:173272699 T C 0.060777 2.4602e-05
3:173277291 C T 0.310479 -2.8766e-06
3:173279541 G A 0.048923 -2.1672e-05
3:173297467 T G 0.982402 -7.3772e-05
3:173301037 G A 0.255571 -1.5057e-05
3:173304220 A G 0.043571 7.7575e-05
3:173304551 G A 0.232909 -3.0349e-05
3:173305542 C T 0.107785 -2.3311e-05
3:173306208 G C 0.039166 3.9640e-05
3:173306361 G A 0.030244 -3.0073e-05
3:173306747 T C 0.078813 -1.1965e-05
3:173309750 T C 0.020731 -4.8942e-05
3:173310275 T C 0.102773 2.2044e-05
3:173310633 C G 0.656255 1.8880e-05
3:173310757 A G 0.085805 -1.9159e-05
3:173314577 T C 1.775430 -6.9672e-06
3:173315872 A G 0.132203 8.3041e-05
3:173322277 A G 0.172054 5.7857e-05
3:173323121 A G 0.040734 1.4611e-04
3:173323691 C A 0.272065 -5.0754e-05
3:173323726 T C 0.222626 1.8509e-04
3:173336784 A C 1.867778 1.8794e-05
3:173337078 G C 0.039374 -7.6278e-05
3:173339048 G A 0.243396 2.0150e-05
3:173356388 T C 0.054243 4.2819e-06
3:173380479 C A 0.367478 -2.2761e-06
3:173386841 A G 0.685214 7.7604e-05
3:173392498 A T 0.038371 -5.4274e-05
3:173394177 A G 0.048034 -5.8665e-05
3:173403628 T C 1.173015 -3.4686e-05
3:173406793 A G 1.869485 3.1478e-05
3:173409291 C T 0.064571 -4.7733e-05
3:173409332 C T 0.052896 -2.9738e-06
3:173410976 A G 0.039634 7.3004e-05
3:173414360 A G 0.100054 5.6122e-05
3:173417573 G A 0.593547 -3.2696e-05
3:173418029 T C 0.063863 2.4891e-05
3:173418466 C A 1.239050 9.0993e-05
3:173420385 G A 0.189059 -1.3313e-04
3:173422089 A G 1.127221 4.4058e-05
3:173424762 G A 0.486058 -1.3489e-05
3:173428073 T C 0.827501 -1.0776e-04
3:173429173 G A 0.109327 -3.0364e-05
3:173429541 G A 0.050874 1.9087e-05
3:173437476 G A 1.253867 1.2372e-04
3:173438568 A G 0.069472 -4.7340e-05
3:173439819 T C 0.059936 3.2922e-05
3:173440360 C T 0.551599 -2.2430e-05
3:173453501 A G 1.759626 -1.2021e-05
3:173462655 G T 0.170866 2.9973e-05
3:173463329 A C 0.489242 -3.5763e-05
3:173463987 A G 0.036132 -4.0379e-05
3:173464176 G C 0.388328 -1.8925e-05
3:173466146 G A 0.022798 -4.8087e-06
3:173466849 C T 0.300813 -1.8363e-05
3:173468188 G A 0.195235 -6.0881e-05
3:173469763 C T 0.332050 -1.2472e-04
3:173470955 G C 1.254717 2.5459e-05
3:173477285 A G 0.047521 1.8240e-05
3:173478233 A G 0.259748 5.6288e-06
3:173478890 A G 1.664363 -3.7400e-05
3:173494503 A G 0.111884 4.5730e-05
3:173494682 G A 1.735595 -1.1280e-05
3:173509726 T G 0.027414 -1.6288e-05
3:173511875 T C 0.092273 -7.4264e-05
3:173514581 A G 0.177085 -1.0370e-05
3:173517101 A G 0.054551 -1.6051e-05
3:173528196 G A 1.536419 1.3302e-05
3:173535150 G T 0.093513 6.3099e-05
3:173535802 C G 0.082121 -2.2636e-05
3:173537641 T C 1.734874 -1.3386e-05
3:173540131 T C 1.521586 5.0111e-05
3:173545623 C A 0.123076 2.8005e-05
3:173547928 G T 1.754027 8.7445e-06
3:173548134 T C 0.023356 -6.5844e-06
3:173548574 G T 0.040348 2.3157e-05
3:173562636 C T 1.756955 -3.5831e-06
3:173566007 G A 0.058414 -4.4920e-05
3:173568049 A G 0.041351 1.4321e-05
3:173569320 G T 0.049835 -3.9557e-05
3:173572060 T G 0.033571 1.3694e-06
3:173572256 T G 1.787176 -2.8755e-05
3:173576797 A G 0.121073 7.8464e-05
3:173582093 A G 0.029163 -6.3720e-06
3:173588268 T C 0.314095 -8.5109e-05
3:173589738 T C 0.040072 7.5029e-05
3:173601315 A C 1.902066 -1.2538e-06
3:173602153 A G 0.028851 -3.9031e-06
3:173612827 C G 0.029799 -1.8501e-05
3:173613303 C T 0.140729 1.4244e-05
3:173619257 C T 0.199841 4.2324e-05
3:173622265 A G 0.020698 -6.9535e-06
3:173622298 T G 0.029170 -9.4298e-06
3:173629904 T G 0.043568 3.0627e-05
3:173639587 G A 0.028936 -7.9487e-05
3:173644128 T C 0.026644 7.6410e-06
3:173644548 G C 1.906295 -7.1248e-06
3:173656076 G A 0.097665 1.1735e-05
3:173658825 T C 0.445074 -2.5733e-05
3:173659090 G A 0.418679 -2.9526e-05
3:173662533 G T 0.529337 -2.7688e-05
3:173669867 C G 0.121310 -2.0931e-05
3:173672225 C G 0.080040 -7.0561e-05
3:173681906 C T 0.293390 5.0356e-05
3:173682886 G T 0.138116 2.3336e-05
3:173695882 G A 0.048599 -4.4543e-05
3:173697104 A G 0.060949 -7.5048e-05
3:173701886 G A 0.034097 3.6740e-05
3:173724146 C T 0.449452 6.6958e-05
3:173727177 A G 0.024509 1.1661e-04
3:173728905 G C 1.877531 -6.7867e-05
3:173734022 C T 0.395505 -6.1209e-05
3:173734047 G A 0.116506 1.5348e-04
3:173753511 T C 1.849991 -2.4234e-05
3:173754230 C T 0.108249 1.5081e-05
3:173766948 G A 0.057609 3.0741e-06
3:173767473 T G 0.075535 -3.2484e-05
3:173777608 C T 0.965890 1.7469e-05
3:173789674 C T 0.047872 -1.6833e-05
3:173805479 T G 0.220127 -2.1812e-06
3:173809233 A C 0.060501 4.5452e-05
3:173810957 T C 0.300946 1.1108e-06
3:173823417 G C 0.027479 1.5279e-04
3:173826401 A G 0.125536 -3.1019e-05
3:173839966 G A 0.350379 7.5184e-07
3:173843546 G C 0.055811 6.1901e-05
3:173849616 G A 0.061864 -1.2637e-05
3:173852113 C T 0.079083 1.3210e-05
3:173855070 A G 0.049683 -7.0585e-06
3:173861219 T C 0.074675 3.7483e-05
3:173866797 G A 0.377887 1.4001e-05
3:173868854 G A 0.052192 -3.1152e-05
3:173875896 T C 0.031633 -4.9345e-05
3:173879819 C T 0.327130 1.9896e-05
3:173895958 C A 0.281160 5.6792e-05
3:173900575 G C 0.304487 3.4995e-05
3:173902324 G A 0.308249 -6.0621e-06
3:173903672 C A 0.607160 5.8578e-05
3:173909881 G A 1.482303 6.6591e-05
3:173916010 G A 0.334949 3.1066e-05
3:173933666 T C 1.432389 3.3628e-05
3:173938299 C T 0.041085 8.5723e-06
3:173955240 A G 0.024970 4.1159e-05
3:173961129 A G 0.416131 -1.0144e-04
3:173967013 G T 0.082608 9.9280e-05
3:173968335 C T 0.300670 1.9714e-05
3:173985323 T C 0.275600 6.7935e-07
3:173997153 A G 0.381921 -6.4268e-05
3:173998955 T C 0.051815 3.3504e-05
3:174002600 T C 0.052422 3.3902e-05
3:174009685 A G 1.359555 -2.0982e-05
3:174016751 T C 0.070404 -1.2298e-05
3:174020465 A G 0.203934 -3.8215e-05
3:174027073 A C 0.035440 -6.4300e-06
3:174027744 A G 0.026463 -1.9674e-06
3:174028417 C T 0.045538 -5.8175e-05
3:174029045 G A 1.308045 4.3005e-05
3:174030425 A G 1.102939 7.2916e-05
3:174034759 T C 0.044675 -1.5055e-04
3:174036922 C T 0.051981 3.4227e-05
3:174054065 C G 0.035028 -3.5762e-05
3:174056109 A G 1.580039 4.2028e-06
3:174057720 G A 0.438388 1.2544e-05
3:174079450 G A 0.028468 -1.5528e-05
3:174081363 A C 1.746390 7.3060e-06
3:174082132 A G 0.134241 6.2488e-05
3:174088999 T C 0.225155 -3.4807e-06
3:174092252 G A 1.366890 -1.0805e-05
3:174105451 A G 0.045311 -3.5314e-07
3:174108632 A G 0.799598 8.9733e-05
3:174117466 C G 0.352330 1.3342e-05
3:174124164 C T 1.086366 3.2684e-05
3:174125982 G T 0.029251 3.1372e-05
3:174134162 A G 0.660504 1.4470e-05
3:174139732 G A 0.103156 5.5919e-06
3:174142929 T C 0.042351 -2.0421e-05
3:174144739 C T 0.298989 -8.8620e-06
3:174146956 C A 0.736257 1.2179e-05
3:174150860 G C 0.142975 -3.4090e-05
3:174152030 T C 0.219952 4.5980e-06
3:174153799 G T 0.027780 5.1420e-06
3:174157992 C T 0.022805 3.0545e-05
3:174167578 T C 0.217248 1.4872e-05
3:174189614 G T 0.695659 9.5691e-05
3:174190534 G T 0.036800 1.9622e-05
3:174195749 G A 0.105740 1.4870e-05
3:174200744 C G 0.073698 1.0774e-05
3:174212458 T C 0.767724 8.0985e-05
3:174212551 A G 0.122342 -7.8871e-05
3:174214920 C T 0.663753 6.2322e-05
3:174241461 C T 0.501936 3.4472e-05
3:174242877 A C 0.123335 -4.4308e-06
3:174250223 A G 0.037066 -1.1568e-05
3:174252637 T C 0.106912 -5.5637e-05
3:174256126 A G 0.156069 4.6777e-05
3:174259460 C A 0.040257 -7.9837e-06
3:174260303 A G 0.410474 5.7210e-05
3:174260798 C A 0.802710 2.5006e-05
3:174262143 G A 0.044061 1.5731e-05
3:174275708 G A 1.909031 -4.7702e-05
3:174278640 G A 0.401850 -6.3306e-05
3:174280640 C T 0.434168 -2.5010e-05
3:174291737 C T 0.049108 4.9991e-06
3:174296459 T C 0.705730 -3.4695e-05
3:174302709 C A 0.377140 -7.3811e-06
3:174308423 A G 0.056366 -4.8494e-05
3:174309317 C T 0.113072 -8.7093e-06
3:174318835 A G 0.080878 2.8620e-06
3:174332020 G C 0.799448 -1.0645e-04
3:174333321 G A 0.031705 -3.5626e-05
3:174349502 G A 0.293997 -9.8756e-05
3:174354195 A C 0.028193 8.6844e-06
3:174356955 T C 1.173787 1.3138e-04
3:174357687 A G 0.026304 5.3941e-05
3:174363557 A G 0.042701 3.4254e-06
3:174365638 C G 0.608815 -1.6322e-05
3:174371342 T G 0.151547 3.0356e-05
3:174378835 A G 1.754904 -1.7805e-05
3:174378851 C T 1.524614 4.4460e-05
3:174390779 G A 0.022698 -2.5132e-05
3:174392839 G A 1.405553 9.6087e-05
3:174396340 G A 0.571100 1.2811e-06
3:174399221 A C 0.037430 8.1446e-05
3:174400845 C T 0.100813 -9.5722e-06
3:174405730 A G 0.067005 1.1885e-04
3:174408015 C A 0.061254 -2.2420e-05
3:174408711 G T 0.076207 -6.5352e-06
3:174410136 G A 0.839364 9.7467e-06
3:174413951 T C 0.982207 -7.9174e-06
3:174418160 G A 0.157085 -1.8780e-05
3:174420222 C T 0.022902 7.8324e-05
3:174422011 C T 0.728464 6.3957e-05
3:174427494 T G 0.036515 -1.4544e-04
3:174436801 T C 1.635200 4.6431e-05
3:174438955 A G 0.141736 3.6979e-05
3:174443661 C A 0.264156 5.5062e-05
3:174467001 C T 0.164582 -1.0702e-04
3:174471238 A G 0.052208 -9.5759e-05
3:174483705 G A 0.657885 4.1545e-06
3:174485354 T C 1.138834 2.2129e-06
3:174494462 G A 0.075087 -1.6848e-04
3:174503806 G T 0.051091 2.8886e-05
3:174511960 C T 0.489995 2.0694e-05
3:174522942 G A 0.899401 -2.8325e-05
3:174527040 A G 0.137824 -4.4384e-05
3:174535914 C T 0.048401 5.5506e-05
3:174538744 T C 0.059254 4.3956e-05
3:174540260 C T 0.199403 -6.7152e-05
3:174546409 T C 0.036742 -1.0332e-05
3:174563280 G A 0.259855 2.2107e-05
3:174563554 G A 0.824418 -1.4454e-05
3:174568398 T C 0.365890 1.9142e-06
3:174569902 G A 0.204304 2.3305e-05
3:174575308 A C 0.190993 8.6833e-05
3:174590350 G A 0.036495 1.2564e-04
3:174597469 C T 0.087226 5.4098e-05
3:174597720 T G 0.037982 -2.6008e-05
3:174598009 A G 0.573200 -1.2447e-04
3:174601980 G C 0.035947 -6.1865e-05
3:174607252 T C 0.184183 -3.4997e-05
3:174619579 A G 0.109002 1.2242e-04
3:174625952 A G 0.099547 -2.2271e-05
3:174628785 T C 0.086363 2.5474e-05
3:174631725 A G 0.153099 -1.3449e-05
3:174641608 A G 0.587773 -4.5287e-05
3:174649643 A G 0.129392 2.7568e-05
3:174653230 T G 0.499732 -3.5128e-05
3:174654737 A G 0.366192 -5.0963e-05
3:174666477 A G 0.072202 -6.5343e-05
3:174667446 G A 1.545871 2.8020e-06
3:174669007 A G 0.654217 1.5574e-05
3:174673810 A G 0.124604 7.0805e-05
3:174680966 G A 1.186173 -2.7202e-05
3:174683350 A G 1.001110 -9.6681e-06
3:174683811 C T 1.241202 1.1415e-05
3:174685918 C T 0.030887 1.0277e-04
3:174689920 C G 1.230270 -8.6912e-05
3:174690217 G A 0.082374 -2.6627e-05
3:174697607 A G 0.098093 -3.3574e-04
3:174697663 T C 0.056648 6.9642e-06
3:174711687 A G 0.039403 -7.0854e-05
3:174716691 C T 0.202934 -2.8274e-05
3:174722372 A G 0.151989 6.1112e-05
3:174731754 G A 0.077294 3.4343e-05
3:174734880 G C 0.055959 -4.1456e-05
3:174740389 A G 0.161781 -2.1873e-04
3:174741965 A G 0.355439 -6.6869e-05
3:174746523 C A 0.373735 4.1114e-05
3:174750464 T C 0.141723 4.3428e-06
3:174762060 T C 1.620036 -2.3217e-05
3:174763670 G A 0.117009 1.2284e-05
3:174764228 G A 0.372716 2.6982e-05
3:174776551 T C 0.035538 3.4930e-05
3:174782990 A G 0.057846 -8.7775e-05
3:174786406 A C 0.082598 -2.5787e-04
3:174788113 T G 0.154527 -1.0753e-05
3:174788421 C T 0.226268 -3.5996e-05
3:174788739 G A 0.155624 -4.1530e-06
3:174788880 A G 1.669621 -5.8379e-05
3:174801986 T G 0.465019 4.3559e-05
3:174803838 A G 0.026631 -3.8513e-06
3:174808332 T C 0.334468 8.9591e-05
3:174808470 G T 0.634583 -7.3321e-04
3:174813698 T C 0.022733 -3.2745e-05
3:174814738 A G 0.812071 1.1146e-05
3:174814920 G A 0.918191 -2.1848e-05
3:174820195 T C 0.265081 -1.0518e-05
3:174829312 G A 0.776102 -3.8596e-05
3:174831378 T G 0.041296 2.7267e-05
3:174832273 A G 0.206440 7.5183e-06
3:174836401 C T 1.090430 -4.5638e-05
3:174843549 G A 0.024385 -3.4462e-05
3:174844212 T C 0.943861 -4.2912e-05
3:174844804 C T 0.037167 2.4978e-06
3:174852342 T C 0.083899 -5.9033e-05
3:174853286 C T 0.021587 -7.9361e-06
3:174861684 C T 0.530057 -7.5184e-05
3:174862543 A G 0.158227 -1.7227e-05
3:174867556 A C 0.069975 4.0784e-05
3:174868754 A G 0.025262 7.3756e-06
3:174869090 A C 0.046736 -1.1288e-05
3:174869139 T C 0.691261 -6.2189e-06
3:174874357 C T 0.070929 -2.7285e-05
3:174874510 G A 0.034924 5.6222e-05
3:174875574 G A 0.185251 -1.5585e-05
3:174880760 G T 0.038141 -2.7980e-06
3:174885494 C T 1.739240 -1.7301e-05
3:174885822 T C 0.690943 -1.1892e-05
3:174893298 A G 0.081929 8.4675e-06
3:174895840 T C 0.742368 9.4569e-06
3:174898191 T C 1.576673 -7.7677e-06
3:174903037 C A 0.665253 -6.8998e-06
3:174903106 C T 0.109044 -2.0616e-05
3:174910449 C A 0.030974 -9.0797e-05
3:174913272 G A 0.908707 5.1906e-06
3:174920127 G C 0.283477 -7.1002e-06
3:174921218 A G 0.151427 -1.3226e-05
3:174921450 C T 0.024444 -6.7283e-05
3:174925007 A G 1.085590 2.9515e-06
3:174926485 A G 1.213006 -1.0355e-05
3:174935101 A G 0.044778 -3.9483e-06
3:174938283 A C 0.068771 4.1967e-06
3:174940266 G T 0.393856 2.6846e-05
3:174943985 A G 0.085328 -2.6724e-05
3:174948475 T C 0.062387 -7.7417e-05
3:174949685 C T 1.818627 5.8036e-05
3:174950221 G T 0.302660 8.7244e-05
3:174951029 C T 1.061952 -5.3671e-06
3:174951756 C T 1.425495 1.0486e-05
3:174956605 G C 0.054723 -2.3451e-05
3:174961387 C T 0.747153 1.8165e-05
3:174972737 G A 0.136977 6.0440e-05
3:174973897 G A 0.412493 1.8775e-05
3:174976181 A G 0.037226 -2.0476e-05
3:174979016 C A 0.447748 -2.3829e-06
3:174979222 G C 0.058842 1.6467e-04
3:174980057 T C 0.949642 1.7983e-04
3:174981236 G A 0.038852 -5.3897e-05
3:174981935 G A 0.586582 1.0622e-04
3:174992869 G A 1.790905 -4.3131e-05
3:174994513 G A 0.100635 1.4219e-04
3:174995579 T C 0.314280 -1.6474e-04
3:174997395 C A 0.817469 2.1346e-05
3:175009714 C T 1.604275 4.2130e-04
3:175010282 C T 0.137967 -5.5863e-05
3:175013291 A G 1.055515 -6.4062e-06
3:175014005 C G 0.337532 5.9903e-04
3:175023203 A G 0.501280 1.1254e-04
3:175029547 G A 0.408043 4.8317e-06
3:175030191 G A 0.068739 1.8982e-05
3:175034319 A G 0.283594 -3.4871e-05
3:175044568 T C 0.039050 3.8723e-06
3:175044611 C T 0.318632 -3.4416e-05
3:175045582 C T 0.084464 -3.0860e-04
3:175049294 G A 0.338983 1.6686e-05
3:175053884 C T 0.192996 -1.0593e-04
3:175055759 G T 0.966010 -1.4031e-04
3:175057090 T C 0.110985 1.0207e-03
3:175061922 T C 0.772596 -6.5035e-05
3:175061955 T G 0.877320 -1.2509e-04
3:175062899 T C 0.142816 3.5906e-04
3:175063195 G A 1.841065 -6.0488e-05
3:175065208 T C 0.291154 -2.1837e-05
3:175066460 G T 0.368240 -1.5859e-04
3:175069556 G A 0.230487 -1.8501e-04
3:175070188 A G 1.139535 -1.1725e-05
3:175070813 G A 0.061880 -6.7777e-05
3:175071688 T G 0.020640 5.6353e-05
3:175073905 C G 0.619348 -6.9439e-05
3:175096546 T G 0.635531 -3.2452e-05
3:175101319 T C 0.461559 -2.3047e-05
3:175109345 T C 0.289859 -9.1153e-05
3:175112637 T C 0.226002 3.0930e-06
3:175113411 G A 0.167669 -3.8013e-05
3:175113598 A C 0.467155 -1.2631e-05
3:175114295 G T 0.199997 -6.1051e-06
3:175116207 T C 0.295451 5.9407e-06
3:175118721 A G 1.591811 5.8105e-05
3:175120825 C T 0.071478 1.8006e-05
3:175121769 G A 0.304598 3.4757e-04
3:175130007 T C 0.307275 1.9813e-06
3:175142399 C T 0.207929 5.7888e-05
3:175144553 T C 1.572288 1.9960e-04
3:175170335 T C 0.102666 -4.0538e-05
3:175180268 G A 0.052828 4.9597e-05
3:175181067 C T 0.054331 3.3317e-05
3:175182313 T C 0.071682 4.8315e-05
3:175182690 C T 0.159129 3.2618e-05
3:175189447 A G 1.260270 1.4041e-04
3:175194045 T C 1.527840 3.9217e-05
3:175198019 A G 1.313705 3.7950e-05
3:175204592 C T 0.139665 -4.6744e-05
3:175207229 A G 0.043513 2.6898e-04
3:175207871 G A 0.073685 -9.4757e-05
3:175210094 T C 0.031640 -3.7041e-05
3:175211606 A G 0.226661 -1.9210e-05
3:175212364 C T 0.134533 -5.2022e-05
3:175217041 T C 0.171885 4.8687e-05
3:175231879 G A 0.072241 1.5221e-05
3:175237536 C T 0.262763 -2.2066e-05
3:175238520 G A 0.025580 -1.9144e-05
3:175240642 C T 1.882202 5.8120e-05
3:175241392 G A 0.035259 2.0187e-05
3:175242041 G A 0.133576 1.2721e-04
3:175245827 G T 1.565764 -2.6844e-05
3:175253633 A G 0.143647 1.3135e-06
3:175253706 C T 0.032357 1.4351e-05
3:175258081 T C 1.873974 2.0910e-05
3:175263907 G A 0.581087 -4.7849e-05
3:175263937 C T 1.412272 -1.5756e-05
3:175276527 C T 0.115120 1.4181e-05
3:175281578 A C 0.323942 3.6594e-05
3:175291641 A G 0.063416 9.4290e-06
3:175295677 A G 0.033555 6.5804e-05
3:175308240 A G 1.529239 -2.1603e-05
3:175314577 C G 0.069521 -8.9149e-05
3:175319437 G A 1.530904 -7.8442e-06
3:175322831 C T 0.033327 5.4919e-05
3:175323076 A G 0.038868 4.9094e-05
3:175326226 T C 0.040715 5.1417e-05
3:175333168 C A 0.059050 -5.5363e-05
3:175338214 T C 0.027378 -1.4418e-05
3:175345143 G C 1.590448 -4.8499e-05
3:175350599 G A 0.351349 4.2303e-05
3:175350835 A G 0.029270 -1.8735e-06
3:175360269 T G 0.041925 -1.3642e-05
3:175361840 A G 0.404872 5.1036e-05
3:175363084 G C 0.080297 -7.0497e-05
3:175366158 T G 0.039530 1.5276e-05
3:175370156 T C 0.099774 4.5930e-06
3:175376169 T C 0.040290 1.0897e-04
3:175389857 C T 0.102423 3.1058e-05
3:175391486 T C 0.056236 -1.0442e-04
3:175403905 C T 0.332784 7.0742e-05
3:175405143 G A 0.041549 7.9188e-06
3:175410086 C T 0.059887 2.7784e-05
3:175410177 A G 0.119616 3.4156e-05
3:175414327 C T 0.444356 1.9045e-05
3:175422158 T C 0.058745 1.9782e-05
3:175423604 A C 0.042312 -6.8848e-05
3:175426387 A G 0.123076 -2.9723e-05
3:175427140 G A 0.039069 2.4320e-05
3:175430152 A G 0.424593 4.6951e-05
3:175440985 T C 0.272224 4.5893e-05
3:175448826 A G 0.287187 5.9131e-05
3:175455116 G A 0.189808 1.0083e-05
3:175457885 A G 0.494990 3.9133e-05
3:175458339 A G 0.076577 -1.2731e-06
3:175461357 T C 0.029527 2.0639e-05
3:175463476 T C 0.113150 -2.0288e-06
3:175465334 C T 0.039533 -8.5746e-06
3:175469314 A G 0.046151 -2.3066e-05
3:175473047 C T 1.869709 1.9784e-04
3:175488624 A G 0.187345 3.5765e-05
3:175491619 A G 0.040575 -2.4065e-05
3:175497115 G C 0.099661 -2.3983e-06
3:175499359 A G 0.068924 -8.3111e-05
3:175505765 A G 0.104711 -1.6257e-05
3:175507453 G T 0.491835 -1.6511e-05
3:175508949 G A 0.044983 3.9650e-05
3:175510641 C G 0.086580 5.8257e-05
3:175510677 T G 1.029215 -5.6962e-05
3:175514007 C T 0.039611 3.2563e-05
3:175516157 C T 0.192489 4.2617e-05
3:175520736 C T 0.136273 2.0969e-05
3:175521611 G A 0.550590 2.0173e-05
3:175526024 T C 0.026998 -2.1743e-05
3:175535210 G A 0.042432 3.0971e-05
3:175540277 G C 0.129116 -1.4063e-04
3:175542154 G A 0.109706 1.8539e-05
3:175545048 G A 0.725335 2.8088e-05
3:175548003 A G 0.076249 6.1706e-05
3:175548918 G A 0.176163 -1.2108e-06
3:175554379 A G 0.392223 2.0423e-05
3:175555183 A G 0.210396 5.5115e-05
3:175557419 A C 0.090381 -4.9679e-05
3:175559904 A G 0.033704 -5.7871e-05
3:175566096 A G 0.030689 8.1642e-05
3:175570090 T A 0.820283 4.8823e-05
3:175572266 G T 0.032211 4.5557e-05
3:175579689 G A 0.493270 -6.0924e-06
3:175585828 A G 0.055983 3.1919e-05
3:175587243 A C 0.195355 -1.4679e-05
3:175592850 T G 0.487979 -1.0498e-05
3:175603539 T C 0.090281 -3.6271e-05
3:175610531 T C 0.622016 -9.7050e-06
3:175613186 A C 0.398465 -1.8991e-06
3:175616591 G A 0.047531 6.4076e-05
3:175630821 T C 0.174735 7.2140e-05
3:175632046 A G 0.817498 -1.8297e-05
3:175646859 A G 0.045869 3.8568e-05
3:175650484 C T 0.059894 -9.8831e-05
3:175657425 T C 0.262072 6.0087e-06
3:175658506 C T 0.873166 -7.7333e-06
3:175668834 T C 0.707071 3.3632e-06
3:175669533 C A 0.648248 -2.5621e-05
3:175669896 A C 1.224343 1.0509e-04
3:175670023 T C 0.358633 4.9264e-05
3:175670278 A G 0.161849 -2.7396e-06
3:175670498 T G 0.028543 8.4682e-06
3:175671399 C T 0.055184 1.8594e-05
3:175678257 A G 0.083234 -1.3413e-05
3:175678538 T C 0.507395 -4.4769e-05
3:175681864 T C 1.346825 -4.2812e-05
3:175683021 T C 0.092303 3.9571e-04
3:175683494 T C 0.027362 -2.4948e-05
3:175696130 G A 0.030643 3.6340e-07
3:175696848 G T 0.628923 -9.3991e-05
3:175721986 C T 0.036362 -6.5430e-06
3:175722327 T C 0.065343 2.6604e-05
3:175722589 C T 1.972093 -6.8864e-05
3:175741141 T C 0.046255 1.3851e-05
3:175759202 T C 0.033568 3.1400e-05
3:175777096 T C 0.081939 -7.2897e-05
3:175788974 C T 0.306967 -2.1274e-05
3:175790297 T C 0.496503 -4.3816e-05
3:175797468 T C 0.050754 3.7520e-06
3:175802738 G A 0.036421 -4.2823e-06
3:175813416 C T 0.111430 2.6282e-05
3:175821050 C A 0.678339 4.0943e-05
3:175821681 C G 0.063396 -2.7206e-05
3:175821930 T C 0.023035 7.6193e-05
3:175831874 A G 0.210799 4.1269e-05
3:175832014 C T 0.350241 -2.0014e-05
3:175851939 C T 0.067336 -4.4057e-06
3:175861534 T C 0.690683 4.7974e-05
3:175861931 A G 0.247554 6.7188e-06
3:175862678 C A 0.371551 -1.9328e-05
3:175863722 G T 0.039335 -1.7372e-05
3:175864210 C G 0.105451 -4.2305e-05
3:175865678 C T 0.035745 -5.4146e-06
3:175873024 C T 0.286194 -9.2997e-05
3:175915134 G A 1.896435 -3.6546e-05
3:175928749 C T 0.275214 -1.7486e-04
3:175951812 C A 0.087496 -2.6630e-05
3:175953943 G A 0.060374 -2.3100e-05
3:175985100 T C 0.483770 -5.5537e-06
3:175987027 G A 0.022639 1.1375e-04
3:176002101 C A 0.072838 2.0507e-05
3:176007583 A C 0.299817 -1.3296e-04
3:176010813 G A 0.424749 -1.4493e-05
3:176012902 C A 0.058264 -2.5298e-05
3:176014384 G A 0.037105 9.4359e-05
3:176014515 G A 0.071059 1.4987e-06
3:176014691 T C 0.990509 6.7152e-05
3:176014901 C A 0.034499 2.0541e-05
3:176021720 A G 0.082559 9.8688e-05
3:176022304 T C 0.327029 -4.8932e-05
3:176022365 C T 0.127792 8.5158e-06
3:176022490 G A 0.041419 -1.0987e-04
3:176025798 T C 0.035538 -1.9308e-06
3:176025976 G A 0.070595 -1.6127e-05
3:176029989 T C 0.245999 -1.0142e-07
3:176030096 T G 1.217709 2.4356e-05
3:176031979 G T 0.025872 -1.4078e-04
3:176033638 A G 0.302235 -5.3373e-07
3:176037418 G A 1.150262 8.7392e-05
3:176048311 T G 1.052766 5.3519e-05
3:176060247 T C 0.049569 8.3123e-05
3:176065446 G A 1.700514 -5.1406e-06
3:176076289 C T 0.098473 4.3359e-05
3:176077506 C T 1.602636 -2.4415e-05
3:176093056 G T 0.070550 3.2351e-06
3:176095237 T G 0.052149 2.3811e-05
3:176096919 A G 0.781986 -8.0663e-05
3:176106766 G A 1.700725 -3.9431e-06
3:176113831 T C 0.025482 5.6199e-05
3:176121581 C A 1.533459 -1.2061e-06
3:176123011 A G 0.066843 1.6030e-05
3:176123693 T C 0.101878 2.1322e-05
3:176123761 C T 1.919028 -3.5638e-06
3:176132979 G A 0.023889 4.8647e-05
3:176134495 A G 0.027790 -1.8954e-05
3:176137683 G A 0.032633 2.2404e-05
3:176139848 G C 0.171278 -2.3053e-05
3:176147392 T G 0.027378 -2.3084e-04
3:176150775 T C 0.191989 8.1855e-05
3:176153637 C T 0.091245 -3.9864e-06
3:176159192 C T 0.443032 -1.2657e-04
3:176181637 A G 0.337458 -4.0111e-05
3:176186755 A G 0.190863 8.7146e-05
3:176186860 A C 1.807618 2.1312e-05
3:176190237 T G 0.025710 -2.3036e-04
3:176206246 G T 0.150220 5.7110e-06
3:176207028 T C 0.307116 -1.7318e-04
3:176207737 C T 0.898999 2.7878e-05
3:176210523 C T 0.945004 -2.3902e-05
3:176210561 A G 0.202834 -1.2414e-04
3:176214976 A G 0.502598 -1.8346e-04
3:176216331 G A 0.180162 9.1662e-06
3:176233508 A G 1.579373 -3.2912e-05
3:176235403 G A 0.084792 -1.9730e-05
3:176237200 T C 0.811402 7.3124e-05
3:176242051 T C 0.150483 6.6424e-05
3:176243614 T C 0.778208 1.8701e-05
3:176245042 T G 1.510797 -3.5273e-05
3:176249183 A G 0.082462 5.9262e-05
3:176252266 T C 0.029819 3.6751e-05
3:176253069 A G 0.429400 -1.0976e-04
3:176257476 G A 0.208566 -2.0758e-05
3:176260376 A G 0.065827 3.0219e-05
3:176270078 C G 0.565102 -1.8869e-05
3:176270796 A G 0.050760 4.4493e-05
3:176270961 G A 0.428066 -4.2737e-05
3:176271598 T C 1.163914 -7.8533e-05
3:176277934 C T 0.034317 2.5626e-05
3:176278204 C T 0.038663 2.3929e-05
3:176279847 A G 1.420734 5.1959e-06
3:176287765 C T 0.057956 5.2152e-05
3:176290696 C T 0.152550 -5.3313e-05
3:176303361 T C 0.036868 7.0286e-06
3:176304885 A G 0.038874 2.3549e-05
3:176312666 T C 1.607076 -2.4792e-05
3:176317989 G A 0.028254 9.7572e-05
3:176320349 T C 0.937597 2.0485e-04
3:176322809 A G 0.054869 -5.3038e-05
3:176328003 A G 0.724747 9.6890e-05
3:176338320 T C 0.022681 1.7846e-05
3:176338515 C T 0.053824 2.1045e-05
3:176338667 C T 0.040030 -1.4758e-05
3:176339360 C T 0.053925 -1.6951e-05
3:176339645 C T 0.346478 -4.3966e-05
3:176341415 T A 0.137334 -7.9884e-05
3:176343087 A G 0.261757 -1.3688e-04
3:176348796 G A 0.043899 2.9694e-06
3:176350569 T C 0.047846 7.0736e-06
3:176361644 G A 0.088353 -9.2218e-05
3:176363592 G C 0.042600 -1.8419e-05
3:176373380 C T 1.382561 -3.7358e-04
3:176373507 T C 1.634080 -5.0325e-05
3:176383662 A G 0.119749 -4.8984e-05
3:176390834 G A 1.970577 -1.9045e-05
3:176393132 C A 0.445690 -3.0703e-05
3:176399275 T C 0.636161 5.2958e-07
3:176404026 T C 0.105873 6.6206e-05
3:176404814 T C 0.028446 -3.3925e-05
3:176407911 C T 0.436002 -3.6477e-05
3:176408086 A C 0.149431 -1.6182e-04
3:176408205 T C 0.337717 -2.0130e-04
3:176415431 T C 0.050549 -1.3695e-04
3:176415444 A G 0.026424 4.8070e-05
3:176417139 A G 0.164670 2.8186e-05
3:176422652 T C 0.163985 3.1890e-05
3:176429890 G T 0.047080 -1.8717e-05
3:176430039 G A 0.245470 5.4435e-05
3:176434070 C A 0.027923 -8.0738e-05
3:176434664 C T 0.073662 -1.2691e-04
3:176436662 T C 0.671549 5.4485e-05
3:176436816 G A 1.739395 4.6741e-05
3:176438369 T C 0.063789 2.5361e-04
3:176441081 A G 0.052455 2.8783e-06
3:176444421 T C 0.505425 4.7681e-05
3:176455780 T C 0.022126 -2.0942e-05
3:176457749 T C 0.080280 -6.3079e-06
3:176458029 C T 0.040822 -9.3468e-05
3:176468053 A G 0.139567 -1.1519e-05
3:176469283 C T 0.066729 -6.0475e-05
3:176471635 C T 0.785472 2.3503e-05
3:176472048 T C 1.366176 1.4644e-04
3:176474949 A C 1.933189 8.3185e-05
3:176477852 C T 0.640500 -4.9861e-05
3:176478037 T C 0.077278 4.3224e-05
3:176485418 G A 0.307954 1.5496e-04
3:176487780 C A 0.077862 -1.2688e-04
3:176491059 C T 0.136075 -1.6601e-04
3:176493905 A G 0.084117 3.4710e-05
3:176495125 T C 1.797657 3.1761e-05
3:176495313 A G 0.061747 -2.6522e-05
3:176503415 C G 0.563485 -1.9001e-05
3:176507189 A C 0.130346 3.9763e-06
3:176507796 A G 1.245587 -1.8705e-05
3:176514146 A G 0.048177 2.2158e-05
3:176515103 A G 0.425174 1.0354e-05
3:176515906 T C 0.032685 -4.9196e-05
3:176525744 T C 0.111810 3.3742e-05
3:176541588 C A 0.027225 -8.1003e-05
3:176543287 C T 1.780967 4.2605e-06
3:176551660 A G 0.047047 -3.7969e-05
3:176554125 A G 0.037391 -2.7194e-05
3:176557403 A G 0.031240 -5.9670e-06
3:176557711 C A 0.677229 -2.5649e-07
3:176568187 A G 1.466194 -1.0834e-05
3:176571410 T C 1.205414 -1.7419e-04
3:176575416 G A 0.033678 -1.9675e-05
3:176577310 T C 1.819173 1.6833e-05
3:176577531 G C 0.852507 -3.9605e-05
3:176595761 C A 0.293789 5.2178e-05
3:176606596 C T 1.102267 3.0474e-05
3:176616563 C A 1.818546 1.0354e-04
3:176619469 C T 0.102868 -2.1369e-05
3:176619715 A G 0.174264 2.3885e-05
3:176621777 C T 1.105555 2.8122e-05
3:176627095 C T 0.942907 -2.5508e-07
3:176627808 A G 0.027842 2.8072e-05
3:176632671 G A 0.033847 -2.3388e-05
3:176632996 A C 0.095623 -8.0327e-05
3:176638068 C T 0.635862 8.6751e-06
3:176644946 T C 0.131008 -1.4766e-05
3:176652343 T G 1.538104 -2.8717e-06
3:176652935 C G 1.127276 -3.4178e-06
3:176656420 A G 0.021068 1.0997e-04
3:176656996 A C 0.040893 -1.5875e-05
3:176664305 A G 0.104211 -2.7088e-05
3:176665274 G C 0.037274 -2.1658e-05
3:176665974 C A 0.926614 9.5546e-06
3:176666749 C T 0.395024 -1.1807e-05
3:176666788 G A 0.036995 -1.0418e-05
3:176667085 G A 0.209974 4.8222e-05
3:176667289 C T 0.290790 1.8403e-05
3:176667444 T C 0.046661 7.3023e-05
3:176672414 G A 0.093306 -4.4986e-06
3:176683337 A G 0.444197 -4.6035e-05
3:176683398 T C 0.081287 7.9056e-05
3:176683434 C T 0.298982 6.3816e-05
3:176685942 T C 0.059777 -2.1086e-05
3:176686874 A G 0.206466 -2.7246e-05
3:176688676 T G 1.813463 2.0102e-05
3:176692911 A C 1.366546 6.4453e-05
3:176694566 G A 0.048534 -2.9233e-05
3:176702024 T C 0.053513 3.6449e-05
3:176703372 T C 0.347195 1.9179e-05
3:176706318 C A 0.438667 1.1255e-05
3:176720263 T C 0.051773 3.7910e-05
3:176723047 T C 0.336322 1.6927e-05
3:176739694 C T 0.227939 8.9003e-06
3:176750517 T C 0.025726 8.2329e-05
3:176754939 C T 0.032477 -6.0873e-05
3:176756230 A G 0.220299 -8.0528e-06
3:176765269 C T 0.404615 -1.3821e-06
3:176771719 C G 0.036881 -9.9348e-05
3:176773283 C T 0.020987 -2.7145e-05
3:176779563 G A 0.061702 5.3490e-05
3:176785767 A C 0.416115 -2.0385e-05
3:176787164 T C 0.642552 -8.3995e-06
3:176792147 T G 0.029449 -5.8146e-05
3:176792166 A G 1.847076 -8.6285e-06
3:176819685 C T 0.029358 -2.5508e-05
3:176827927 C T 0.213321 2.1027e-05
3:176828882 A C 0.090758 -1.1684e-05
3:176834399 T C 0.127285 -1.5849e-05
3:176834661 T G 0.110476 -8.0975e-05
3:176837749 A G 0.841507 1.8243e-05
3:176841706 G A 0.034752 -1.0685e-04
3:176842040 T C 0.037277 -3.4002e-05
3:176849943 T C 0.044405 1.7046e-04
3:176859444 T C 1.326351 -1.2300e-04
3:176860200 A G 0.117912 5.1369e-05
3:176863040 C T 0.092436 1.1467e-04
3:176865250 T C 0.130885 -3.6183e-05
3:176865688 G T 1.044217 4.0694e-05
3:176868404 C T 0.060303 -4.8257e-05
3:176869025 G A 0.052993 2.6963e-05
3:176877693 G T 0.051741 -7.7416e-05
3:176878382 G A 1.945053 -3.6968e-06
3:176881980 A C 0.076408 -2.2615e-05
3:176887272 C T 1.148490 -9.3468e-06
3:176887833 C T 0.024428 -7.2019e-06
3:176897414 G C 0.195738 8.8717e-06
3:176906492 T C 0.051319 3.8723e-05
3:176908573 C T 0.051208 -1.3820e-04
3:176909408 C T 1.144744 -9.0388e-06
3:176911974 C T 0.049900 -1.1820e-04
3:176917320 T C 1.093117 -4.5947e-05
3:176917393 G T 0.180733 3.9726e-05
3:176919306 G T 1.086064 -2.3803e-05
3:176923441 T C 1.055622 -4.1168e-05
3:176927519 T C 0.436080 -3.5309e-05
3:176928828 G A 0.029841 -8.4647e-07
3:176938815 T G 0.171577 -2.6583e-05
3:176939815 C T 0.047352 -5.6199e-05
3:176941110 A G 0.690199 -1.9337e-05
3:176941772 C A 0.909956 -5.3688e-05
3:176948728 T C 0.028027 4.5594e-05
3:176958413 T C 0.040835 6.7557e-05
3:176961187 G A 0.245535 3.7905e-05
3:176964714 A G 0.141203 1.3291e-04
3:176971012 A G 0.031864 -1.7444e-05
3:176980217 G A 0.236748 3.4291e-05
3:176980464 A C 0.026015 -2.7053e-05
3:176984823 G A 1.067424 -8.6543e-06
3:176988310 A C 0.925747 -1.5733e-05
3:176992939 C T 0.112095 1.0713e-04
3:176995333 A G 0.068356 1.8300e-04
3:177000903 C G 1.179591 -2.3582e-05
3:177008640 C T 0.067736 -3.9759e-05
3:177009986 G A 0.243000 -3.8764e-05
3:177015033 C T 0.089807 -1.4635e-05
3:177018686 T C 0.067512 1.1050e-04
3:177025266 T C 0.178400 2.2458e-04
3:177040528 G T 0.057745 7.3897e-05
3:177041836 T C 0.131976 -1.6606e-04
3:177048404 G T 0.033373 -6.1570e-05
3:177054079 C A 0.098804 -2.5149e-05
3:177057139 G A 1.124312 4.8432e-06
3:177062026 G A 0.081459 -3.7991e-06
3:177063060 A G 0.103449 1.4207e-04
3:177063418 G T 0.023678 5.9586e-05
3:177063954 C T 0.149610 -8.7753e-05
3:177067339 C T 0.225843 -1.7556e-05
3:177068088 G A 0.769308 -8.3119e-06
3:177068277 A G 0.030413 -2.9125e-05
3:177070706 C T 0.043198 4.0987e-06
3:177072468 A C 0.050815 -3.4397e-05
3:177075027 T C 0.032289 1.6461e-06
3:177076216 C T 0.315143 1.0695e-05
3:177080087 A G 0.130379 2.8777e-05
3:177081608 A G 1.197355 -6.8257e-07
3:177087819 C T 0.052386 -3.4202e-05
3:177089376 A G 0.116318 -1.9519e-05
3:177093024 C A 0.030364 -2.4939e-06
3:177096201 A G 0.098119 1.5132e-05
3:177101312 T C 1.021740 -4.5931e-05
3:177104005 T C 0.051997 3.4703e-05
3:177104471 A G 0.322595 -1.0132e-05
3:177113056 T C 0.417783 -1.6009e-05
3:177114498 T C 0.157770 3.1301e-05
3:177116140 T C 0.150863 1.0624e-05
3:177116302 A G 0.048985 3.7238e-06
3:177119143 G T 1.346831 1.7492e-05
3:177124371 T C 0.241017 -9.2431e-06
3:177127074 A G 0.235817 -1.6176e-05
3:177129818 C A 0.071825 2.3845e-05
3:177137104 A G 0.049641 -1.7532e-05
3:177138016 T C 0.049238 -6.6361e-06
3:177139457 G A 1.411130 -2.0254e-05
3:177142079 C A 0.101777 -2.6479e-05
3:177142381 A G 0.048913 -2.8641e-05
3:177142771 G A 0.068518 -1.3885e-07
3:177144576 C T 0.074350 2.2456e-04
3:177145416 T C 0.553339 4.0619e-05
3:177157650 A G 0.081472 2.2104e-05
3:177158686 G A 0.270514 -3.3297e-06
3:177158757 G A 1.215787 -1.1248e-05
3:177161342 T C 0.208082 -4.0962e-06
3:177170475 A G 0.328610 5.2362e-05
3:177170859 G A 0.740694 -2.4951e-05
3:177171169 G A 0.028962 9.1602e-07
3:177175735 C T 1.060647 1.4314e-05
3:177176516 A G 0.458599 -4.2081e-06
3:177177800 G A 0.286139 -1.9823e-05
3:177179906 C A 0.148675 1.1557e-05
3:177179941 C T 0.070271 3.5424e-05
3:177180755 A G 0.374771 -9.1357e-06
3:177189506 C T 0.070537 -1.2683e-05
3:177190673 A G 0.080190 -1.3790e-05
3:177198248 G T 0.389120 -2.2687e-05
3:177209504 A C 1.211470 6.1527e-06
3:177210820 T C 0.532157 3.8106e-05
3:177212302 G A 0.299382 2.3599e-05
3:177214656 C T 0.207537 2.6323e-05
3:177218025 A G 0.260118 7.3583e-05
3:177221507 T G 1.394005 -2.1604e-05
3:177223930 T C 0.084208 2.3830e-05
3:177224309 T C 0.498752 8.6751e-05
3:177231890 C A 0.207894 4.6096e-06
3:177232808 A G 0.036252 -2.1476e-05
3:177241274 C T 0.431825 -1.2912e-04
3:177259621 C G 1.608517 -2.1920e-05
3:177260157 C G 0.069995 3.9800e-05
3:177264970 T C 0.153141 7.5662e-06
3:177267601 A G 0.088414 2.9013e-05
3:177268890 A C 0.044042 6.7332e-05
3:177269376 C T 0.328308 -2.6131e-05
3:177269518 G A 0.578951 9.6323e-06
3:177274280 A G 0.030565 -7.5532e-05
3:177275721 A C 0.070946 -3.5492e-05
3:177284964 C T 0.209572 -4.8599e-05
3:177288324 C A 0.113186 -5.4326e-05
3:177290461 T C 0.759019 1.9952e-05
3:177291697 G A 0.290706 4.9517e-04
3:177293082 G T 0.090544 5.0470e-05
3:177294081 A G 0.777763 -1.0597e-05
3:177300246 G A 0.091400 -1.0282e-04
3:177306170 A G 0.045970 2.3918e-05
3:177307642 G A 0.782765 -3.0420e-06
3:177308889 T G 0.591431 1.1288e-05
3:177318017 C T 0.063750 7.9589e-06
3:177320405 A G 0.093033 -1.1629e-04
3:177322867 C T 1.175637 -8.6983e-06
3:177323907 C T 0.055175 -3.9723e-04
3:177326538 C T 0.114763 -2.8002e-05
3:177332798 C A 0.059485 4.0816e-05
3:177335534 G A 0.665490 8.7301e-05
3:177337292 T C 0.214440 -2.9491e-05
3:177338640 T C 0.037037 -9.5635e-07
3:177338917 A G 0.231997 -3.0792e-04
3:177344643 C T 0.077216 -1.3322e-04
3:177349659 C T 0.203794 1.5970e-05
3:177350095 G C 0.188942 -2.4839e-06
3:177351129 G T 0.029751 1.2785e-06
3:177351829 A G 0.048462 2.9366e-05
3:177355001 G A 0.921573 6.2663e-05
3:177359867 T C 0.030900 1.5483e-04
3:177359909 A G 1.726237 1.9382e-05
3:177360569 A G 0.054146 -2.4854e-04
3:177366578 T G 1.135650 2.1740e-05
3:177367351 G A 0.216810 -7.3084e-05
3:177390471 A G 0.158860 6.4463e-06
3:177396058 G A 0.870413 -5.9402e-05
3:177397042 A G 0.130924 9.0736e-06
3:177398058 A G 0.366961 -4.1272e-05
3:177400042 G T 0.028816 1.9173e-05
3:177406600 C T 0.068528 3.7862e-05
3:177410388 T G 0.485996 -2.5398e-05
3:177421455 G A 0.379039 -2.8710e-05
3:177435752 A G 0.450111 -1.8875e-05
3:177438566 A G 0.672663 2.5589e-05
3:177455277 A G 0.703517 2.8429e-05
3:177461096 G T 1.902647 1.6120e-04
3:177465759 T C 0.042039 5.0709e-05
3:177467569 G A 0.513368 6.5082e-06
3:177477967 C T 0.382554 -3.4841e-05
3:177480584 C A 1.789461 6.5505e-05
3:177484461 G A 0.169694 6.4637e-06
3:177491861 C G 0.556640 -1.6544e-05
3:177494793 G A 1.944309 1.1340e-04
3:177501665 G A 0.045194 -1.1604e-04
3:177501743 A G 0.411808 -2.8049e-05
3:177510541 A G 0.232746 9.1466e-05
3:177517477 G C 0.917691 -7.6889e-05
3:177525555 A C 1.725140 -3.8179e-05
3:177528689 A G 0.297597 1.0169e-05
3:177529867 C A 0.275736 -3.4624e-05
3:177535530 A G 1.344274 -1.8440e-05
3:177544721 T C 0.050335 -1.6527e-05
3:177545292 T C 0.118921 6.3157e-05
3:177547836 T G 0.102842 1.3447e-05
3:177551134 C T 0.117558 3.8614e-06
3:177552699 C T 0.121923 1.4831e-04
3:177567890 G A 1.025567 -4.2499e-05
3:177570355 C T 0.033671 -1.3780e-05
3:177590636 C T 1.555069 6.8121e-05
3:177593806 A G 0.048362 1.1183e-05
3:177594018 A G 0.034308 -2.9266e-05
3:177594050 A C 0.036051 -6.6140e-05
3:177595818 A C 0.121641 3.5887e-05
3:177596346 A G 0.055580 -8.4984e-06
3:177596989 A G 1.285295 2.1320e-05
3:177600233 A C 0.083594 -3.9792e-05
3:177622584 T C 0.672611 -1.8186e-06
3:177623760 A G 0.033564 -3.2196e-05
3:177633940 G T 0.055450 3.8626e-05
3:177642059 A G 0.703494 -3.3739e-05
3:177642323 T G 0.064246 3.1645e-05
3:177646644 G A 0.043256 -5.2304e-07
3:177653181 T C 0.451026 -3.9089e-05
3:177664059 T C 0.033983 -3.2144e-05
3:177664238 T C 0.042221 7.1386e-05
3:177669644 A C 0.048923 3.9632e-06
3:177674276 A G 0.092131 -1.6243e-05
3:177677315 G A 0.021305 -1.9843e-05
3:177691116 A G 0.031347 -6.8129e-05
3:177698863 G A 0.074600 -1.8559e-05
3:177700376 A C 0.078745 4.5175e-05
3:177703195 C A 0.523355 -1.1006e-05
3:177712676 C T 0.473117 5.0255e-05
3:177718005 C A 0.255801 2.3537e-05
3:177727548 G A 0.041487 2.2431e-05
3:177736376 C T 0.039433 2.8884e-05
3:177738124 G T 0.646359 2.0611e-05
3:177739219 A G 0.055155 -1.2430e-05
3:177740326 G A 0.045408 2.6123e-05
3:177742058 C T 0.278258 2.7850e-06
3:177743488 A G 0.199873 5.8962e-05
3:177743710 A T 0.052033 -5.4040e-06
3:177743823 G A 0.433629 2.1166e-05
3:177744154 G A 0.552076 -3.1958e-05
3:177744381 C T 0.461841 -5.3684e-06
3:177766464 G T 0.094877 -2.4333e-04
3:177766737 C T 0.036677 -6.9446e-07
3:177771490 T C 0.055798 1.2823e-05
3:177780154 A G 0.334033 -1.0432e-04
3:177783001 T C 0.039423 6.3667e-05
3:177785280 G A 0.720625 -2.4114e-05
3:177790649 G A 0.033957 1.9606e-05
3:177793107 T G 0.384443 4.3607e-05
3:177796194 T C 0.025680 1.4763e-05
3:177803985 T C 0.050968 6.2365e-05
3:177806060 C T 0.459173 -1.1015e-04
3:177811032 C A 0.111135 -2.9748e-06
3:177827958 A G 0.043039 -1.4114e-05
3:177828081 G A 0.844197 2.5757e-05
3:177837221 A G 0.311560 1.9452e-05
3:177838210 A G 0.059985 -1.3915e-07
3:177839608 C T 0.051085 8.5052e-05
3:177839912 C T 0.025625 -1.2989e-05
3:177849009 T C 0.533780 -2.4256e-05
3:177858160 G A 0.039504 -4.8362e-05
3:177859851 C A 0.054428 -6.4063e-06
3:177862489 C T 0.048774 1.3961e-04
3:177874187 T C 1.847057 1.6444e-04
3:177877872 T C 0.062039 -1.5003e-05
3:177878030 C G 0.034970 2.6084e-05
3:177887355 C A 0.039637 1.8535e-04
3:177889924 C A 0.045307 -2.1954e-05
3:177899939 T C 0.916883 1.1361e-05
3:177908835 C A 0.031357 9.1887e-06
3:177909410 C T 0.034992 -9.0483e-05
3:177920162 A G 0.031954 2.4713e-05
3:177920208 A G 1.066210 1.7767e-05
3:177924961 G T 0.117603 2.9501e-05
3:177942781 T C 0.042146 -3.4120e-05
3:177942894 T C 0.043292 -8.8968e-06
3:177957796 G A 0.033035 -3.5038e-05
3:177966162 A G 0.032432 -1.0908e-05
3:177966412 G T 0.198825 -1.5014e-05
3:177987724 C T 0.912968 4.3194e-05
3:177990906 T C 0.069495 -4.7228e-05
3:177996133 C T 0.148902 -1.2365e-05
3:178008970 T G 0.430134 5.4594e-06
3:178010240 A G 0.125439 5.2945e-05
3:178010689 T C 0.053484 -7.5875e-05
3:178021682 T C 0.106870 -1.8128e-05
3:178029490 G C 0.137691 4.4970e-05
3:178034655 C T 1.005664 -8.5262e-06
3:178048262 G A 0.063367 4.8797e-05
3:178052754 A G 0.064801 -1.0473e-05
3:178053444 T G 0.031980 7.4651e-06
3:178058152 T C 0.036476 8.1883e-05
3:178072001 A G 0.940622 -9.9903e-06
3:178072211 A G 0.073961 6.6530e-05
3:178089443 G A 0.029144 6.6391e-05
3:178091225 C T 0.032938 1.2786e-05
3:178094721 T A 1.478602 6.6388e-06
3:178095781 G A 0.075636 -2.9635e-05
3:178100428 A C 0.055739 -6.1789e-05
3:178102416 A C 0.219617 4.8637e-05
3:178102477 T C 0.070985 3.1520e-05
3:178102770 G A 0.071264 1.2777e-05
3:178105007 C T 0.055048 3.5414e-05
3:178112857 C T 0.088583 3.8559e-05
3:178112910 A G 0.738555 -5.0410e-06
3:178119788 G C 0.111527 -3.7702e-06
3:178122115 T G 0.039683 1.7915e-04
3:178122882 A C 0.802778 -3.4586e-06
3:178123094 G A 0.139460 3.3683e-04
3:178126298 C T 0.119733 -2.1242e-05
3:178127824 G T 0.333985 -2.3835e-06
3:178135091 C T 1.353031 1.4005e-05
3:178144791 G A 0.026313 -5.4413e-05
3:178145674 A G 0.053273 3.2031e-05
3:178146975 T C 0.131959 -1.1865e-04
3:178158120 T C 0.144420 -1.0451e-04
3:178160678 T C 1.865613 -6.4143e-05
3:178164693 C T 0.064126 1.1414e-04
3:178165492 G T 1.275318 5.1133e-05
3:178166688 T C 0.051945 -3.0191e-06
3:178173268 G A 0.996650 -8.5996e-06
3:178173588 G A 0.152054 1.2257e-05
3:178177556 G A 0.044022 -6.5724e-05
3:178183370 C T 0.146121 1.9866e-06
3:178185498 G A 0.048530 -1.1533e-05
3:178196128 G T 0.054847 5.2931e-05
3:178199837 G A 1.422870 -2.6539e-05
3:178204394 T G 0.070413 2.7726e-05
3:178205810 C A 0.442227 1.1745e-05
3:178206999 A G 0.195255 -1.9555e-06
3:178207413 G A 0.033460 -1.0354e-04
3:178209053 C T 0.285191 -2.5523e-05
3:178209749 T C 0.028731 2.3906e-05
3:178210771 C T 0.042604 3.2987e-05
3:178211001 T G 0.166653 -4.8969e-05
3:178212523 A G 0.107603 -4.1931e-05
3:178213002 T C 0.027190 -9.0326e-06
3:178213139 T C 0.030322 -9.4688e-05
3:178218636 T C 0.175920 1.2493e-05
3:178223756 C T 0.945913 1.8172e-05
3:178224356 C A 0.058654 1.4840e-04
3:178225792 A G 0.106493 -1.0267e-04
3:178238658 C T 0.048118 -3.4736e-05
3:178239558 T C 0.271277 1.6577e-05
3:178246531 A C 0.279810 -4.0992e-04
3:178248784 C T 0.223233 2.4206e-05
3:178258081 C T 0.065752 -3.5348e-05
3:178264751 T G 0.543790 3.2501e-05
3:178268416 A G 0.029702 3.5970e-05
3:178269608 G A 0.273987 2.0021e-05
3:178272107 A C 0.040945 1.5685e-05
3:178288833 T C 0.051059 -8.5719e-05
3:178290081 T C 0.622308 3.3819e-05
3:178291630 A G 1.447732 -2.0658e-05
3:178300691 T C 0.058086 -8.6115e-06
3:178341582 A G 1.275730 -1.8826e-05
3:178362683 A C 1.911608 -5.9001e-05
3:178364114 G A 0.295039 1.0055e-05
3:178365387 C T 0.035207 -2.2012e-05
3:178368314 C T 0.176069 -1.0915e-04
3:178379662 A G 0.486071 5.0166e-05
3:178379832 T C 0.177776 -1.4361e-04
3:178390487 C T 0.073925 9.8390e-05
3:178391127 G A 0.166062 -7.9321e-05
3:178394986 A C 1.310518 4.0285e-09
3:178398587 C A 0.137818 -6.2732e-05
3:178403141 G A 0.629491 3.6663e-05
3:178409130 C T 0.058696 6.9823e-05
3:178421275 A G 0.024759 -3.3627e-05
3:178429939 T A 0.251208 -8.1458e-05
3:178449267 C T 0.075314 -8.2086e-05
3:178453261 C T 0.371457 5.0323e-05
3:178455479 C T 0.025567 9.9378e-07
3:178457385 G A 0.083137 -1.8322e-04
3:178459665 C T 0.206732 -1.2968e-04
3:178460985 T C 0.093036 -1.7448e-05
3:178461407 T C 0.057070 -5.7867e-06
3:178461771 T C 0.873156 3.7643e-05
3:178470820 T C 0.043052 -2.9915e-06
3:178480752 A G 0.061059 1.8771e-05
3:178511285 A G 0.064402 -1.4871e-04
3:178511724 C A 0.203613 -9.0610e-05
3:178513059 A G 0.035512 2.8437e-05
3:178513189 C T 1.252636 1.5110e-05
3:178523332 T C 0.271653 3.7021e-05
3:178523811 A G 0.042763 -5.0849e-05
3:178529856 T C 0.842484 3.6318e-06
3:178531999 T C 0.101670 -6.3786e-05
3:178535637 C G 0.084672 1.5548e-05
3:178537425 A G 1.927594 -2.2906e-05
3:178540012 C T 0.279858 1.0342e-04
3:178540901 A C 0.395359 7.5093e-06
3:178552512 G T 0.484052 -2.1122e-05
3:178553756 T C 1.151408 3.1955e-05
3:178559024 G A 0.026044 -4.2225e-05
3:178566917 A G 1.144855 3.0550e-05
3:178569090 A G 1.016703 1.3291e-05
3:178571183 A G 1.100300 5.4364e-06
3:178571433 A G 0.048680 -2.8541e-05
3:178573422 A T 0.219922 1.4338e-05
3:178585648 C T 0.332368 3.2167e-05
3:178593959 A G 0.029465 -3.9776e-06
3:178598162 A G 0.138613 2.4694e-05
3:178606652 C T 0.034379 3.3293e-05
3:178622078 A C 0.080261 -4.6897e-05
3:178623193 T C 0.083721 -3.3497e-05
3:178626203 T C 0.898327 4.6868e-06
3:178628491 G C 0.094471 3.2714e-05
3:178631131 C T 0.310771 -5.3579e-05
3:178633346 T C 0.291689 3.5562e-05
3:178664147 T C 1.007563 -2.1467e-04
3:178667044 C T 0.191532 1.0504e-04
3:178679751 T C 0.383528 6.4282e-05
3:178682459 G T 1.315718 -1.8207e-05
3:178686777 C T 0.153852 -2.2721e-04
3:178691105 A C 0.138899 6.5805e-06
3:178695510 G A 1.496938 2.4581e-06
3:178711375 T C 1.891482 2.0390e-05
3:178714349 C T 0.250747 6.9418e-05
3:178731811 C A 0.034824 1.4965e-05
3:178739093 T C 0.143121 1.9821e-05
3:178748480 T C 1.501375 -4.4535e-06
3:178772257 A G 1.117412 -4.6021e-05
3:178778512 G A 0.285798 5.5209e-05
3:178785653 T C 0.247687 4.7433e-05
3:178794239 C T 0.111290 -8.4118e-05
3:178806461 C T 0.112193 8.3436e-06
3:178813303 A G 0.143923 9.6386e-05
3:178815528 A G 0.805936 -1.0436e-06
3:178828682 T A 0.077103 -7.2496e-05
3:178835186 C A 0.154306 1.2756e-04
3:178855621 A G 0.123618 -6.1944e-05
3:178862155 T G 0.077093 5.2934e-06
3:178868003 G T 0.027407 8.9151e-05
3:178885854 A G 0.047777 -1.2389e-05
3:178893691 A G 0.060799 1.3543e-04
3:178908580 A G 0.198523 -1.8667e-05
3:178912661 A G 0.374219 1.9463e-05
3:178913006 A C 1.063776 2.4580e-05
3:178927410 G A 0.123517 -5.4466e-05
3:178939091 T G 0.102381 -4.1505e-05
3:178964578 C T 0.024074 -1.6992e-05
3:178968634 T C 0.804187 2.1242e-05
3:178968660 C T 0.245376 1.7268e-04
3:178975408 C T 0.980256 -4.0770e-05
3:178977074 A G 0.124234 3.7004e-05
3:178977844 C G 1.574563 -2.0229e-05
3:178982869 A G 0.614534 1.3195e-05
3:178982969 T G 0.701407 -1.8336e-06
3:178986448 T C 0.100667 -6.3516e-05
3:178993947 G C 1.495480 -1.9043e-05
3:179005976 C T 0.951723 -1.1817e-05
3:179013734 C T 0.528210 -6.8925e-05
3:179015500 G A 1.879846 7.1872e-05
3:179021500 G A 1.566689 1.7360e-05
3:179021723 A G 0.065577 2.5026e-05
3:179040177 G A 0.340496 8.6479e-06
3:179044310 G A 0.588098 -1.4629e-03
3:179045967 T C 0.025995 5.2965e-05
3:179047329 G A 0.095383 -1.7702e-05
3:179061586 G A 0.345530 2.6509e-04
3:179070454 T C 0.815025 8.0427e-05
3:179075082 G A 0.464857 -8.1231e-05
3:179093798 A G 1.279907 1.0998e-05
3:179118998 T C 0.341486 2.6660e-04
3:179126981 C T 0.084714 -2.0808e-05
3:179134634 C G 0.461319 -4.9764e-05
3:179135176 G T 0.445548 -1.4727e-05
3:179143941 G A 0.069164 -1.0324e-04
3:179164552 G A 0.578114 5.0493e-06
3:179170908 G A 0.050728 1.7547e-06
3:179173620 A C 0.276431 4.2557e-05
3:179175244 T G 1.039923 -4.5088e-05
3:179177855 T C 0.576988 2.5823e-07
3:179180784 G A 0.076327 1.7693e-05
3:179182472 A G 0.582664 -1.5458e-05
3:179185622 A G 1.064344 -6.4837e-06
3:179191165 T C 0.248514 -7.9258e-05
3:179198605 C T 1.324884 -6.7046e-05
3:179210590 T G 0.035366 4.5101e-05
3:179211501 G A 0.058401 9.5281e-05
3:179224526 C G 0.076340 -2.2257e-05
3:179225729 C T 0.068242 -6.1238e-05
3:179229115 A C 0.020578 4.2235e-05
3:179232184 C T 0.950947 -5.9071e-05
3:179237151 C T 0.350025 -2.5166e-06
3:179239078 T C 1.269670 -3.2868e-05
3:179240273 C G 0.069693 -2.1114e-05
3:179244505 C T 0.073659 -4.1270e-05
3:179246553 A G 1.195456 -1.4254e-05
3:179247185 A G 0.101355 6.0540e-05
3:179252371 G A 0.123436 -1.7246e-05
3:179252544 A C 0.978649 7.3818e-06
3:179252793 T C 0.131657 -3.9297e-05
3:179253799 A G 0.192668 -2.8812e-05
3:179254997 C T 0.089073 4.2235e-05
3:179294509 A T 0.030565 -6.5426e-05
3:179301051 A G 0.170064 -2.0346e-05
3:179322385 C A 0.146646 -7.0418e-05
3:179323020 A G 0.032341 -1.2265e-04
3:179329595 A G 1.079751 3.3562e-06
3:179347245 A G 1.292273 -2.0601e-05
3:179367994 A T 1.345653 3.2873e-05
3:179369741 C T 0.156371 -2.3571e-05
3:179370059 A G 1.503601 7.2577e-05
3:179370310 T C 0.059913 -4.9436e-05
3:179371154 T C 0.299693 1.6145e-06
3:179372395 A G 0.087535 2.9330e-05
3:179372637 A C 0.029991 -8.2986e-05
3:179376062 G A 0.311206 -1.0118e-05
3:179377152 C T 0.100190 4.9736e-05
3:179377311 A G 0.026356 5.8844e-05
3:179382523 T C 1.438345 2.0261e-05
3:179382582 C T 0.033977 -9.1393e-06
3:179383766 C G 0.687392 1.1245e-05
3:179383801 T C 0.033519 -2.1851e-04
3:179386184 A C 0.042415 -7.7074e-05
3:179386228 C A 0.186108 -2.3517e-05
3:179391562 A G 0.535397 2.1609e-05
3:179395636 G A 0.143160 2.7898e-05
3:179396069 A G 0.755884 -1.1080e-05
3:179398107 T C 1.758860 7.3083e-06
3:179404295 A G 0.112225 5.5130e-05
3:179406205 T C 0.023201 2.5666e-05
3:179408054 T C 0.026492 1.9558e-04
3:179417976 T C 1.891955 -5.0397e-05
3:179419433 T C 0.023908 -3.3286e-05
3:179421504 C T 0.396972 -3.3676e-05
3:179425822 C A 0.153907 1.0026e-04
3:179425897 C T 0.366942 -5.3322e-05
3:179438347 A G 1.912335 -4.2568e-05
3:179444215 G A 1.917019 2.0351e-05
3:179451887 A C 0.031555 1.0270e-04
3:179455796 A G 0.114585 5.1888e-05
3:179462795 A G 0.039942 2.3927e-06
3:179463659 C T 0.058164 -4.9977e-05
3:179465626 G A 0.909392 1.0908e-04
3:179472647 T C 0.023993 -2.2958e-05
3:179473720 T C 0.110736 1.4665e-05
3:179485140 T C 0.073468 1.4845e-04
3:179488011 C G 0.029355 5.0671e-05
3:179488794 G A 0.217793 2.3714e-06
3:179496843 C G 0.100174 -9.8302e-06
3:179498890 C A 0.038147 -3.8423e-06
3:179522399 C T 0.122654 3.2045e-05
3:179524009 A G 0.068943 4.7840e-05
3:179528827 G A 0.062932 -2.3600e-05
3:179535160 T C 0.083124 1.0611e-04
3:179542669 T C 0.176118 -7.0720e-05
3:179544204 T G 0.022665 -1.2698e-05
3:179545382 A G 1.224402 -3.0681e-05
3:179555798 C A 0.516107 -1.0434e-05
3:179561298 T C 0.025450 1.0243e-04
3:179562311 T C 0.183314 2.9686e-05
3:179570417 A G 0.774177 -1.8327e-05
3:179572615 G A 0.454045 3.1173e-05
3:179583167 T C 0.033198 2.3821e-05
3:179584429 G A 1.829163 -1.8920e-05
3:179591106 T C 0.876149 5.9130e-06
3:179593000 G T 0.306334 -2.4710e-05
3:179602574 G A 0.267051 2.2532e-05
3:179611833 T C 0.073734 -3.7454e-05
3:179616760 T G 0.614353 -8.2557e-06
3:179637106 T C 0.271030 1.7903e-05
3:179642352 C T 0.138065 7.3150e-06
3:179644932 T C 0.048518 -2.3324e-06
3:179647365 C T 0.563420 -1.8377e-05
3:179658214 G A 0.080592 5.4323e-05
3:179661318 A G 0.662792 8.5184e-06
3:179667057 G A 1.050916 -9.2420e-06
3:179669466 G A 0.402048 9.5766e-06
3:179673116 A G 1.312598 -2.1740e-06
3:179673430 G A 0.122719 1.0122e-05
3:179680550 C A 1.402973 -2.3392e-05
3:179683072 G A 0.020247 1.5364e-04
3:179684990 A G 0.056771 -6.7070e-05
3:179686445 C T 0.246690 2.2041e-05
3:179688325 T C 0.431786 -2.6860e-05
3:179693792 A G 0.804155 -8.4341e-06
3:179697599 C T 0.092929 -2.4637e-06
3:179705813 A C 0.376825 1.3583e-05
3:179719219 A G 0.050540 1.4781e-06
3:179728442 C A 0.026050 -5.0168e-05
3:179742737 C T 0.545848 -3.1437e-05
3:179752362 A G 0.047420 1.3121e-05
3:179753005 G A 0.258183 -1.9947e-05
3:179758823 T C 0.025345 -2.0873e-05
3:179764902 G A 0.327233 -8.8511e-06
3:179769375 T C 0.089920 1.7850e-05
3:179774266 A G 0.165485 -1.6633e-05
3:179777000 G T 0.370811 -3.3693e-05
3:179784770 A G 0.135981 -9.6616e-07
3:179795911 T C 1.564066 9.6761e-07
3:179802607 A C 0.047245 -1.9319e-06
3:179818091 T C 0.131927 2.7998e-05
3:179818133 A G 1.309177 3.0729e-05
3:179819447 C T 0.224411 -1.8211e-05
3:179826237 C T 0.048144 -8.2336e-05
3:179831733 A C 0.494954 -3.9384e-05
3:179839788 G A 0.049754 7.4301e-06
3:179843466 C A 0.080491 2.5726e-05
3:179858595 C T 0.462620 -6.4257e-05
3:179863744 A G 0.381282 -8.4820e-05
3:179877612 A G 0.039374 4.9260e-06
3:179885965 T C 0.383012 -7.7287e-05
3:179895144 G A 0.049293 -2.5607e-05
3:179896345 T C 0.904231 -2.2651e-05
3:179904302 A G 0.035275 -3.9348e-05
3:179909533 C T 0.471809 -5.6437e-05
3:179919876 C T 0.020598 4.4649e-05
3:179929080 A G 0.030383 -4.7374e-05
3:179943804 G A 0.046236 1.3207e-05
3:179943835 T G 0.034285 -3.9082e-05
3:179965679 T C 0.129554 -5.8460e-05
3:179967830 T C 0.064675 1.6119e-05
3:179986172 A G 0.069414 7.2817e-05
3:179986332 C T 0.588043 -1.6558e-04
3:179993586 G A 0.288908 1.7109e-04
3:180006860 A C 0.119259 6.0088e-05
3:180019450 C A 0.055616 -3.2653e-05
3:180027409 T C 0.095636 8.8109e-05
3:180036195 G A 0.040874 -1.9216e-05
3:180036577 G T 0.029283 3.5383e-05
3:180041990 C T 0.067009 -4.6371e-06
3:180058097 G A 0.025080 -9.0322e-06
3:180071986 T G 0.577455 -1.4847e-04
3:180082985 T C 0.065892 1.5593e-05
3:180094623 C T 0.059056 6.7906e-06
3:180103268 C T 0.061952 9.1093e-06
3:180104190 T C 0.037998 2.5071e-05
3:180113738 A C 1.921190 2.9391e-05
3:180131004 T C 0.143488 1.5105e-04
3:180133949 G T 0.132582 -1.4953e-05
3:180134780 A G 0.032529 5.9742e-05
3:180146729 A G 0.068453 6.5702e-05
3:180163534 C T 0.088992 -2.0209e-05
3:180175326 T C 0.023736 -1.6162e-04
3:180193418 C T 0.100005 7.2734e-05
3:180195934 G A 0.086954 2.3271e-05
3:180199917 G A 0.280663 -3.0788e-05
3:180199945 T C 0.131891 -1.0179e-05
3:180226465 C T 0.412249 -2.7591e-05
3:180253736 G T 0.345114 -7.0894e-05
3:180269197 T G 0.026044 -1.9476e-05
3:180282599 C T 0.024408 -1.8634e-05
3:180283568 C T 0.059946 3.3350e-05
3:180283869 T C 0.047554 5.0215e-05
3:180284747 C T 1.036203 2.4351e-05
3:180286225 T C 0.074341 9.7852e-06
3:180286516 A G 0.053704 6.3578e-05
3:180293187 T C 0.290102 -3.9740e-05
3:180297243 A G 0.035418 -4.8566e-05
3:180309012 G T 0.037784 3.9312e-05
3:180317553 A G 0.047732 -3.4578e-05
3:180332134 G A 0.075097 -1.3287e-05
3:180342293 A G 0.077849 -2.8192e-05
3:180344433 A G 0.072896 -7.8969e-05
3:180347883 T C 0.062669 8.3974e-05
3:180350754 C T 0.419734 -1.5760e-04
3:180367354 G A 0.087431 -3.3041e-05
3:180367745 A G 0.078693 8.3900e-05
3:180367865 C A 0.111518 3.5579e-05
3:180370968 T C 0.022315 -3.2255e-05
3:180377529 C G 0.079125 3.8047e-05
3:180401489 G A 0.085733 -1.3352e-05
3:180409040 T C 0.038284 1.4805e-05
3:180424324 G A 0.379841 1.0367e-04
3:180435383 T C 1.047265 -3.6522e-05
3:180437282 A G 0.148363 5.8684e-05
3:180444142 T C 0.218397 -1.2715e-04
3:180456300 C T 0.034398 5.6029e-05
3:180471907 G A 0.351031 4.0337e-05
3:180475257 T C 0.094247 4.4343e-05
3:180480576 A G 0.091826 -1.5600e-05
3:180490916 A G 0.409507 -2.4921e-05
3:180491014 A C 0.071296 -8.5088e-05
3:180496281 G A 0.048696 5.4759e-05
3:180496755 A G 0.239907 -4.8379e-05
3:180500965 C T 0.086055 7.1804e-05
3:180506546 G A 0.143628 1.8444e-05
3:180507560 T C 0.106457 -3.2283e-05
3:180523784 G A 0.829527 1.0412e-04
3:180524019 C G 0.107905 4.1255e-05
3:180524108 G A 0.269122 -2.2748e-05
3:180531656 C G 0.144478 -6.2761e-06
3:180532727 T G 0.104013 2.0133e-05
3:180538475 A G 0.046865 -6.7842e-05
3:180551214 T C 1.461507 -6.5304e-05
3:180563228 T G 0.129785 2.7974e-05
3:180572423 T C 0.022087 2.4456e-05
3:180572731 A G 1.149165 -4.3944e-06
3:180580126 T G 0.270394 -6.5082e-05
3:180581146 T C 0.040066 1.2506e-04
3:180588178 A G 0.093838 1.3460e-05
3:180599189 G C 0.025817 -1.8084e-05
3:180605123 T A 0.427868 3.0396e-05
3:180619698 T C 0.054334 -1.7883e-05
3:180631536 T C 0.031701 8.6319e-05
3:180632315 G A 0.181184 3.2326e-05
3:180636967 G A 0.089284 2.4335e-05
3:180643587 T C 1.797004 3.4112e-05
3:180647410 T C 0.411935 2.8075e-05
3:180647698 A G 0.074733 -2.1518e-05
3:180651922 G A 0.037073 -6.2966e-05
3:180664716 G A 0.079148 6.9174e-05
3:180666067 G T 0.037940 8.8302e-05
3:180683365 T C 0.074837 2.0795e-06
3:180693740 C G 0.122462 3.0042e-06
3:180703214 T C 0.057294 7.0001e-06
3:180705102 G A 0.083896 -2.7008e-05
3:180706866 A G 0.041656 6.0961e-05
3:180713021 G A 0.410649 4.2884e-05
3:180724643 A G 0.257651 -1.4524e-05
3:180732505 A C 0.414249 5.0783e-05
3:180768320 G T 0.396732 3.8360e-05
3:180774428 A G 0.168831 3.1882e-05
3:180775134 T C 1.281079 2.2035e-05
3:180802537 T C 0.255155 -3.7508e-05
3:180805749 G A 1.880809 -1.3313e-05
3:180811583 C A 0.083328 -3.4498e-05
3:180815271 G A 0.029358 -3.4702e-07
3:180849397 A T 0.081449 9.8548e-07
3:180851204 C T 0.057833 -1.0165e-04
3:180857082 T C 0.101193 -1.6541e-05
3:180860150 A G 0.045492 2.0210e-05
3:180893020 G A 0.026070 -1.6750e-05
3:180897146 G A 0.176423 -3.0535e-05
3:180929557 C T 0.038378 7.0689e-05
3:180958933 A G 1.726503 6.7404e-05
3:180987105 C T 0.033237 -1.1293e-04
3:180996472 G A 0.157961 6.0971e-05
3:180998071 C T 0.412960 4.6996e-05
3:181003830 T C 0.054918 -1.3748e-04
3:181017033 C T 0.048664 2.4603e-05
3:181023262 T C 0.054912 6.9915e-06
3:181045873 A G 1.170785 7.7146e-06
3:181046113 A G 0.038962 9.3530e-05
3:181069461 G A 0.056203 1.8774e-05
3:181073789 C T 0.061809 -3.8684e-07
3:181081024 A C 0.035573 3.2999e-05
3:181102370 T C 0.078268 -7.8357e-05
3:181113861 G A 0.294620 2.3078e-05
3:181116418 A G 0.547967 5.4440e-05
3:181116611 T C 0.064613 -1.7725e-05
3:181145908 C A 0.093627 1.1702e-04
3:181155807 A G 0.071673 -8.5413e-05
3:181156299 G T 0.055704 -1.2753e-06
3:181168829 A G 0.051147 -3.4883e-05
3:181207851 A C 0.988812 8.8661e-06
3:181212727 C T 0.091459 -7.7415e-05
3:181213106 C T 0.047044 -9.6966e-05
3:181218805 T C 0.096340 1.6244e-04
3:181222668 C A 0.605268 5.0842e-05
3:181224832 G A 0.038800 -1.0227e-05
3:181243919 C T 0.924617 -2.1297e-05
3:181249180 T C 0.048709 -7.6068e-05
3:181251296 A G 0.058576 -1.4430e-05
3:181252640 G A 0.074763 -8.0251e-05
3:181256254 G A 0.627138 1.3953e-04
3:181278496 T C 0.205544 6.9882e-05
3:181280297 A G 0.183203 2.4620e-04
3:181282298 C T 0.045015 -8.7978e-05
3:181287811 G A 0.034106 4.0540e-05
3:181290492 T C 1.868391 3.6778e-05
3:181301434 C A 0.237589 2.9589e-08
3:181309561 C A 0.563667 6.2821e-05
3:181310372 A G 0.177328 -1.9822e-05
3:181324494 G A 0.242081 6.6404e-05
3:181328764 A G 0.065564 -2.4869e-05
3:181329682 C T 1.612973 7.1778e-05
3:181331542 G A 0.132096 -2.5911e-05
3:181331916 A C 0.050101 8.3505e-05
3:181334376 T C 0.110670 -1.4529e-05
3:181336751 T C 0.035080 6.6217e-06
3:181339395 A C 0.344676 6.4598e-05
3:181340709 A G 0.071676 -1.9059e-05
3:181346790 A G 0.748198 3.1246e-05
3:181368077 A G 0.379406 -3.7545e-06
3:181378930 T G 0.030741 -2.8079e-05
3:181383531 C G 0.340350 4.2318e-05
3:181387240 A G 0.480800 -1.3061e-05
3:181395295 T C 0.050286 2.3642e-05
3:181399915 A C 0.041500 -3.5091e-05
3:181401005 T C 0.158467 -7.0468e-06
3:181401170 T C 0.052941 -4.2039e-05
3:181408666 T C 0.020981 8.6386e-05
3:181409057 C T 0.418757 2.9729e-05
3:181411413 A G 0.237845 -9.5927e-06
3:181417598 A G 0.288479 1.0588e-04
3:181419367 C G 0.421610 -3.5316e-06
3:181421672 C A 0.103049 2.1128e-05
3:181431124 A G 0.048079 -4.3647e-05
3:181435148 G A 0.510222 -4.0656e-05
3:181443952 C A 1.046252 -8.5137e-06
3:181445500 T C 0.096597 1.4187e-05
3:181449229 G A 1.331521 -1.8111e-06
3:181450110 A G 0.143871 -9.0245e-06
3:181452428 T C 0.130817 -2.0775e-04
3:181453486 A G 0.063935 1.1366e-05
3:181456467 G A 0.161194 2.5158e-05
3:181457601 C T 0.822308 4.9486e-05
3:181458920 C T 0.101082 2.9777e-04
3:181462653 G A 0.062182 5.3344e-05
3:181462742 A G 0.098139 2.1403e-04
3:181464052 C T 0.116961 1.0883e-05
3:181466810 T G 0.864941 1.4682e-06
3:181466890 G A 0.755848 2.2091e-06
3:181467533 C T 0.118752 7.8412e-07
3:181477410 C T 0.506685 -6.2507e-05
3:181477865 T C 0.070936 4.7262e-05
3:181479864 A G 0.133099 1.3601e-04
3:181479981 T C 0.041919 1.7783e-05
3:181491628 A G 0.233188 -2.9576e-05
3:181495612 A G 0.230487 2.4692e-05
3:181498348 T C 0.887937 1.6109e-05
3:181500058 T C 0.143332 5.8676e-06
3:181502982 T C 0.298836 1.8115e-05
3:181503183 C T 0.127058 -7.1742e-06
3:181503845 T C 0.118853 -6.1846e-05
3:181507279 C T 0.148454 -7.9583e-05
3:181509166 A G 0.417073 1.9729e-05
3:181510911 T C 0.472543 -9.7011e-05
3:181511375 C T 0.854525 9.5212e-06
3:181515920 A G 0.514818 -1.3577e-05
3:181516049 C T 0.106691 2.5231e-05
3:181520166 C T 1.226161 1.3280e-05
3:181522020 C T 0.268196 2.5739e-05
3:181527295 T C 0.365391 -2.7513e-05
3:181527320 G A 0.219504 1.3294e-04
3:181528099 G A 0.031844 8.1131e-05
3:181531075 T C 0.294769 -2.5506e-05
3:181539599 T C 0.030228 -5.5471e-06
3:181541894 A G 0.085574 1.6682e-06
3:181547981 A G 0.123855 -2.5707e-05
3:181555051 A G 0.166653 1.6192e-05
3:181565507 C T 0.737432 1.9803e-05
3:181572542 C T 1.763972 2.3000e-05
3:181577006 A G 0.071790 7.3839e-06
3:181579709 C T 0.715737 1.7925e-05
3:181579773 T C 0.128691 -5.8464e-05
3:181580357 A C 0.163816 -4.3175e-05
3:181582893 A G 0.036313 1.0859e-05
3:181583317 G A 0.094941 7.1622e-05
3:181589717 T C 0.063097 5.5179e-05
3:181589727 A G 0.051533 -6.5131e-06
3:181590598 C G 1.209069 2.3279e-05
3:181590933 C T 0.130414 -1.8194e-05
3:181592172 G A 0.253529 -6.5719e-06
3:181595063 T C 0.142424 -4.1893e-05
3:181595982 A G 0.045515 -3.6185e-05
3:181601988 A G 0.462679 -9.7955e-05
3:181606950 G A 0.758623 -4.8378e-05
3:181610546 A G 0.038436 1.1422e-04
3:181617463 G T 1.299726 1.0717e-05
3:181617660 A G 0.225463 -9.4369e-06
3:181629223 T C 1.526237 -3.9018e-06
3:181634738 A G 0.039670 3.6455e-05
3:181637995 A C 0.257482 7.8531e-06
3:181638250 G A 1.162654 5.2873e-06
3:181638507 A C 0.021704 -4.7855e-06
3:181658548 G A 0.230426 -6.9643e-05
3:181659359 T C 1.322793 3.7082e-05
3:181662553 G A 0.038787 5.1210e-06
3:181663144 C G 0.043824 8.5070e-06
3:181668163 C T 0.188478 9.0233e-05
3:181669879 A C 0.078216 3.7913e-05
3:181670968 T G 1.505795 2.0504e-04
3:181682060 C A 0.052513 -8.2152e-06
3:181685496 G C 0.440952 -6.9311e-05
3:181686597 G A 0.323598 -1.2320e-04
3:181691173 G A 0.044723 -4.5392e-05
3:181692310 G T 0.026177 -3.3427e-05
3:181706464 G A 0.189682 1.9708e-06
3:181706898 T G 0.134997 2.0264e-04
3:181711388 C G 0.039205 -3.0384e-05
3:181715659 C T 0.883429 1.6757e-05
3:181720652 G A 0.116156 -3.3395e-04
3:181725714 T C 0.023678 1.4568e-04
3:181725820 G A 0.025232 -3.4902e-05
3:181726693 C T 0.336640 -1.8408e-05
3:181735827 T G 1.455265 1.4210e-05
3:181737682 G C 0.285973 -4.5229e-05
3:181749703 T G 0.121573 1.7401e-04
3:181752619 G A 0.211565 3.7630e-05
3:181754779 A G 0.021841 9.8830e-07
3:181776513 A G 0.042451 -1.5577e-05
3:181776666 G A 0.050429 3.0356e-05
3:181782591 A G 0.088281 5.3839e-05
3:181785515 A G 0.721732 -5.9768e-05
3:181792561 C T 0.275334 -7.2661e-05
3:181793496 A C 0.041624 6.4504e-05
3:181798185 C T 0.116620 -4.5108e-05
3:181812923 A G 0.110680 1.4380e-04
3:181818396 T G 0.021967 2.2466e-05
3:181824031 T C 0.051247 -8.1911e-06
3:181825009 T C 0.025417 -2.6241e-05
3:181831206 G T 0.021575 8.3456e-06
3:181831920 A C 0.094831 -1.3911e-04
3:181835582 C A 0.029929 4.6698e-05
3:181836965 T G 0.051065 2.9144e-05
3:181849010 T A 0.047177 -5.2767e-05
3:181849016 C T 0.063984 -1.2767e-05
3:181850888 G A 0.026654 4.9915e-06
3:181900523 A G 0.050734 6.6412e-06
3:181903629 T C 1.914338 2.3445e-05
3:181917648 A G 0.027027 2.7925e-05
3:181921166 T C 0.078090 4.7853e-05
3:181924063 C T 1.056853 -1.9135e-04
3:181924368 A G 0.072984 -6.2950e-06
3:181925115 C T 0.679417 -1.8104e-04
3:181927552 C T 0.082095 -3.2563e-05
3:181935178 C T 0.540752 1.3596e-05
3:181938616 C T 0.282169 -9.2357e-05
3:181944606 T C 0.134734 6.2580e-05
3:181951742 G A 0.293997 4.6517e-06
3:181953085 G A 0.027125 -5.1633e-05
3:181955235 G T 0.204723 8.5156e-05
3:181957598 C A 0.076188 -1.6549e-05
3:181963389 C T 0.106110 4.8733e-05
3:181965932 G T 0.207845 8.5647e-05
3:181972335 T C 0.069190 -7.8754e-06
3:181977753 T C 0.050997 3.1628e-05
3:181979272 G A 0.609682 5.3187e-06
3:181991271 C T 0.349928 4.5182e-05
3:182002841 C T 0.028725 -3.0095e-05
3:182004947 A G 0.021532 6.9112e-06
3:182006171 G C 0.025982 -3.6954e-05
3:182013252 T C 0.046054 4.9554e-05
3:182018078 A G 0.168623 3.5829e-07
3:182021561 G A 0.639183 1.7090e-05
3:182024088 A C 0.238342 5.2453e-06
3:182043551 G A 0.034528 -6.6906e-05
3:182048780 A G 0.041471 2.6981e-05
3:182089548 C T 0.022188 2.5767e-05
3:182092858 A G 0.277285 -9.8373e-06
3:182104378 C T 0.032396 8.3627e-06
3:182109621 A G 1.963787 4.0525e-06
3:182116890 G A 0.030896 2.4471e-05
3:182124101 A G 1.028975 3.4285e-05
3:182125635 T C 0.041179 -8.0379e-06
3:182129853 A G 0.188143 -4.2909e-05
3:182132035 C T 0.102595 -6.5211e-05
3:182139178 A G 0.065168 3.9804e-05
3:182143549 C T 0.105000 2.6160e-05
3:182151589 G A 0.106552 1.6738e-05
3:182153199 C G 0.129051 2.7135e-05
3:182153406 A G 0.695419 4.8863e-06
3:182153436 C T 0.132891 1.2521e-05
3:182155062 G A 0.083825 -3.6072e-05
3:182158062 A G 0.030147 -2.5187e-05
3:182161527 T C 0.044363 -9.6109e-06
3:182165734 G T 0.429514 1.6758e-05
3:182168828 A G 0.184602 4.6667e-05
3:182173044 A G 0.044259 1.1256e-06
3:182184919 T C 0.205586 7.3551e-06
3:182192270 G A 0.211918 -4.5551e-05
3:182192881 G A 0.050212 2.5873e-05
3:182193273 A G 0.043048 7.1889e-05
3:182198339 A G 0.110761 6.0358e-06
3:182215440 C T 0.544313 3.6692e-05
3:182220107 A G 0.071536 4.1104e-05
3:182222574 G C 0.181957 5.2623e-05
3:182226557 G A 0.131823 -1.8077e-04
3:182227238 A G 1.963644 -8.7162e-06
3:182229761 C A 0.030273 -5.6203e-05
3:182236421 A G 0.060381 9.1048e-06
3:182236700 A G 0.057924 -1.7463e-06
3:182236729 A G 0.053860 -1.5126e-05
3:182236744 T C 0.064935 -1.8345e-04
3:182237319 T G 1.846395 2.0888e-04
3:182237691 C G 0.051231 2.7209e-04
3:182239978 G A 0.084545 1.2620e-05
3:182245153 A G 1.850011 2.2902e-04
3:182249523 T C 0.089482 2.8767e-06
3:182254751 C G 0.078070 -2.8338e-05
3:182260928 G A 0.626239 -1.6012e-05
3:182264683 T C 0.033740 2.0210e-05
3:182264814 A G 0.030101 8.5306e-05
3:182268198 A G 0.048157 -2.5499e-05
3:182275730 C T 0.090800 -4.6379e-05
3:182277971 T C 0.614151 -1.7331e-05
3:182279069 T C 0.026381 -6.8337e-05
3:182285784 C T 0.042045 -4.4915e-05
3:182288361 A G 0.087230 5.0830e-06
3:182295642 G A 0.038349 1.7522e-05
3:182301473 G A 0.439238 -5.4545e-05
3:182312302 G A 0.657239 -7.5543e-06
3:182315418 G T 0.454077 -2.8035e-05
3:182323529 A G 1.271955 7.3147e-06
3:182326726 G A 1.605320 9.2660e-05
3:182327029 T G 0.262010 9.6534e-06
3:182334215 C A 1.794849 9.1155e-05
3:182336422 A G 0.179191 -1.7878e-05
3:182339787 T C 0.036807 1.6212e-05
3:182347019 A G 0.128801 1.4519e-06
3:182350796 A G 0.317756 -5.4563e-05
3:182353928 A G 0.424356 -1.7574e-04
3:182363853 C T 0.175803 -1.1192e-04
3:182372213 A G 0.445428 -2.0862e-04
3:182372872 A C 0.189526 -6.1487e-05
3:182374458 A G 0.458745 -2.3112e-04
3:182378968 G A 0.174683 9.0512e-05
3:182380986 G A 0.094808 -4.4934e-05
3:182386287 T G 1.660004 4.5058e-05
3:182393214 C A 1.741638 7.9482e-05
3:182393253 A G 1.730973 -4.6723e-05
3:182397853 T C 0.059212 -5.7692e-05
3:182400176 C T 1.949051 6.9391e-06
3:182402101 C A 0.637573 -2.9617e-04
3:182414951 A C 0.774826 -5.2469e-05
3:182415879 T C 0.024204 2.9319e-04
3:182416991 A G 0.129882 5.4155e-05
3:182418372 T C 0.942524 -6.0348e-05
3:182427687 A C 0.498035 2.6281e-06
3:182428424 A G 0.180568 3.6863e-05
3:182428867 T C 0.079660 -6.9546e-05
3:182432406 C T 1.085139 7.2322e-05
3:182440135 T C 0.316260 -1.1796e-04
3:182444453 A G 0.810851 -1.4665e-05
3:182445087 T G 0.106711 1.2416e-05
3:182449757 C T 0.063247 3.8426e-05
3:182451720 A G 0.367426 3.0648e-05
3:182453304 G A 0.623155 1.0221e-05
3:182457097 C T 0.990191 3.3120e-05
3:182458814 T C 0.164027 -3.7142e-05
3:182466070 C T 0.826813 4.6601e-05
3:182474593 A C 0.267035 -2.0930e-05
3:182475373 T C 1.768198 4.1286e-05
3:182476614 G A 0.985037 -1.8934e-05
3:182478616 A G 0.123712 3.5367e-06
3:182483189 A G 0.051513 1.6561e-05
3:182488961 G A 1.475756 3.6661e-05
3:182497834 G A 0.024220 5.0104e-05
3:182513351 C T 1.371915 5.2642e-05
3:182520348 G A 0.209497 -5.6343e-05
3:182520508 A G 0.032305 8.2962e-05
3:182523979 A C 0.074581 -7.9447e-05
3:182529236 A C 0.102773 3.2896e-05
3:182547256 T G 1.550645 5.2552e-06
3:182547406 A G 0.043646 -7.9000e-04
3:182562406 A G 0.047070 -3.9352e-05
3:182573001 C A 0.056512 -5.6530e-05
3:182581787 G A 1.562119 3.3041e-05
3:182582788 G T 0.132281 1.8311e-04
3:182583338 A T 0.053448 6.4997e-06
3:182594230 C G 0.143407 9.5994e-06
3:182622290 C G 0.141774 -1.9082e-05
3:182625679 G A 0.433191 -3.6520e-05
3:182632684 A G 0.053578 1.0923e-04
3:182640454 C T 0.289148 -3.2717e-05
3:182654492 A G 1.348061 7.8379e-05
3:182656610 C T 0.135646 3.2008e-05
3:182657666 G C 0.197725 -8.8232e-05
3:182664547 A G 1.566874 9.8639e-05
3:182680501 C T 0.024953 -1.5437e-05
3:182681096 T C 1.544903 1.6201e-05
3:182699471 T G 0.040715 2.1923e-05
3:182702713 C G 0.183391 3.3276e-07
3:182708809 C T 0.319739 -6.3993e-06
3:182720011 C T 0.150486 -6.1079e-05
3:182721367 G C 0.049923 1.1335e-05
3:182725563 A G 0.099998 3.9323e-05
3:182729103 G T 0.090027 -1.1264e-05
3:182729141 A G 0.049533 1.2237e-05
3:182747818 C T 1.862056 3.1185e-05
3:182750044 T C 0.143131 2.9374e-04
3:182751157 T C 0.043779 1.0800e-05
3:182751846 T C 0.033275 1.6430e-05
3:182755209 G T 1.479164 1.7055e-05
3:182760073 G T 0.383554 6.2830e-07
3:182770267 C T 0.178971 -2.4484e-05
3:182790530 A C 0.051666 -1.7953e-05
3:182803532 C T 1.862143 2.9639e-05
3:182804385 A G 1.527464 2.2356e-05
3:182808057 C G 0.124614 -6.1489e-05
3:182810144 G T 1.355651 -1.0607e-06
3:182815556 C T 1.305231 7.1461e-06
3:182822362 C T 0.289388 -4.6319e-05
3:182829818 G T 0.040841 2.8602e-05
3:182838509 A G 1.863711 1.0905e-04
3:182847267 A G 0.039384 1.0584e-04
3:182852214 T C 0.050747 -2.4541e-05
3:182853670 C T 1.478580 5.9627e-05
3:182858461 G A 1.384060 4.1073e-05
3:182859619 A C 0.071556 -2.8169e-05
3:182869141 T C 0.020289 -5.0237e-05
3:182871299 G T 1.822006 3.9705e-05
3:182871464 G A 0.141687 7.7207e-05
3:182871962 T C 1.667073 7.6665e-06
3:182872446 C T 1.672702 2.4444e-06
3:182872626 G A 0.137678 3.9455e-05
3:182878673 A G 0.170876 3.8356e-05
3:182880111 G A 1.790464 3.3219e-05
3:182882530 C G 0.403103 3.0733e-05
3:182882567 A G 0.022513 -7.3537e-05
3:182891166 T C 1.792493 2.3208e-05
3:182897920 G A 0.270245 3.0581e-05
3:182907865 C T 1.557685 -3.9285e-06
3:182907993 C T 1.806397 2.3588e-05
3:182913092 G T 1.033198 2.2462e-05
3:182916536 C T 0.062880 -5.1347e-05
3:182925404 C T 1.853454 -4.3092e-05
3:182925777 T G 0.109495 8.0465e-05
3:182926028 T C 1.854756 -3.4453e-05
3:182931798 A G 0.045113 -1.2061e-05
3:182942402 C T 1.187851 -6.6782e-05
3:182951957 A C 0.088583 1.5285e-05
3:182952193 G T 0.546721 -3.5965e-06
3:182956980 A G 0.034983 8.7894e-05
3:182964349 C T 0.075613 -4.4832e-05
3:182970805 T C 0.059388 2.0630e-05
3:182976382 C T 0.418491 -2.8133e-05
3:182978586 G A 0.066122 1.2378e-06
3:182982075 A G 0.098905 -3.3278e-05
3:182984048 T G 0.607212 3.0105e-05
3:182985129 T C 0.020403 2.2474e-05
3:182987591 A G 0.023950 -1.5421e-05
3:182989800 G A 0.053104 4.2937e-05
3:182993978 C T 0.051552 -1.3332e-05
3:182994004 C T 0.044895 -2.2580e-05
3:182998851 A G 0.102400 7.8904e-05
3:182999232 T C 0.048631 1.4331e-05
3:183005320 T C 0.357740 -1.5847e-05
3:183009205 T C 0.100589 -3.2313e-05
3:183014607 A G 0.092841 -3.7735e-05
3:183016713 G A 0.044441 -4.3681e-05
3:183023946 T C 0.577114 -1.7435e-05
3:183026662 T C 0.168214 -2.0537e-07
3:183027542 G T 0.389691 -3.0863e-06
3:183032612 A G 0.534004 6.3794e-06
3:183036691 A G 0.028468 6.1036e-06
3:183049099 T C 0.052925 -3.4778e-05
3:183049982 C T 0.272004 -1.6075e-05
3:183056598 A G 0.085029 -6.9476e-06
3:183069974 T C 0.089200 -1.2606e-05
3:183075006 G T 0.542881 -4.6859e-06
3:183087672 C T 0.283640 -4.6992e-05
3:183091300 G T 0.075295 -2.6067e-05
3:183091690 A G 0.118954 1.5581e-05
3:183095803 A G 0.045476 3.0835e-06
3:183098648 C T 1.542265 4.1794e-05
3:183099343 A G 1.458232 9.4521e-05
3:183103573 G C 0.064318 3.0496e-05
3:183107772 A G 1.687431 1.4277e-06
3:183108829 G A 0.103627 3.5498e-05
3:183109003 A C 1.252114 -1.4823e-05
3:183110236 A G 0.083250 -2.1677e-05
3:183110380 T G 0.020649 6.9169e-08
3:183118800 T G 0.047787 1.4221e-04
3:183121540 G T 0.740502 -2.2758e-05
3:183126160 T C 0.029679 -5.1274e-06
3:183127231 G C 0.075827 -1.7752e-05
3:183144843 A G 0.177520 1.3567e-04
3:183147001 G A 0.036395 -1.4932e-04
3:183149713 C T 0.606952 8.8042e-06
3:183152596 T C 1.556247 7.9849e-05
3:183160486 G A 0.079213 9.0790e-05
3:183165109 G T 0.569065 4.6385e-07
3:183169385 A G 0.107243 6.4919e-06
3:183177707 T C 0.966406 3.7076e-05
3:183181873 T C 1.359500 4.3944e-05
3:183185081 C T 0.183541 3.6616e-05
3:183187678 G A 0.320086 -5.3150e-05
3:183193104 A G 0.029316 -3.9451e-05
3:183194726 G A 0.337630 -4.3715e-05
3:183195708 G A 1.861439 3.1067e-05
3:183198419 G T 0.248946 -1.5787e-07
3:183198537 A G 1.007481 3.1844e-05
3:183200507 T G 0.203885 1.2997e-05
3:183203545 G C 0.148055 3.1185e-05
3:183203958 T C 0.050598 2.7675e-05
3:183206573 C T 0.032302 3.0315e-05
3:183207072 G A 0.037936 8.1237e-05
3:183207125 A C 0.130901 -1.6466e-05
3:183207231 C T 0.035560 -1.7433e-05
3:183207297 A G 1.177111 -5.4452e-06
3:183207554 C T 0.027381 -5.1196e-05
3:183208619 G C 0.563651 -1.4375e-05
3:183210854 G A 0.430013 1.8593e-04
3:183210991 T G 0.502738 -1.8817e-05
3:183213690 C T 0.059722 -1.2237e-05
3:183222440 C T 0.040134 7.7878e-05
3:183224103 A G 0.274165 1.4342e-04
3:183226378 A C 0.612902 2.9377e-05
3:183226634 C T 0.101151 9.3553e-05
3:183232150 C T 1.914591 2.5014e-06
3:183234159 T C 0.028972 3.4601e-05
3:183248484 C T 1.175767 -1.7650e-05
3:183250307 T C 0.026119 -7.2955e-05
3:183259654 T C 0.123186 5.0344e-05
3:183259865 G T 1.498324 -1.4460e-05
3:183260074 A G 0.122261 2.9564e-06
3:183269336 T C 0.070803 3.5935e-05
3:183271290 A G 0.125627 6.1803e-05
3:183281674 C T 0.062387 -7.6815e-06
3:183296543 T C 0.851698 4.0686e-05
3:183298332 C T 1.499914 2.0035e-04
3:183303188 A G 0.101848 1.5848e-04
3:183303414 C T 0.475548 -2.1252e-05
3:183307476 C T 0.186842 9.4258e-05
3:183308435 T C 0.027871 -1.4094e-05
3:183318640 C A 0.377153 1.8321e-05
3:183329439 T C 0.056866 4.4982e-05
3:183331488 G C 0.148964 7.4334e-05
3:183339208 C T 1.953858 -6.7555e-06
3:183342891 A G 0.044525 2.7815e-06
3:183346415 C T 0.028537 1.6519e-05
3:183361396 T C 0.186154 -3.7062e-05
3:183368891 T C 0.530924 -7.7950e-06
3:183369412 C T 1.953891 1.5202e-06
3:183397507 A G 0.519957 -2.0317e-05
3:183408853 C T 0.037644 -1.7803e-05
3:183411901 T C 0.756426 4.4399e-05
3:183421149 A G 0.364894 3.5407e-05
3:183425850 G A 0.700696 3.9809e-05
3:183430477 T C 0.063558 -4.1840e-05
3:183432983 T C 0.320528 3.0176e-05
3:183435754 T C 0.153803 -9.9505e-07
3:183443889 C T 0.029549 1.4275e-05
3:183444001 T C 0.068346 -7.6574e-05
3:183462331 C T 0.872358 -2.4717e-05
3:183464370 T C 0.100914 8.2978e-07
3:183476685 A G 0.868287 -2.0103e-05
3:183479453 G A 0.035531 -3.3010e-05
3:183498266 A G 0.106892 -2.4627e-06
3:183521603 G T 0.660293 2.0500e-05
3:183522231 G A 1.252701 -4.5459e-05
3:183531360 T C 0.141781 2.2552e-06
3:183540485 A T 1.110839 4.3484e-06
3:183547000 A G 0.033087 1.1601e-06
3:183548217 C T 1.800253 1.2163e-04
3:183553696 A G 0.332148 -8.0506e-05
3:183555443 T C 0.080323 -1.1906e-05
3:183558402 G C 0.959792 -1.4956e-05
3:183581924 C T 0.047878 -8.0147e-06
3:183589170 G A 0.245583 1.5263e-05
3:183593456 C T 1.071079 -5.3617e-05
3:183601715 A C 0.480923 -2.7542e-05
3:183602187 G T 1.440780 -6.1306e-05
3:183625875 T C 0.056122 1.1194e-04
3:183626801 T C 0.278570 3.0318e-06
3:183630959 C T 0.023168 1.0841e-04
3:183635674 C T 0.130421 -2.0713e-05
3:183635768 T C 0.972216 -4.2077e-05
3:183635780 T C 0.041487 6.8831e-05
3:183637722 G T 0.129937 -9.9838e-06
3:183637845 C T 0.973544 -4.1206e-05
3:183642303 A G 0.128886 -1.3349e-05
3:183642341 T C 0.091540 2.2066e-06
3:183648085 T C 0.070965 1.4917e-04
3:183651478 T G 0.026479 -2.4479e-05
3:183660585 A G 0.343663 -1.7770e-05
3:183679926 T C 0.034892 -1.0535e-05
3:183685534 G A 1.105438 -3.0461e-05
3:183689989 A G 0.131521 -2.0687e-05
3:183693094 A G 0.095383 7.0839e-06
3:183695508 A G 0.086967 6.8571e-05
3:183699516 C T 0.744134 -2.3587e-05
3:183700211 T C 0.744283 -2.6016e-05
3:183703189 A G 0.028819 -6.2322e-05
3:183708327 A G 0.361025 -2.6270e-06
3:183714467 A G 0.095078 -4.7757e-05
3:183717203 C T 0.106600 -4.1583e-06
3:183720335 A C 0.025054 3.0817e-05
3:183720499 G C 0.228170 1.3022e-05
3:183733784 G A 1.096834 -2.4116e-05
3:183735644 A G 0.061543 -8.6769e-05
3:183739559 G A 0.230338 1.8665e-05
3:183752964 C A 0.107181 -2.6089e-05
3:183753777 A G 0.353858 -7.7652e-06
3:183754278 G C 0.122018 3.2199e-05
3:183754294 C G 0.874815 -1.2577e-05
3:183755964 T C 0.043999 -6.3548e-05
3:183756742 T C 0.796962 6.5178e-06
3:183757275 T C 1.760642 3.4272e-05
3:183758685 G A 0.036307 -2.9863e-05
3:183761215 A G 0.626528 -1.8033e-05
3:183761664 C G 0.985021 -1.8932e-05
3:183766231 C A 0.258586 -3.2459e-06
3:183771501 G A 0.106659 -4.1585e-05
3:183772821 A G 1.236602 -1.1189e-05
3:183778010 C G 1.049887 -5.1403e-05
3:183785453 T C 0.116279 2.6691e-05
3:183793499 T C 0.193658 -1.6699e-05
3:183800463 A G 1.120541 -6.9283e-05
3:183802859 G A 0.922271 -4.6810e-05
3:183804588 A G 0.071481 -6.2963e-05
3:183818416 A G 1.180500 -8.7695e-05
3:183819155 C T 0.788052 2.6944e-05
3:183823375 G C 0.058904 3.8917e-06
3:183835570 A G 0.343839 -1.9325e-05
3:183851740 C T 0.379250 1.9246e-05
3:183852775 A C 0.288330 -1.9134e-05
3:183858939 C A 1.084354 -7.6002e-05
3:183861243 G A 0.669209 -4.1486e-05
3:183863288 T C 0.042604 -4.7002e-06
3:183874442 G A 0.046684 1.4285e-04
3:183876512 C A 1.064272 -7.3632e-06
3:183883566 T C 0.053896 -5.3894e-05
3:183891137 T C 0.142748 -3.7846e-05
3:183896641 C T 0.997968 3.7571e-06
3:183897135 G C 0.086343 -3.0134e-05
3:183899832 T C 0.380366 1.8674e-05
3:183901192 A G 0.044042 9.5903e-06
3:183901281 A G 0.331044 9.8127e-06
3:183904049 G A 0.347432 -1.6817e-05
3:183908978 C G 0.026368 -1.5983e-05
3:183911465 T C 0.100385 8.7464e-05
3:183920849 G T 0.647028 -3.1442e-05
3:183932701 T C 0.088758 -2.0397e-05
3:183932829 C T 0.390214 8.5577e-05
3:183936680 A G 0.884162 -3.7990e-06
3:183937619 C T 0.311735 -6.6420e-06
3:183943141 G A 0.463821 3.9374e-05
3:183945237 C A 0.487233 3.8114e-05
3:183950539 T C 0.078463 1.6148e-05
3:183951431 T C 0.508577 1.2531e-04
3:183953972 A G 0.459732 4.4546e-05
3:183956888 A G 0.108538 -4.1468e-05
3:183957917 A G 0.055045 6.2081e-05
3:183963381 C T 0.041916 6.8559e-05
3:183975365 T C 1.926419 -5.0326e-05
3:183975709 T G 0.112641 1.0089e-04
3:183976103 T C 0.351077 1.3719e-07
3:183976241 G A 0.322478 6.4988e-06
3:183977194 A G 0.452896 -2.1640e-05
3:183993361 A G 0.053769 -9.2218e-05
3:183995341 T C 0.982181 -2.8193e-05
3:184001028 C A 0.136646 8.5985e-05
3:184003194 T C 1.168558 2.6427e-05
3:184010048 C G 1.462192 1.9603e-05
3:184016599 T G 0.485399 -3.5837e-05
3:184019681 A G 0.093419 1.0333e-04
3:184020542 T G 0.323345 3.7041e-05
3:184021626 T C 0.054535 -4.8038e-05
3:184025069 T C 0.056966 -3.6451e-05
3:184030387 C T 0.968766 5.0885e-05
3:184039666 G A 1.488758 5.7481e-05
3:184043019 G A 0.065983 8.2168e-06
3:184044433 T C 0.241426 5.7794e-05
3:184045410 C T 0.052747 1.4452e-04
3:184046612 A G 0.047388 -4.8890e-05
3:184051646 A G 0.137883 1.7529e-05
3:184052420 T G 0.078453 -1.3088e-05
3:184056275 T G 0.054957 -5.7214e-05
3:184065092 A G 0.021941 7.2512e-06
3:184065587 T C 0.334906 -2.7845e-05
3:184067404 C T 0.604213 -2.9897e-05
3:184067553 A G 0.053987 1.1880e-04
3:184067973 T C 0.143053 -3.1129e-05
3:184069654 A G 0.468638 2.8743e-05
3:184070588 G C 0.053604 1.0523e-04
3:184070675 G A 1.408738 -1.3337e-05
3:184071063 C G 1.096324 -3.5216e-06
3:184082931 C T 0.130927 6.2890e-05
3:184087411 A G 0.228180 3.7192e-05
3:184087417 T C 0.235106 3.5120e-05
3:184090266 T C 1.058028 -5.1939e-05
3:184091526 T C 0.100602 3.9010e-05
3:184092481 A G 0.167185 4.6244e-05
3:184093040 A G 0.428647 1.2411e-05
3:184099050 T C 0.072091 -7.1305e-05
3:184099378 A C 0.614940 -6.5820e-06
3:184099956 A G 0.197014 -2.1112e-05
3:184102396 T C 0.160587 -3.8055e-05
3:184103722 G A 0.217725 -4.6797e-05
3:184103903 C A 0.348899 -1.3716e-05
3:184106493 G T 0.111917 3.6445e-05
3:184106650 A G 0.020614 1.7742e-06
3:184111782 T G 0.120969 3.0031e-05
3:184112652 A C 0.027404 -4.3983e-05
3:184112851 C T 0.305020 -7.6825e-06
3:184115303 A G 0.406209 -1.7204e-04
3:184115780 C T 0.498346 -4.5622e-07
3:184116402 C T 0.265957 1.3273e-05
3:184116526 C T 0.296490 8.6718e-07
3:184118600 G A 0.569649 2.3555e-05
3:184120811 G A 0.195547 -8.4698e-05
3:184123273 T C 0.203918 4.0530e-05
3:184124201 T C 0.290693 2.8284e-05
3:184127046 A G 1.156134 2.2823e-06
3:184129116 G A 0.084487 -5.2304e-05
3:184129180 C T 0.636414 -4.6131e-06
3:184130069 T C 0.069686 3.1689e-06
3:184131543 C G 0.275486 1.6483e-05
3:184131999 A G 0.048592 -5.9594e-06
3:184132963 A G 0.186296 1.9386e-05
3:184142740 A G 0.166692 5.8818e-05
3:184149209 C A 0.046989 5.4744e-05
3:184155326 A G 0.325439 6.3848e-05
3:184161415 A C 0.153673 5.2396e-05
3:184162560 T C 1.192389 6.1469e-05
3:184167556 G A 0.082978 -3.1675e-05
3:184167583 T C 0.454269 -3.2577e-05
3:184169039 C A 0.079930 -1.5748e-04
3:184173466 T C 0.765585 8.0573e-05
3:184174487 T C 0.034262 -4.1683e-05
3:184177371 T C 0.102468 4.0904e-05
3:184177412 T C 0.020208 -1.7734e-05
3:184178632 T C 0.060254 1.7761e-05
3:184185245 C T 0.049884 2.0372e-06
3:184189124 C T 0.033103 -4.6714e-05
3:184191220 T C 0.174417 -3.0428e-04
3:184195123 C T 0.455519 -1.7426e-04
3:184199354 G A 0.051250 -4.2280e-05
3:184199394 T C 0.255752 -3.5396e-05
3:184201297 T G 0.280741 -1.6042e-05
3:184201343 A G 1.319132 -8.1869e-05
3:184203031 C T 0.347260 1.7014e-06
3:184214434 G A 0.221419 2.1281e-06
3:184214464 T C 0.688648 -1.0651e-05
3:184216307 T G 0.700774 -4.9026e-05
3:184216341 A C 0.241292 -5.2848e-05
3:184217010 T C 0.907408 -2.9373e-05
3:184217220 A C 0.130544 4.5560e-06
3:184218394 T C 0.180207 -3.3033e-05
3:184223997 T C 0.395498 -2.6198e-05
3:184227182 C T 0.982353 2.6346e-05
3:184228402 G A 0.357883 -1.1126e-06
3:184234828 T C 0.052068 6.4619e-05
3:184241510 A G 0.608280 -1.8009e-05
3:184242854 T C 1.837748 2.4730e-04
3:184246044 T C 0.044603 -1.8128e-04
3:184247542 A C 0.046794 3.5271e-05
3:184249965 A G 1.954193 3.3366e-05
3:184251206 G T 0.049537 1.0751e-04
3:184254616 A G 0.922274 3.8305e-05
3:184261284 G A 0.125422 1.8237e-05
3:184261399 G A 0.221902 9.6781e-06
3:184267158 C T 0.484941 -5.0070e-05
3:184268268 A G 0.602330 6.8471e-05
3:184271765 C T 0.177663 5.6037e-05
3:184272331 G T 1.022824 -9.7365e-06
3:184277242 A C 0.025122 2.1044e-05
3:184280578 A C 0.715156 -4.7455e-05
3:184283692 G T 0.184099 2.6512e-05
3:184284560 C A 0.064100 3.4839e-05
3:184289152 G A 0.415833 -2.0497e-04
3:184291492 C T 0.104159 -4.9172e-05
3:184292028 G A 0.047287 -3.4667e-04
3:184294340 C T 0.042876 -5.6026e-05
3:184296646 G A 0.123008 -4.0419e-04
3:184303349 C T 0.323095 3.2381e-05
3:184304679 A G 0.162145 3.9431e-05
3:184305245 C T 0.607494 4.1310e-05
3:184312106 A C 1.286210 -3.8995e-05
3:184312758 T C 0.157354 1.8555e-05
3:184313483 C T 0.054843 4.0573e-05
3:184318032 G T 1.967672 8.4732e-05
3:184318464 T C 0.045109 -1.2337e-05
3:184318764 C T 0.066217 -1.0927e-05
3:184320524 A G 1.020821 7.3263e-06
3:184321690 A G 0.053993 1.0477e-05
3:184322780 G T 0.048443 7.2195e-05
3:184322806 C T 1.507970 -1.7483e-05
3:184322854 G C 0.069962 3.1037e-06
3:184324735 T G 0.043594 -6.1342e-06
3:184324926 T C 1.866320 2.6126e-05
3:184326421 G A 0.469673 1.5627e-05
3:184326493 C A 0.040621 -2.5702e-06
3:184326523 T C 1.134413 8.1018e-05
3:184327155 A C 1.257898 -2.5236e-03
3:184328020 A G 0.950327 -4.1676e-05
3:184328978 A G 1.233977 -3.9592e-05
3:184334249 A G 0.048829 9.0724e-05
3:184334679 T G 0.094484 -5.9372e-05
3:184338040 G A 0.350957 -8.3951e-05
3:184339757 T C 1.055535 -1.5567e-05
3:184342555 C T 0.071218 -3.2031e-06
3:184347660 T C 0.048511 -1.7933e-05
3:184347868 A G 0.657164 -1.0788e-04
3:184348984 A G 0.041935 -1.5058e-04
3:184349027 G T 0.276694 1.0041e-04
3:184351306 A G 0.022392 4.8850e-05
3:184352200 T C 0.394898 2.7275e-05
3:184354781 T C 0.508155 -8.9191e-05
3:184356355 T C 0.891329 -1.1227e-05
3:184357841 A G 0.057966 2.3010e-04
3:184359039 G A 0.658845 -1.7436e-04
3:184359320 A G 0.047456 -1.1017e-04
3:184363909 C T 0.849329 7.5117e-07
3:184371224 C T 0.158250 2.6602e-05
3:184380617 A G 0.089583 -7.2123e-05
3:184382792 T C 0.824729 1.1145e-05
3:184391989 T G 0.897986 2.5483e-05
3:184394845 A G 0.029325 -1.1138e-04
3:184398117 C T 0.702007 -2.8286e-05
3:184398799 T C 0.041864 -1.4842e-05
3:184402122 A G 0.713338 4.3547e-05
3:184402594 T C 1.788955 -3.5642e-05
3:184407398 T C 0.319466 7.7231e-04
3:184410071 T G 1.538477 -4.1002e-05
3:184415183 T C 0.081413 1.2725e-05
3:184423245 A T 0.086308 -1.0685e-04
3:184428903 G T 1.509099 -6.9129e-05
3:184437480 A G 1.206699 1.7718e-05
3:184437564 A G 0.024262 -2.8152e-05
3:184441021 C T 0.053234 -1.5983e-04
3:184442140 G A 1.061669 -1.8058e-06
3:184445177 C A 0.608630 -4.4072e-05
3:184445365 G C 0.103871 3.4690e-05
3:184449634 C T 0.020533 9.3641e-05
3:184459941 T C 0.168455 -1.9768e-05
3:184460101 C A 0.139246 6.4908e-05
3:184463505 A G 0.690936 -1.2288e-05
3:184465325 T C 0.557529 2.6592e-05
3:184466462 C G 0.306120 -5.7314e-05
3:184466500 G A 1.568461 -3.0450e-05
3:184467439 A C 0.039767 3.4130e-05
3:184467803 G A 1.560769 -1.6342e-05
3:184468603 A G 0.362489 -1.2784e-04
3:184474121 T C 0.121768 1.3463e-04
3:184474305 A G 1.527464 -1.2879e-05
3:184475036 T C 0.039864 -5.2603e-05
3:184475364 G A 0.043506 6.0426e-05
3:184476594 A G 0.088083 -4.6889e-05
3:184476686 T C 0.036414 1.3123e-04
3:184477510 T C 0.921355 1.5238e-05
3:184483140 T C 0.165777 -5.9208e-05
3:184485263 T C 0.118668 -3.0932e-05
3:184486297 C T 0.160502 -6.6304e-05
3:184488916 C T 0.147997 -1.8637e-05
3:184489899 A C 0.487327 6.9611e-05
3:184492978 C T 1.495850 3.4809e-05
3:184493983 G C 0.616813 -3.8598e-06
3:184497063 C T 1.041292 -1.4986e-04
3:184497117 T G 0.438946 -8.4182e-05
3:184498664 C A 0.099473 6.1801e-05
3:184502446 A G 0.156156 -4.9184e-05
3:184502961 A G 0.140119 -5.2985e-05
3:184503770 T C 0.045230 1.6205e-06
3:184506578 T C 0.830013 4.2041e-05
3:184507878 A G 0.038641 -4.2166e-05
3:184508831 G A 1.926812 3.4538e-05
3:184509832 G A 0.110271 -2.5040e-05
3:184513018 C T 0.108668 -2.7019e-05
3:184514613 A G 1.072409 1.8593e-04
3:184517636 C A 1.859673 1.9384e-05
3:184518289 C T 0.085146 -9.0000e-05
3:184518566 A C 0.068466 -4.3135e-08
3:184520938 A G 1.820497 3.2263e-05
3:184523185 G A 0.571132 3.8281e-05
3:184525951 G A 0.404684 9.8953e-05
3:184529107 G T 0.044879 -2.0910e-05
3:184533531 A G 0.129658 1.9905e-05
3:184542344 G C 0.046813 3.9536e-05
3:184550501 G A 0.565942 1.2564e-04
3:184552911 A C 0.048342 2.6282e-06
3:184554595 T G 0.095987 5.0987e-05
3:184554863 T C 0.045619 1.0564e-04
3:184560356 G A 0.049994 -1.2987e-05
3:184575452 T C 0.062753 -7.5918e-05
3:184602985 T G 0.040981 -4.3987e-05
3:184606725 G A 0.320499 4.0999e-06
3:184620810 T C 0.042828 7.4629e-05
3:184626559 C A 0.080624 1.5691e-05
3:184626978 A G 0.068492 3.6171e-05
3:184633247 C A 1.320924 -3.4033e-05
3:184634146 T G 0.115841 1.6164e-05
3:184648367 A G 0.029767 -3.7951e-05
3:184651855 C T 0.051396 -5.5925e-06
3:184689554 A T 0.059488 -1.2333e-05
3:184700426 T C 0.490122 8.8902e-05
3:184704082 A G 0.036070 2.8721e-05
3:184717703 C T 1.965008 1.0944e-06
3:184738999 A G 0.041890 5.7488e-05
3:184746062 A G 0.039108 4.8816e-06
3:184746155 C T 0.423058 8.3101e-06
3:184748394 A G 0.024736 -4.5663e-05
3:184759827 A G 0.125056 -7.0228e-06
3:184766301 C T 0.321164 6.7598e-06
3:184770380 T C 0.844561 7.6663e-05
3:184794256 C T 1.927487 -4.3586e-05
3:184794317 A G 0.520333 9.1585e-05
3:184794840 T C 0.042036 -4.7654e-05
3:184796135 T C 0.148824 -3.8883e-05
3:184801094 A G 0.182492 -3.4741e-05
3:184802703 C T 0.079213 -1.3303e-05
3:184803193 G A 0.041237 6.2104e-05
3:184810286 C T 0.204775 4.8406e-05
3:184835049 T G 0.339395 1.5735e-05
3:184835530 G T 0.074630 -9.8910e-05
3:184843486 T G 1.907188 -7.4125e-05
3:184851162 G T 0.034424 -6.3108e-05
3:184852256 C T 0.102134 7.0564e-05
3:184852333 C T 0.186923 3.3502e-05
3:184865743 A G 1.690060 -9.8513e-05
3:184867508 A C 0.049446 3.9436e-05
3:184875596 T C 0.185689 3.5234e-05
3:184876706 G T 0.039494 1.4778e-05
3:184876783 A G 1.683964 -1.1787e-04
3:184878966 A G 0.101099 -2.6693e-04
3:184880720 G A 0.031078 -9.6059e-06
3:184881185 T C 0.058333 -4.8451e-05
3:184884820 T A 0.060228 -3.3824e-05
3:184886137 C T 0.266986 4.0620e-05
3:184887067 C T 0.037411 1.1512e-06
3:184890690 G A 1.896250 9.3583e-05
3:184892886 G A 0.151979 -7.4928e-06
3:184895310 G A 0.094588 -8.6539e-05
3:184898212 T C 0.318989 5.4019e-05
3:184910133 T G 0.168808 1.0587e-04
3:184919363 A G 0.032983 -1.3099e-04
3:184922294 T C 0.036047 -1.6654e-05
3:184927944 A G 0.062646 2.6644e-05
3:184928726 T C 0.051137 9.2971e-05
3:184941725 C T 1.592499 1.0580e-05
3:184943141 T C 0.058333 4.0008e-06
3:184945849 T C 1.747120 3.3150e-05
3:184946995 T C 0.155030 2.7723e-05
3:184947626 C T 0.140544 -1.2987e-04
3:184957891 T C 0.074318 2.4462e-04
3:184985449 A G 0.050397 -2.9411e-06
3:185001424 G T 1.681855 -1.9082e-05
3:185012071 A G 0.034509 8.9421e-05
3:185014336 A C 0.867872 -7.5934e-05
3:185017048 T C 1.574089 -4.2258e-06
3:185042323 G A 0.163524 -1.1971e-05
3:185054983 A G 1.574615 -8.3047e-06
3:185061176 A G 0.106529 -3.0874e-05
3:185073469 G A 0.038602 -3.6197e-05
3:185078540 G A 1.726094 3.3949e-05
3:185081701 A G 0.057518 -3.1261e-05
3:185082151 T C 0.023376 6.8685e-05
3:185086865 A C 1.206965 -6.8249e-06
3:185088429 T C 0.146348 -1.2711e-04
3:185097580 G A 0.138714 5.7868e-05
3:185098519 A G 0.629978 2.9645e-06
3:185115322 C A 1.542712 -2.8024e-05
3:185117927 C T 0.300167 4.6023e-05
3:185119691 T C 0.051536 1.4450e-05
3:185125386 G T 0.066567 -1.5330e-05
3:185126371 G A 0.048443 -2.2483e-05
3:185135105 G A 0.321820 5.5173e-05
3:185141857 T C 0.292767 -2.1545e-05
3:185146702 T C 0.286558 -3.0321e-05
3:185148605 C T 0.688038 9.4959e-05
3:185151885 C T 1.733297 -1.9613e-05
3:185153495 C T 1.784106 -2.8786e-05
3:185169030 C T 0.087921 1.8131e-04
3:185175656 C T 1.665886 -1.2319e-05
3:185176901 T C 0.095649 7.4202e-05
3:185178562 C T 1.724452 -1.5954e-05
3:185184082 C G 0.188883 2.4932e-05
3:185184108 G A 0.116162 3.5118e-05
3:185200783 C A 0.985332 -3.0497e-05
3:185202184 A G 0.148065 2.6767e-06
3:185203380 T C 0.080267 -1.2590e-03
3:185209413 T C 0.020916 -7.5605e-06
3:185218523 G T 0.264107 2.9585e-05
3:185222047 G A 0.045557 7.2013e-05
3:185229464 C T 0.889222 -6.7412e-05
3:185234543 G A 1.070296 -1.6154e-05
3:185235226 T G 0.077031 -5.3549e-05
3:185256242 G A 0.117814 1.0809e-04
3:185258170 C G 0.787725 -3.8676e-05
3:185265185 C T 0.104958 6.1813e-05
3:185265231 A G 0.059634 1.0366e-04
3:185265856 T A 0.023649 -4.4082e-05
3:185292415 A G 0.377393 -3.5813e-05
3:185316616 A G 1.262043 1.3436e-04
3:185325714 G A 0.034113 3.5461e-05
3:185327012 T C 0.187264 -4.2427e-04
3:185331779 A G 0.164258 2.2434e-04
3:185339984 C T 0.522595 5.7931e-05
3:185342723 T C 0.686441 6.8294e-04
3:185349671 A T 0.117892 7.2435e-05
3:185352434 T C 0.043006 2.0533e-04
3:185357300 T C 0.100881 9.9732e-05
3:185367124 A G 0.126552 3.9184e-05
3:185408770 C G 1.465749 3.4504e-05
3:185430071 C T 0.036031 1.0747e-05
3:185440960 T C 0.172278 2.4363e-06
3:185442119 A G 0.737039 7.4388e-06
3:185446129 A G 0.072974 4.4041e-05
3:185447038 C T 0.194077 5.2561e-06
3:185454844 A C 0.344907 -1.4548e-05
3:185455681 T C 1.930856 -8.2369e-05
3:185459253 C T 0.048862 -3.4908e-05
3:185468717 T C 0.046430 6.9262e-06
3:185476453 A G 0.504796 -8.1621e-05
3:185478957 G T 0.389656 2.8262e-05
3:185482618 C T 1.310070 2.0767e-05
3:185487893 C T 0.035986 4.1896e-05
3:185494268 C T 0.098687 -2.2889e-06
3:185506401 C A 0.509700 2.6038e-05
3:185513142 C T 0.048943 2.3413e-04
3:185513392 G A 0.626476 1.6022e-04
3:185515274 G A 0.133764 2.8995e-04
3:185523370 C T 0.558818 9.5759e-05
3:185524179 A C 0.066645 7.3828e-05
3:185530290 C T 0.628488 1.5349e-04
3:185531661 T C 0.116818 3.1776e-04
3:185534012 C G 0.023207 4.3534e-05
3:185548683 A G 0.750106 -8.3390e-06
3:185549134 T A 0.149843 -3.2019e-05
3:185549787 T G 0.100871 1.5393e-05
3:185550500 T C 0.104630 2.0782e-05
3:185552583 T C 0.116743 1.8099e-05
3:185559611 T A 0.195819 1.1637e-05
3:185563274 A G 1.169425 -1.2495e-05
3:185565723 T C 0.930447 1.1314e-04
3:185574131 T C 0.613467 3.0511e-06
3:185574574 C T 0.098207 -2.6079e-05
3:185574682 G T 0.924692 -5.3931e-06
3:185581273 T G 0.310729 -1.0251e-05
3:185582870 C T 0.093319 -3.0609e-05
3:185584871 T C 0.286924 -7.1801e-06
3:185586399 A G 0.050975 1.5648e-05
3:185592046 T C 0.149434 2.0757e-05
3:185593514 C T 0.025288 8.1596e-05
3:185598552 C T 0.696873 1.9036e-05
3:185610274 T C 0.622743 -2.6562e-05
3:185612747 A T 0.124750 1.7960e-05
3:185616661 C A 1.376822 -3.7808e-05
3:185620666 C T 0.327912 -3.3689e-05
3:185621829 A G 1.485013 -1.5877e-05
3:185632262 C T 0.139678 4.8074e-05
3:185632782 C T 0.058855 3.5137e-05
3:185633136 C T 0.277713 5.7055e-05
3:185633556 C G 0.049358 -5.6775e-06
3:185635685 G A 0.858446 -3.2161e-05
3:185637740 C T 0.072549 -1.2674e-05
3:185641890 C A 0.417936 -2.2176e-06
3:185645209 C G 0.148616 -1.6707e-05
3:185654061 A T 0.101592 -3.4780e-05
3:185674983 G A 0.129807 4.4248e-05
3:185676350 A G 1.084750 -8.4316e-05
3:185683829 G A 0.502326 4.3269e-05
3:185685113 G A 0.163508 1.8863e-05
3:185686741 G A 1.106655 5.8585e-05
3:185697879 T C 0.030663 -4.0067e-05
3:185699585 C T 1.691955 -2.7588e-05
3:185703597 A G 0.190324 2.5328e-05
3:185705972 A T 0.059599 -6.3801e-07
3:185707842 A G 1.622642 -1.8153e-05
3:185709709 T C 0.550428 2.5053e-05
3:185721810 C A 0.024525 -2.7184e-05
3:185726271 A G 0.155416 -3.5770e-05
3:185726829 G A 0.339077 -1.0152e-04
3:185733225 T G 0.046434 -3.8390e-05
3:185741183 C T 0.284977 -7.0001e-05
3:185741991 A G 0.978565 1.8747e-06
3:185743196 C T 0.021983 4.4220e-06
3:185749963 T C 0.022918 1.1399e-04
3:185751952 T C 0.073380 2.5436e-05
3:185757744 T C 0.403502 1.1631e-05
3:185762644 C T 0.074467 -1.9529e-05
3:185763735 G A 0.061955 -4.8688e-05
3:185764569 T C 0.020672 -8.2929e-05
3:185766414 T C 0.031474 2.6464e-05
3:185766711 A G 0.255665 6.1016e-05
3:185770096 T G 0.098489 -2.5060e-05
3:185775999 A G 0.049358 1.1824e-04
3:185787893 A G 0.096629 4.1401e-05
3:185793118 C T 0.035629 4.3228e-05
3:185796139 G A 0.113637 2.7300e-05
3:185796785 A G 0.184790 -2.9411e-04
3:185801628 G A 0.594989 -4.7134e-05
3:185805792 A G 0.076295 1.0835e-05
3:185812826 C T 0.073623 2.8154e-05
3:185815274 T C 0.039517 4.5834e-05
3:185823973 C T 0.030104 5.5541e-07
3:185831583 G T 0.368896 -9.6571e-05
3:185838544 A G 0.093147 -1.3586e-06
3:185841421 G A 1.523761 1.0271e-04
3:185841654 G C 0.027608 5.0713e-05
3:185842890 G T 0.048699 2.6923e-05
3:185842973 C T 0.152498 2.2682e-05
3:185843179 G A 1.162349 -5.9710e-05
3:185846508 G A 0.027615 -3.0027e-05
3:185847222 C A 0.049628 4.3128e-05
3:185848147 G A 0.275379 1.0332e-05
3:185849256 G A 0.357383 1.5552e-05
3:185857085 C T 0.402340 8.5993e-05
3:185857594 T C 0.035437 1.4860e-06
3:185857764 A G 0.052364 -8.6717e-05
3:185858534 A G 0.239598 1.8684e-05
3:185858717 A G 0.023678 -1.5643e-05
3:185866733 C T 0.338811 -2.6127e-05
3:185870197 C T 0.315380 1.1789e-05
3:185872896 T C 1.293397 -1.1440e-05
3:185882661 A G 0.095539 -1.1700e-04
3:185886769 A G 0.925614 -1.0231e-05
3:185894919 T C 1.070731 -8.1082e-05
3:185901433 A G 0.178516 3.0245e-05
3:185902960 A G 0.038352 -2.0987e-05
3:185905003 C T 1.043496 -7.4086e-05
3:185905477 C A 0.193736 -2.8084e-05
3:185907620 C T 0.047226 -5.7775e-05
3:185909651 C T 1.209728 -1.2131e-04
3:185917660 C T 0.037573 3.6750e-05
3:185919615 C A 1.837411 8.2559e-05
3:185920083 G A 0.054087 -3.1571e-05
3:185920603 G T 1.808293 -2.4901e-05
3:185921718 T C 0.483228 2.7791e-05
3:185922622 C T 0.045269 -7.2525e-06
3:185925661 C A 0.080092 -4.4703e-05
3:185927523 T C 0.034093 -3.6125e-05
3:185928063 T C 1.142401 -2.5901e-06
3:185928620 T C 0.037005 4.1116e-07
3:185929860 A G 0.057385 1.1327e-05
3:185931007 G T 0.440260 -3.9985e-05
3:185931174 C T 0.458437 1.4989e-05
3:185931624 A G 0.132819 3.2097e-05
3:185934860 C G 0.308489 5.9736e-05
3:185937347 T C 0.020426 -4.1958e-05
3:185937652 G A 1.079820 -8.2458e-06
3:185940942 A G 0.038728 -4.3073e-05
3:185941059 A G 0.205956 -2.2875e-05
3:185941984 G A 0.447385 3.0248e-06
3:185942320 G A 1.893147 8.4617e-05
3:185945613 T C 0.903199 1.4665e-05
3:185946805 A C 0.024707 -1.2633e-05
3:185947441 C A 0.040293 9.2168e-05
3:185948213 A C 0.947526 5.0558e-05
3:185948328 T C 0.046560 -1.4508e-05
3:185949248 A C 0.758331 5.1728e-06
3:185950229 A G 1.606560 1.0547e-04
3:185951641 C T 0.054311 3.3473e-05
3:185955006 G A 0.078164 -8.9286e-06
3:185955511 T C 1.562388 1.1417e-05
3:185960671 T C 1.933063 7.4652e-05
3:185960882 G A 0.273451 4.8329e-05
3:185962791 A G 0.046015 2.4844e-05
3:185963199 G T 0.380496 -6.9598e-06
3:185966600 G A 1.616761 1.0611e-05
3:185968917 T C 0.241458 1.9913e-05
3:185973255 G C 0.028722 -1.5629e-05
3:185973696 G T 0.226453 5.7153e-05
3:185974982 T G 0.199770 3.9556e-05
3:185977740 A G 1.269073 5.6735e-05
3:185977787 T C 0.063480 4.7892e-05
3:185977975 T C 0.153586 4.7383e-05
3:185979101 T C 0.062017 -1.5873e-04
3:185982955 A G 1.190100 5.4958e-05
3:185983328 C T 0.498703 -1.9273e-05
3:185987803 T G 1.170736 -1.9699e-05
3:185988802 T C 0.047018 2.9731e-05
3:185990096 T C 1.571927 2.8251e-05
3:185994412 G A 0.170610 1.7998e-05
3:185995240 T C 0.025577 2.2091e-05
3:186002740 T G 0.266609 -1.8357e-05
3:186005592 A G 1.139317 -1.4303e-06
3:186005870 C T 1.040926 -2.5159e-05
3:186006349 G T 1.004067 -3.3459e-04
3:186006487 T G 0.039702 8.5200e-05
3:186006566 C T 1.378442 -1.3212e-05
3:186006618 C G 1.061903 -2.9032e-05
3:186009438 T G 1.347847 -3.0201e-07
3:186009520 C A 0.038913 3.0716e-06
3:186009759 G A 0.062903 -5.6892e-05
3:186012927 G A 0.694636 1.5433e-04
3:186013603 A G 0.590117 8.4282e-06
3:186014648 G A 0.056035 -1.1340e-05
3:186015283 G A 1.206475 -2.0280e-04
3:186024137 A G 0.065178 -9.2716e-05
3:186025094 C T 0.282565 -4.8975e-06
3:186025652 G A 0.038452 -2.0053e-04
3:186032911 A G 0.033960 8.4628e-05
3:186033283 C T 1.275435 -9.0484e-05
3:186036453 T C 0.445311 -1.9356e-05
3:186039318 T C 0.043464 -4.7816e-05
3:186039423 G A 0.062614 -3.4099e-05
3:186040920 C T 0.048547 -1.2934e-05
3:186044323 C T 0.672520 8.6319e-06
3:186048164 C T 0.058641 1.8873e-05
3:186049135 C A 0.052042 -4.1446e-05
3:186049228 A G 1.169159 -1.2930e-05
3:186054149 G A 0.498041 -1.7858e-05
3:186057229 T C 0.045126 4.8707e-05
3:186059360 A G 0.042490 1.4977e-04
3:186067505 G A 0.227813 -3.4048e-05
3:186072015 T C 0.082192 -8.3565e-06
3:186074659 A G 0.051682 8.6122e-06
3:186074972 G A 1.908681 -1.8733e-05
3:186076877 T C 0.030445 -6.0568e-05
3:186077506 G C 0.027417 -6.5249e-06
3:186079990 C T 0.278752 -1.5647e-05
3:186082149 G A 0.282767 2.7659e-06
3:186082887 T C 0.103981 5.4027e-05
3:186086283 T C 0.833704 1.4621e-06
3:186087279 C T 0.563170 -7.9251e-05
3:186091684 T C 1.612753 -2.2604e-05
3:186092574 T C 0.790487 -4.6255e-05
3:186093805 G A 0.113595 2.2385e-05
3:186095648 A G 0.430299 2.3867e-05
3:186096511 C A 0.354874 1.9521e-05
3:186101163 C T 0.264931 3.8966e-07
3:186105859 G A 0.027011 -2.2354e-06
3:186109623 T C 0.051299 3.6556e-05
3:186110136 A G 1.325387 2.1717e-05
3:186110509 A G 0.030273 1.1493e-04
3:186124168 T C 0.038303 -1.3984e-04
3:186126109 G A 0.348178 -4.6384e-05
3:186127955 A G 0.063646 -5.6147e-05
3:186129092 C A 0.033967 2.0357e-05
3:186129300 A G 0.032831 2.5483e-05
3:186131824 G A 1.698859 2.2704e-05
3:186134939 A G 0.345952 1.3757e-04
3:186136807 T C 0.030160 1.2990e-04
3:186144694 C T 0.528853 -6.3647e-05
3:186148717 A G 0.349496 1.9938e-04
3:186162919 G C 0.915873 2.4164e-05
3:186166074 G A 0.047638 -1.2685e-05
3:186167839 T C 0.034655 5.2456e-05
3:186168936 T C 0.065811 7.0442e-05
3:186170632 G A 0.740337 -5.0369e-05
3:186172959 T C 0.052773 -4.2039e-05
3:186180706 G A 0.048547 2.9067e-06
3:186181894 C T 0.105062 3.1318e-05
3:186189216 A G 0.033175 -3.1110e-05
3:186190686 T C 0.998660 1.6693e-04
3:186191714 T G 0.066314 6.8018e-05
3:186193294 C T 1.406618 1.9246e-04
3:186193436 A G 0.364891 9.9312e-05
3:186195952 T C 0.318778 1.6125e-06
3:186202151 C T 0.044509 2.9017e-05
3:186204573 A G 0.115451 1.3784e-04
3:186205930 C A 0.905682 5.2049e-05
3:186206615 T C 0.375313 8.5026e-05
3:186210417 G A 0.171762 -1.3425e-04
3:186219289 C T 0.937409 3.2819e-05
3:186219350 T C 0.068252 -7.3157e-05
3:186222970 C T 1.669339 7.4841e-05
3:186223237 T C 0.492390 7.3399e-05
3:186225120 G A 1.141826 5.2584e-05
3:186226684 T C 0.059965 1.8701e-05
3:186230003 C T 0.420578 -4.6613e-05
3:186233864 T G 1.525672 -7.8138e-05
3:186238554 G T 0.122027 -8.9467e-06
3:186238966 C T 0.306909 -6.1301e-06
3:186247437 G A 0.086493 2.3663e-06
3:186252771 G A 0.148863 -1.1846e-04
3:186252936 C G 0.044178 -7.3008e-05
3:186275924 C T 0.141589 2.5836e-05
3:186277563 G A 0.903101 1.4166e-05
3:186277853 A G 0.059362 3.1160e-05
3:186287777 C T 1.650971 -2.6145e-05
3:186296358 T C 0.081923 -2.4803e-05
3:186301441 G A 0.028514 9.7507e-06
3:186301477 A G 0.134968 2.6862e-05
3:186301703 G A 0.324533 -2.4720e-04
3:186302392 T G 1.372430 5.3882e-06
3:186306805 G C 0.045515 5.5244e-05
3:186308773 G T 1.413395 1.2586e-04
3:186311667 C T 0.173732 -9.3399e-05
3:186317857 T C 0.291079 -9.8867e-05
3:186319940 A G 0.179669 5.3597e-06
3:186321982 T G 1.444726 -1.2016e-05
3:186326216 C T 0.108600 -1.0900e-05
3:186326945 T C 0.026648 -2.3103e-05
3:186330205 T G 0.088557 -1.1754e-04
3:186331781 C T 0.063717 -1.6869e-05
3:186335679 G A 0.061627 -2.9701e-05
3:186337713 C T 1.284020 -6.1579e-06
3:186338233 A G 0.903793 8.7624e-05
3:186338869 T C 0.147779 1.1669e-06
3:186344004 G A 0.086048 -2.4745e-05
3:186345900 C T 0.393070 -1.0051e-03
3:186348527 A C 0.592424 -3.5096e-08
3:186349412 T C 0.741985 2.1452e-05
3:186354049 G C 0.048690 -8.1087e-06
3:186357391 C T 0.049722 4.3270e-05
3:186358346 C T 0.033860 -1.4127e-04
3:186358366 C A 0.257554 -1.6346e-05
3:186360409 G T 0.613226 8.7929e-06
3:186370350 G A 0.088878 2.7026e-06
3:186370473 T C 0.044457 -6.3102e-05
3:186372240 T G 0.889618 5.1342e-05
3:186381717 G A 1.502069 -8.8107e-05
3:186382287 A C 0.041007 -6.3995e-05
3:186387243 C T 0.044824 1.3889e-05
3:186388028 C T 0.825719 3.8121e-06
3:186389559 C T 0.235905 2.9259e-05
3:186393619 G A 0.036937 -6.5897e-05
3:186395113 G A 0.400149 5.7389e-05
3:186395436 T C 0.440588 2.2725e-05
3:186395572 T A 0.944212 8.9341e-05
3:186399148 A G 0.260595 -1.9977e-07
3:186404230 T C 0.045661 -2.6031e-05
3:186404484 T G 1.715146 -1.1211e-04
3:186425886 C A 0.255674 -4.8400e-05
3:186426758 A G 0.027767 -1.5147e-05
3:186428633 C T 0.044382 7.5705e-05
3:186430318 T C 0.616531 3.6998e-05
3:186435370 A G 0.630783 7.8630e-05
3:186437661 C G 0.784245 5.7950e-05
3:186443250 C T 1.024687 1.6400e-05
3:186445052 G T 0.222999 1.7572e-06
3:186451236 C T 1.503669 4.2581e-05
3:186454180 C A 0.740294 -2.2152e-05
3:186459475 G C 0.062536 6.9232e-05
3:186459927 C T 0.810403 -1.2605e-05
3:186460110 C G 0.069842 4.9479e-05
3:186461524 T C 0.062166 7.8023e-05
3:186462843 T C 1.230760 -1.5307e-05
3:186464731 G T 0.328740 -2.5276e-06
3:186469489 G A 0.181584 -1.3402e-05
3:186473877 G T 0.199215 -4.0666e-05
3:186475791 C T 1.531021 3.9207e-05
3:186475845 G T 0.645152 -1.0908e-05
3:186480206 G A 1.341823 7.1883e-06
3:186483220 A G 0.041692 4.2256e-06
3:186484466 C A 0.061010 5.0911e-05
3:186486013 A C 0.020575 3.6074e-05
3:186489724 C T 0.503903 1.0153e-04
3:186491538 G C 0.809361 1.7464e-05
3:186501854 T C 0.163368 1.4578e-04
3:186504203 A G 0.046232 4.7576e-05
3:186505930 T C 0.095733 7.2893e-05
3:186505937 T C 0.022529 -2.3008e-05
3:186507757 A G 0.264123 -4.0511e-05
3:186508528 C T 1.929522 -1.5495e-05
3:186509517 A G 0.964121 -1.1812e-05
3:186515844 A G 0.481244 4.7062e-05
3:186519136 C A 0.443775 -9.0940e-05
3:186526177 A G 1.506522 -9.7355e-05
3:186530484 C T 0.988504 4.1934e-06
3:186534717 A G 0.062439 -1.2981e-04
3:186535741 T G 0.888710 9.5039e-06
3:186546540 T C 0.050381 -1.8942e-05
3:186548565 C T 0.682935 7.5905e-06
3:186551711 C A 0.667690 -3.0473e-06
3:186554292 G T 1.665259 -7.9244e-05
3:186556037 C T 0.166773 4.6625e-05
3:186560782 A G 0.670705 -7.4100e-06
3:186560897 T C 0.515815 2.6073e-05
3:186563803 T C 1.578234 -1.1730e-04
3:186567636 C A 0.137639 3.1804e-05
3:186568180 T G 0.689206 -7.2505e-05
3:186570191 G T 0.128574 2.5382e-05
3:186570453 A G 0.249514 -4.8756e-05
3:186570892 G T 0.239507 -2.3815e-06
3:186571486 C T 1.124010 -7.0926e-06
3:186571814 A G 0.235194 -5.5951e-06
3:186572089 C T 0.066973 -2.7587e-05
3:186573705 G A 1.249086 -7.9825e-06
3:186575430 A G 0.056096 4.3034e-05
3:186577794 T C 0.101884 -6.1886e-05
3:186578474 T C 0.516425 2.9665e-05
3:186589499 C T 0.268979 4.2098e-06
3:186590900 C A 0.043947 -2.3728e-04
3:186593094 A G 0.257995 -1.0861e-04
3:186599960 A G 0.047797 -4.6598e-05
3:186600420 C T 1.372567 2.1342e-05
3:186600453 G A 0.103939 6.0202e-05
3:186610114 A G 0.453724 3.8056e-05
3:186610917 T C 1.922345 9.0608e-05
3:186613364 G A 0.537367 2.8367e-05
3:186613423 C A 0.091634 -5.9263e-06
3:186614383 C T 0.023317 -6.6198e-05
3:186618976 A G 0.208176 -1.6782e-04
3:186621028 T G 0.586530 -9.3969e-06
3:186632822 A G 0.030315 6.5982e-05
3:186632942 T C 0.263192 -3.0932e-05
3:186634762 C A 0.602843 3.0459e-05
3:186637483 T C 0.138000 1.8707e-06
3:186642865 C T 1.918652 3.7891e-05
3:186645278 A G 0.247271 2.1722e-05
3:186648117 G A 0.686181 6.1058e-05
3:186648906 G A 0.341411 2.0675e-05
3:186650790 G A 1.750557 -2.5727e-05
3:186654801 T C 0.088411 7.5689e-05
3:186654836 A G 1.170087 9.3403e-05
3:186658048 A G 0.113725 1.0396e-04
3:186660315 G A 0.056463 9.2251e-05
3:186661554 C G 0.062964 -5.6343e-05
3:186661767 C T 0.259235 4.2236e-05
3:186662637 A G 0.283727 -4.2490e-06
3:186663197 T C 0.134790 -3.0062e-05
3:186665015 G T 0.100849 -2.4141e-05
3:186666461 T C 0.278560 1.4160e-04
3:186666830 T C 0.105659 -7.4781e-06
3:186674138 G C 1.121579 -2.1674e-04
3:186674167 G T 0.031325 -1.0024e-04
3:186675277 A G 0.111329 1.2356e-04
3:186675632 A G 0.258021 2.2811e-06
3:186677223 T A 0.050705 3.6604e-07
3:186678128 A G 0.106172 -7.1067e-06
3:186680644 C T 0.992765 -1.1494e-04
3:186681589 C T 0.026810 1.6538e-05
3:186683047 T C 0.044989 -2.7475e-05
3:186684460 C T 0.210912 3.1464e-05
3:186684511 T C 0.092936 1.1294e-05
3:186684593 T G 0.103958 1.5766e-05
3:186685974 G T 0.167711 -2.0855e-05
3:186686051 G A 0.369539 -4.8467e-06
3:186686239 T C 1.808734 7.9955e-06
3:186690336 T C 0.107765 6.1339e-05
3:186690716 A G 0.251556 4.2950e-05
3:186691291 C T 0.823149 -4.3749e-05
3:186692407 C A 0.148610 6.6864e-05
3:186693205 G C 0.037167 8.2663e-05
3:186693834 T G 0.081971 -1.8301e-04
3:186695308 C A 0.168487 5.8376e-07
3:186696718 G A 1.270501 -7.8266e-06
3:186697823 T C 0.162008 -5.8556e-05
3:186698701 T C 0.032944 -3.2309e-06
3:186699111 T C 0.045596 5.1883e-05
3:186699610 G A 0.795083 -2.2070e-06
3:186701162 A G 0.461082 -5.4211e-06
3:186705149 G A 0.218536 4.6497e-05
3:186705790 C G 1.311696 -1.0885e-06
3:186706879 T C 0.071828 2.0616e-04
3:186707554 A G 0.916769 3.8897e-05
3:186707764 G A 0.073354 -3.6791e-06
3:186709273 T G 0.387374 3.0675e-05
3:186709857 G A 0.597533 5.4498e-06
3:186710637 C A 0.360924 -2.5557e-06
3:186711075 T C 0.512420 -1.0907e-04
3:186711453 C A 1.520206 -3.1774e-07
3:186712963 G A 0.517431 2.6706e-05
3:186714787 T G 0.036583 -4.0173e-05
3:186717963 G A 0.332378 -4.1462e-05
3:186719374 G T 0.991671 -8.5460e-06
3:186719876 C T 0.031111 -9.7026e-05
3:186722362 C T 0.521401 3.1776e-05
3:186723944 G A 0.135747 -1.8850e-05
3:186726084 T C 0.086006 -5.5764e-06
3:186730341 C T 1.534715 3.5729e-05
3:186735690 C A 0.779932 1.7939e-05
3:186735735 A G 0.754852 -1.6056e-06
3:186738426 A C 0.083396 9.3434e-06
3:186739677 A G 0.625888 -1.0008e-05
3:186741131 T C 0.741349 8.3112e-06
3:186741765 G C 0.064737 5.0448e-05
3:186743423 A G 0.022571 -1.1267e-05
3:186755882 A G 0.758591 3.8802e-05
3:186756908 G T 0.282588 5.6403e-05
3:186758583 A C 0.336993 1.2465e-05
3:186763829 A G 0.386530 1.6815e-05
3:186765341 T C 0.246090 -3.4820e-05
3:186767440 A G 1.139032 1.3402e-05
3:186768043 A G 0.424479 2.1083e-05
3:186784789 C T 0.705123 -7.3803e-06
3:186787769 T G 0.061802 3.5580e-05
3:186792893 A C 0.094474 -3.0774e-05
3:186793242 A G 0.226378 2.3922e-04
3:186795216 G A 0.575917 -5.9569e-05
3:186796433 C A 0.023623 -5.6574e-05
3:186801566 T C 0.067849 -1.1609e-04
3:186812961 A G 0.804521 8.4684e-06
3:186819880 A G 0.229663 3.4070e-05
3:186822629 A G 0.046865 -9.6638e-05
3:186822641 G A 0.067382 -4.1635e-04
3:186822991 G A 0.206849 7.9427e-05
3:186827857 T C 0.434249 -8.9370e-05
3:186832325 T C 0.039355 -1.2605e-04
3:186832850 G A 0.787780 -6.5295e-05
3:186832882 C A 0.032662 3.4426e-05
3:186833065 C T 0.027440 6.3420e-05
3:186833902 C G 0.045204 -3.1115e-05
3:186834768 A G 0.908103 -1.1941e-04
3:186839909 A G 0.123478 2.0311e-05
3:186841001 A G 0.045992 -1.7182e-05
3:186842445 A G 1.865973 3.1307e-05
3:186845430 T C 0.052198 -5.5417e-05
3:186846161 T G 0.036859 4.5415e-05
3:186852178 C T 0.040621 -1.2931e-05
3:186859838 A G 0.048651 -5.4286e-06
3:186865439 G A 0.390247 2.8736e-05
3:186874641 A C 0.451783 1.3014e-05
3:186877481 A C 0.022013 -8.5999e-05
3:186880132 G C 1.295828 -1.4207e-05
3:186882439 T C 0.074386 -3.0176e-05
3:186883554 A G 0.064873 1.3234e-05
3:186883986 A G 0.164216 1.2780e-05
3:186885760 T C 0.092364 -3.5023e-05
3:186889062 G C 0.852630 -2.5592e-05
3:186889320 G A 1.889680 -1.3491e-04
3:186890189 T C 0.070621 5.7700e-05
3:186891634 C A 0.446797 -1.7275e-06
3:186899254 A G 0.098733 -1.7183e-04
3:186904438 G A 1.482932 -2.2324e-05
3:186905527 A C 0.080900 1.0969e-06
3:186907100 G A 0.040585 -1.1481e-04
3:186914144 A G 0.135955 -3.5951e-06
3:186914492 A G 0.252718 7.0501e-05
3:186915592 A G 0.075905 -3.9021e-06
3:186917586 T C 0.027534 1.5208e-05
3:186917751 G C 1.041942 -4.3331e-05
3:186918213 G A 0.296642 -2.0939e-04
3:186920815 G A 0.030082 -3.6760e-05
3:186921948 G A 0.937623 -4.6813e-06
3:186923702 A C 0.067573 1.1742e-04
3:186930292 C A 0.286954 4.0423e-05
3:186931927 G A 1.176381 2.1080e-05
3:186934459 A G 0.059306 7.9393e-05
3:186937276 C T 0.177231 -4.4945e-05
3:186937568 G A 1.130989 2.9911e-05
3:186942639 T C 0.035252 1.2106e-04
3:186944705 G A 0.630426 -7.7218e-06
3:186946199 T C 0.072309 4.4566e-05
3:186946842 A G 0.673370 1.8553e-05
3:186947281 T C 0.075613 -1.5849e-04
3:186950497 A C 0.104341 1.9901e-04
3:186953037 A G 1.845804 1.7548e-05
3:186953226 G C 1.424259 -3.8019e-05
3:186953808 T C 0.676236 -8.4991e-06
3:186953932 A C 0.070628 3.2794e-06
3:186956223 G T 1.281365 2.8640e-05
3:186956468 T G 0.022087 -6.9845e-06
3:186959295 T C 0.041059 2.0678e-05
3:186960482 A G 0.871673 -1.1620e-05
3:186965162 T C 0.029131 -2.0764e-05
3:186966823 T C 0.240900 -3.2142e-05
3:186967942 A G 0.550015 1.4761e-06
3:186970151 A C 0.499690 2.4487e-06
3:186971911 A G 0.038089 1.7187e-04
3:186974803 A G 0.080540 -2.0121e-05
3:186977222 G A 0.187556 8.8012e-06
3:186979621 G A 0.076928 -1.4101e-04
3:186982426 T C 0.020215 5.7314e-05
3:186984641 T C 0.068187 3.9453e-05
3:186984683 A G 0.336325 -8.5901e-05
3:186987941 A G 1.661017 1.5908e-05
3:186989424 T C 0.084474 -5.4252e-05
3:186989512 C T 0.182726 -3.7392e-05
3:186999314 G A 1.689956 2.4406e-05
3:187006766 T C 0.620938 -1.7584e-05
3:187020688 T C 0.027706 2.3672e-05
3:187021886 C T 1.109784 7.8711e-05
3:187022709 A G 0.041354 -1.4038e-04
3:187023952 T C 0.597416 2.2576e-05
3:187034689 T C 0.083468 1.8513e-05
3:187036636 C T 0.312978 1.0158e-04
3:187036754 C T 1.343157 -7.8615e-06
3:187036990 T C 0.184566 4.0954e-05
3:187038244 A G 1.677385 2.7375e-05
3:187040458 G A 0.020221 -1.0284e-04
3:187041709 A G 0.057177 7.3860e-05
3:187042705 A G 0.026437 -2.0634e-05
3:187045046 C T 0.593719 4.6472e-05
3:187050195 A G 0.056139 -4.7316e-05
3:187050622 G A 0.466483 2.8497e-05
3:187054206 C T 0.430166 1.9314e-05
3:187054392 G A 0.020932 1.9672e-06
3:187058808 G C 0.054204 1.2793e-05
3:187059471 C T 0.174819 -7.3928e-06
3:187061622 C A 0.059930 2.1458e-05
3:187064263 T G 1.685389 -4.3689e-05
3:187067537 C A 0.042347 -1.2796e-05
3:187069183 T C 0.597033 3.7079e-05
3:187071300 C T 1.033817 -8.5970e-05
3:187082029 G A 0.100930 5.3533e-05
3:187086933 A C 1.974177 -3.6361e-07
3:187088612 T C 0.320119 1.1511e-05
3:187088923 A G 0.058660 1.4006e-05
3:187088926 A G 1.659771 -1.0602e-05
3:187088958 T C 0.024207 3.2492e-05
3:187089031 A C 0.710508 -1.1088e-04
3:187090129 C T 0.714659 -9.2683e-05
3:187090350 G T 0.481907 5.5944e-05
3:187090946 G A 0.456632 1.5803e-05
3:187091020 T G 0.054827 -8.8080e-05
3:187093269 G A 0.050397 -1.1210e-05
3:187093610 G A 0.632912 7.2713e-06
3:187093692 A G 1.221821 -1.6681e-05
3:187094560 T C 0.109401 2.0915e-06
3:187101566 C A 1.166802 -2.0949e-05
3:187102238 T G 1.913582 4.2581e-06
3:187109367 C T 0.093400 -4.6222e-05
3:187109841 G A 0.048141 -1.8336e-05
3:187122957 C T 0.077752 1.4958e-04
3:187123097 T C 0.084818 -2.9770e-05
3:187138030 T C 0.031020 -3.6679e-05
3:187148245 G T 0.095273 -2.5113e-05
3:187152804 A G 0.139110 -5.3189e-05
3:187157803 T C 0.387815 4.9937e-05
3:187159087 C G 0.634950 -5.7487e-05
3:187161632 G A 0.343946 -9.3601e-07
3:187164868 C T 0.931349 -2.1376e-05
3:187166031 A G 0.304838 -2.2647e-05
3:187168979 G A 0.433334 -1.2629e-05
3:187175707 C T 1.019507 1.8065e-05
3:187176074 G A 0.064526 3.0960e-05
3:187182200 C A 0.114582 9.5152e-07
3:187194964 T C 0.059241 1.1185e-04
3:187196604 A G 0.056619 -3.3598e-05
3:187201361 G T 0.065356 1.2577e-05
3:187202227 G A 1.195794 7.2310e-06
3:187203412 G A 0.128834 6.1964e-06
3:187204476 A G 0.039131 1.3690e-06
3:187209175 T C 0.051611 -5.4170e-05
3:187214323 T G 0.137581 3.7915e-06
3:187218499 C T 1.911826 6.6213e-05
3:187219866 G A 0.954998 -1.2395e-06
3:187225252 C T 0.331317 1.9606e-06
3:187229594 G A 1.104763 2.2900e-05
3:187236486 A G 0.205969 -5.3661e-05
3:187239833 C T 0.231085 1.6889e-04
3:187241138 C T 0.079339 -2.4282e-07
3:187242776 C A 1.238027 3.5860e-06
3:187242849 G A 0.044408 -5.1674e-05
3:187246464 C T 1.711725 -8.1756e-05
3:187247088 C T 1.461277 -4.1281e-05
3:187261033 G A 0.245025 -2.3498e-05
3:187268411 A G 0.051611 1.2463e-04
3:187269749 A G 0.087291 -1.1665e-05
3:187272639 C A 0.472189 -4.9922e-05
3:187282132 A G 0.863432 -4.3952e-05
3:187293669 C T 0.780032 -2.9933e-05
3:187296994 C T 0.085590 -8.7790e-05
3:187297237 G A 0.111381 1.0943e-05
3:187311905 C T 0.774057 -2.0980e-05
3:187313418 G A 0.068787 -2.1729e-05
3:187315018 T C 0.057966 5.0631e-05
3:187316100 A G 0.280848 6.8683e-05
3:187321533 A G 0.102588 1.7918e-07
3:187327968 G A 0.751028 1.9196e-05
3:187333377 C T 1.543926 1.6206e-05
3:187337001 G A 0.031474 -9.1737e-05
3:187337242 A C 0.239394 3.9069e-05
3:187337433 G A 0.629140 2.0604e-05
3:187346363 T C 0.219218 -6.5831e-05
3:187347603 G A 0.029160 -1.3601e-05
3:187348831 T C 1.176708 -6.1892e-06
3:187349345 T C 0.059754 -3.5864e-05
3:187351109 T C 0.080271 1.6030e-05
3:187358240 G A 0.026638 9.1109e-05
3:187379710 T G 0.615167 -3.1079e-05
3:187381842 G A 0.202230 -5.6478e-06
3:187385437 C T 0.021357 -7.5619e-05
3:187387022 G T 0.029721 2.4761e-05
3:187388048 A G 0.027930 1.2508e-05
3:187389462 T C 0.030796 1.1984e-05
3:187391489 A G 0.058177 -1.0473e-06
3:187396582 G A 0.226248 -5.4776e-05
3:187398873 T C 0.029793 2.3389e-05
3:187404727 A C 0.394898 -3.0635e-05
3:187407916 A G 0.372586 -3.2658e-05
3:187414240 T C 0.107159 1.6233e-05
3:187421081 G T 0.029020 2.1187e-05
3:187424310 G A 0.033224 -9.8691e-06
3:187439105 C T 0.264250 1.6942e-05
3:187440506 A C 1.228222 1.2247e-05
3:187440572 G A 0.020260 -3.8337e-05
3:187443722 A C 0.253967 -4.4343e-06
3:187446211 T C 0.306931 -1.3437e-05
3:187447701 A C 0.067956 1.6685e-05
3:187447837 T C 0.044431 8.1153e-05
3:187448254 T C 0.134708 -5.3081e-05
3:187449343 A G 0.067453 3.4668e-04
3:187449447 T C 0.106545 2.8519e-05
3:187449757 T C 0.045924 2.6836e-05
3:187455958 G A 0.762839 -2.0414e-05
3:187457026 G A 0.065668 3.8969e-05
3:187459497 C T 1.340236 -3.6461e-05
3:187460430 T G 0.064983 6.4106e-05
3:187462159 G A 0.111151 2.0855e-04
3:187462296 G A 1.045243 -2.7439e-05
3:187462617 T C 0.058644 1.3778e-05
3:187467220 G T 0.470413 -1.8121e-04
3:187468628 A G 0.127603 1.9675e-05
3:187475699 T C 0.025106 5.6851e-06
3:187476714 C A 0.060786 -6.7972e-05
3:187486941 A G 0.029819 3.4368e-05
3:187487002 G T 0.277827 -3.1798e-04
3:187487526 T C 0.584482 -6.8455e-05
3:187487924 G A 0.085074 -1.8658e-05
3:187495597 T C 0.101923 -2.1711e-05
3:187500183 G A 0.084205 -1.8402e-05
3:187507339 A G 0.075843 2.3220e-06
3:187509248 G A 0.040747 2.3997e-05
3:187511167 T C 0.046846 4.8881e-06
3:187530425 T C 0.307282 2.8225e-05
3:187531837 C T 0.308178 9.3431e-05
3:187533141 G A 0.083912 3.8780e-05
3:187544578 A G 0.444704 -5.6827e-05
3:187557306 A G 0.077823 1.2602e-05
3:187562959 G A 0.716227 -3.3588e-05
3:187568035 C A 0.025077 -5.6774e-05
3:187568159 A C 0.029864 5.5944e-05
3:187573841 C T 0.800019 -2.6578e-05
3:187592899 C T 1.948886 3.1355e-05
3:187594050 A G 0.036972 -2.5989e-05
3:187596315 G T 0.594794 -3.9107e-04
3:187598318 T G 0.738016 -1.4984e-04
3:187602672 T C 0.089041 1.8778e-06
3:187607504 T C 0.389575 -5.2144e-07
3:187615376 T C 0.461179 -3.3501e-05
3:187622195 G C 0.143047 1.9560e-05
3:187623428 T C 0.225093 3.4700e-06
3:187629503 G A 1.016466 -3.7795e-05
3:187629577 A G 1.870628 1.5073e-05
3:187631078 A T 1.593314 -4.4343e-06
3:187631172 G A 0.294617 2.4575e-05
3:187632238 C G 0.931820 -4.1032e-05
3:187639042 A G 0.146458 1.9497e-05
3:187639375 C A 0.679586 3.5936e-07
3:187650400 C T 0.028689 2.7848e-05
3:187657591 T C 0.036080 1.9859e-05
3:187661927 T G 0.161165 2.5613e-05
3:187668469 C T 0.404307 2.9460e-05
3:187669952 C T 0.378127 -3.6146e-05
3:187670824 T C 0.054353 -4.9452e-05
3:187677031 C T 0.133809 -9.0050e-05
3:187677977 G A 1.809883 -4.7033e-05
3:187684976 T C 0.139181 -3.1478e-05
3:187685841 C T 0.339765 6.0027e-06
3:187687890 A C 0.307399 4.1355e-05
3:187690581 T C 0.162054 2.2577e-05
3:187697188 T C 0.131842 -7.8612e-05
3:187697670 T C 0.178221 2.0136e-04
3:187703075 A G 0.035070 4.8596e-06
3:187708846 A C 0.260540 3.4520e-05
3:187709117 G T 0.181626 1.7101e-04
3:187717540 T C 0.631224 5.1747e-05
3:187721148 G T 0.276444 -9.9566e-06
3:187726638 T C 0.098535 2.2210e-05
3:187731624 A G 0.062120 -1.1369e-05
3:187735097 C G 0.326088 -1.8497e-05
3:187737948 C T 0.330752 -1.0586e-04
3:187738766 G A 0.974164 1.3590e-06
3:187754559 G C 1.624421 2.4701e-06
3:187756878 G T 0.120090 3.4501e-05
3:187757553 C A 0.126886 2.7946e-05
3:187759862 C A 0.427235 6.6550e-06
3:187760841 C T 0.068745 -2.4861e-05
3:187762629 T C 0.547578 1.4087e-05
3:187763061 A C 0.680858 8.3956e-06
3:187768985 T G 0.023564 2.3767e-05
3:187773545 C T 0.057492 -1.2581e-06
3:187774115 A G 0.166666 -1.4086e-05
3:187778424 A C 0.066950 2.4363e-05
3:187780697 T C 0.142310 1.5758e-06
3:187781923 A G 0.040741 -1.1034e-05
3:187782348 C T 0.836187 -2.3235e-05
3:187786264 A G 0.041893 -2.4682e-06
3:187786343 A G 0.031107 2.8280e-05
3:187789441 G A 0.198935 -1.6836e-05
3:187793410 C T 0.167465 -9.1114e-06
3:187793656 T C 0.187306 6.1442e-05
3:187793833 C T 0.308901 3.0413e-06
3:187795279 G A 0.045846 1.2723e-04
3:187795325 T G 0.491796 -3.1702e-05
3:187795657 C T 0.880829 -3.3886e-06
3:187796234 C T 0.386137 -6.6038e-05
3:187796447 C A 0.192343 -2.7674e-05
3:187798115 G A 0.081137 2.1000e-05
3:187799940 T G 0.664370 -4.8724e-05
3:187800184 T G 1.406556 -5.6285e-05
3:187801532 A G 0.898557 -2.9426e-06
3:187804350 A G 0.216631 3.4261e-05
3:187806558 T C 0.069027 -3.2278e-05
3:187807934 A G 0.381334 -3.4263e-05
3:187808616 C T 0.042367 8.8969e-05
3:187809352 T G 0.321969 2.4080e-05
3:187810803 T C 0.232250 7.5374e-05
3:187814477 G A 0.456375 7.0838e-05
3:187822506 G A 0.209046 8.6823e-05
3:187824490 G A 1.635632 9.5239e-06
3:187829161 C A 0.044610 -8.7282e-05
3:187837501 C A 0.204349 -3.9058e-05
3:187838455 A G 1.231948 1.1377e-05
3:187841169 C T 0.047810 1.3366e-04
3:187841458 A C 0.027553 -5.7551e-05
3:187843210 T C 0.340398 8.0780e-05
3:187845124 G A 0.070345 -2.8041e-05
3:187846956 T C 0.182275 5.7680e-05
3:187847027 A G 0.448147 9.7914e-06
3:187851522 C T 0.053688 4.7076e-05
3:187852710 T G 0.021961 -3.6589e-05
3:187859478 C T 0.061530 -4.5982e-05
3:187860667 T C 0.044856 -4.6651e-05
3:187865419 G A 0.970908 -1.3564e-05
3:187867008 C G 0.212947 1.2393e-04
3:187874197 A G 0.206053 2.9637e-05
3:187876908 C A 0.512699 -5.9644e-06
3:187877286 G A 0.380289 3.7901e-05
3:187877584 G A 0.679745 1.7102e-05
3:187879004 T C 0.862439 3.7993e-05
3:187879781 T C 0.020166 -2.4321e-05
3:187882438 G C 0.046813 -3.2273e-05
3:187883273 G A 0.046343 -6.7980e-05
3:187884512 A C 1.205323 8.5173e-05
3:187887694 G A 0.287801 7.5059e-05
3:187888506 G C 0.119103 -5.9355e-05
3:187888796 G T 0.082922 9.2639e-05
3:187890435 C T 0.992178 4.3615e-05
3:187896223 A G 0.165929 3.2259e-06
3:187896912 A G 1.090225 5.3351e-05
3:187897283 A G 0.209023 9.4862e-05
3:187898711 C T 0.939759 4.4336e-06
3:187902023 T C 0.057904 1.0906e-05
3:187909587 T C 0.278508 6.4954e-05
3:187915060 A T 1.064298 -9.9536e-06
3:187916678 G A 0.042750 6.9324e-05
3:187919615 G A 0.055522 2.3560e-05
3:187921866 T C 0.080465 2.7019e-05
3:187923949 T C 0.054727 -9.3928e-06
3:187936777 C T 0.197196 -2.3290e-05
3:187941451 A T 0.058232 -1.7330e-05
3:187942148 T C 0.055265 5.8686e-05
3:187942700 G A 0.111725 -1.9996e-05
3:187944924 G A 1.369386 -1.2436e-05
3:187945404 C T 0.233860 4.0527e-05
3:187963329 A C 1.079102 2.2311e-04
3:187966553 G A 1.178805 1.8314e-04
3:187970450 G A 1.591928 6.0136e-05
3:187973483 G C 0.061312 -4.9730e-05
3:187975009 C T 0.042250 -5.5098e-05
3:187982259 G C 0.156838 1.3874e-04
3:187983541 A G 0.035567 -6.8940e-06
3:187987177 A C 0.134264 4.7330e-05
3:187991087 C T 0.074006 1.6498e-05
3:187991134 A G 0.048384 3.0800e-05
3:187992734 G A 0.069956 7.0441e-05
3:187997616 A G 0.358682 -2.9227e-05
3:187998344 C T 1.341320 5.5752e-05
3:188001013 T C 0.974927 5.8994e-05
3:188004139 G A 0.069310 -3.1799e-05
3:188007667 G A 0.063721 -2.4323e-06
3:188008959 A G 0.241448 -1.4253e-05
3:188011407 A G 0.287337 2.5377e-05
3:188016822 C G 0.703319 1.2509e-04
3:188019941 A C 0.023762 -9.1414e-05
3:188022514 G A 0.037323 5.1784e-05
3:188026458 A C 0.043409 2.1783e-04
3:188042220 G T 0.251241 1.2621e-04
3:188043102 G A 0.030192 -1.1605e-05
3:188044675 G A 0.094052 9.3060e-05
3:188045846 C T 1.968529 2.4033e-05
3:188050534 C T 0.082497 -4.2234e-05
3:188051336 T C 0.053042 -1.1053e-04
3:188053678 A C 0.021114 1.1059e-04
3:188053856 G T 0.200870 5.6334e-05
3:188066550 C T 0.032422 6.4568e-05
3:188069330 A G 1.597027 -3.0935e-05
3:188070212 G A 1.947610 -5.7042e-05
3:188070292 T C 0.178854 -2.4456e-05
3:188070408 A G 0.740784 6.7010e-06
3:188074440 A G 0.353768 -1.0383e-04
3:188082681 G A 1.528938 -8.4573e-05
3:188083337 G A 0.062435 -2.5587e-05
3:188090035 A G 0.130719 -5.9823e-05
3:188098260 A C 0.092270 1.7139e-05
3:188099242 A G 0.905760 1.8205e-05
3:188101805 G A 0.060238 2.2745e-05
3:188107773 T G 0.072958 8.5735e-05
3:188112051 T C 0.091387 1.9568e-05
3:188116423 C A 0.035583 -1.2660e-04
3:188116784 A G 1.781308 6.3303e-05
3:188124663 C G 0.062176 3.0087e-05
3:188126496 G C 0.054886 3.5675e-05
3:188130911 C T 0.036255 3.7195e-05
3:188132760 C T 0.070602 1.7686e-05
3:188133163 T C 0.888518 -1.6899e-05
3:188133586 C T 0.076515 1.9756e-06
3:188147303 G A 0.109573 -4.2464e-05
3:188149586 G A 0.637041 -1.9013e-06
3:188154279 A G 0.051348 1.0689e-04
3:188154674 A G 0.145251 5.4409e-07
3:188155078 C T 0.194959 2.5666e-05
3:188158496 A G 0.039494 -1.6709e-06
3:188165870 T G 0.069449 5.2366e-05
3:188166789 T C 0.032737 -7.9361e-06
3:188166925 T C 1.976637 -2.5207e-05
3:188169609 A G 0.028105 -4.4612e-05
3:188175802 C T 0.188416 -1.4454e-05
3:188177187 G T 0.403080 -1.6158e-05
3:188181403 G A 0.391295 1.7269e-05
3:188181527 G A 0.093377 -9.9714e-06
3:188181560 A G 0.829020 1.2467e-05
3:188184831 T G 1.107879 7.9065e-07
3:188189689 G A 0.143524 3.3916e-05
3:188191793 G A 0.490310 -8.7236e-06
3:188194275 G T 1.161015 5.3512e-05
3:188197515 A G 0.669599 5.9510e-05
3:188200897 T C 1.616307 9.0460e-05
3:188202323 T C 0.042451 4.2955e-06
3:188203150 G A 0.050978 3.1689e-06
3:188205217 A G 1.038550 9.7252e-06
3:188206062 A C 0.022117 -1.5655e-04
3:188206259 G A 0.183787 -4.5447e-05
3:188206842 C T 1.186926 1.6425e-05
3:188208003 C T 0.045554 6.3658e-05
3:188210104 C T 1.802808 9.8306e-06
3:188212530 T G 1.397838 7.5265e-05
3:188215117 T C 0.078167 -1.3844e-05
3:188216974 T C 0.044675 6.8894e-05
3:188218547 A G 0.442091 -4.9646e-05
3:188221589 T C 1.643295 2.4322e-05
3:188223752 G C 1.930567 4.8267e-05
3:188229424 G A 0.455730 -4.4952e-05
3:188231633 A G 0.074691 3.2831e-05
3:188232893 T C 1.945484 3.2907e-05
3:188233404 A G 0.202207 1.1638e-05
3:188234682 G A 0.703345 1.1050e-05
3:188234929 C A 0.356049 1.3499e-05
3:188237881 A G 1.612908 -9.5611e-05
3:188241793 G A 0.438388 -2.8326e-05
3:188244532 C T 0.077324 1.4725e-04
3:188244642 T C 0.963170 3.6463e-05
3:188248020 G A 0.694036 -3.2236e-05
3:188258499 C T 0.124520 -1.8191e-04
3:188258924 G A 0.311375 -4.9583e-05
3:188260747 G A 0.213006 3.3162e-05
3:188261844 G A 0.039079 1.7125e-04
3:188264446 G T 0.035726 -4.3623e-05
3:188265000 G T 0.077385 -2.8208e-05
3:188265377 G T 0.064100 3.3322e-05
3:188265563 T C 1.043087 3.7487e-05
3:188265709 A G 0.041276 5.7281e-06
3:188267332 A G 0.041585 -2.2833e-05
3:188269857 C T 0.050731 -3.9951e-06
3:188270492 C T 0.071335 -4.1720e-05
3:188273943 A G 1.262692 6.8406e-05
3:188278848 C T 1.098807 5.2376e-05
3:188279805 G T 0.056022 1.6844e-05
3:188287765 G C 0.574375 -2.4510e-05
3:188289697 T C 0.520979 -3.0290e-06
3:188290561 G A 0.611016 -2.9855e-05
3:188291132 C T 0.042104 -1.1744e-04
3:188292489 T G 1.155439 7.9174e-06
3:188293338 A C 0.483338 5.4212e-05
3:188295759 C G 0.961674 1.8260e-05
3:188297155 C T 0.036232 1.0047e-05
3:188299819 A C 1.458690 -1.2595e-05
3:188300837 C T 0.273503 -5.9046e-05
3:188300949 T G 0.405196 -2.1473e-05
3:188300995 T C 0.072004 4.1711e-05
3:188302094 C G 0.045726 -2.5304e-05
3:188303814 T G 0.092497 1.1021e-04
3:188304448 C T 0.788990 4.9246e-06
3:188305629 C T 1.950729 5.5472e-05
3:188312103 T C 0.021023 1.0424e-05
3:188316209 G C 0.192613 -1.0226e-04
3:188323593 G A 1.000331 3.9178e-04
3:188323661 G A 0.112394 1.6908e-04
3:188325245 A G 0.653857 4.4082e-05
3:188325724 G T 0.880482 4.3597e-05
3:188327461 T C 1.217712 -1.7643e-05
3:188327683 C T 0.130161 1.0579e-04
3:188329037 C T 0.217680 -1.8621e-05
3:188329858 G A 0.375465 1.0729e-04
3:188337267 C T 0.769162 7.9363e-05
3:188337360 T G 0.036547 -1.8849e-04
3:188349734 G A 0.031802 4.9025e-06
3:188351063 T C 0.034545 -3.7811e-05
3:188352914 C T 0.396764 -1.6888e-05
3:188353467 C G 0.447839 -3.6841e-05
3:188359436 C A 0.881676 -4.7071e-05
3:188360043 G A 0.335926 -2.8720e-05
3:188361330 G A 0.046028 -1.3757e-05
3:188364893 G C 0.719168 -9.2369e-06
3:188370968 A C 1.928717 -1.7472e-05
3:188371617 A G 0.022957 -1.3535e-06
3:188371857 G T 0.429442 -4.8031e-05
3:188372360 T C 0.190509 -5.5802e-06
3:188376304 T C 0.066022 2.4710e-05
3:188376481 C T 0.057998 1.7122e-05
3:188378771 T C 1.961927 -3.6837e-05
3:188386499 A T 0.066999 4.8153e-05
3:188389925 G C 1.881637 1.1262e-05
3:188392041 G A 0.027524 -3.8363e-05
3:188393035 G C 0.814862 1.5713e-05
3:188398550 T C 0.074974 -3.0254e-04
3:188399219 A G 0.104478 5.6671e-05
3:188401826 A G 0.047518 2.0130e-06
3:188402471 T C 0.336412 3.5374e-05
3:188402998 A G 0.187403 7.2695e-05
3:188404131 G A 0.076769 -8.7067e-05
3:188407531 T C 0.170457 1.9883e-06
3:188408114 A G 0.060634 8.1734e-06
3:188420897 C T 1.527740 1.0825e-05
3:188422533 A G 0.263626 3.8477e-05
3:188428198 A G 0.139386 -5.5590e-05
3:188429936 G A 0.046651 1.6450e-05
3:188430400 A C 0.135056 5.4921e-05
3:188432217 T C 0.025122 3.6579e-05
3:188433596 G A 0.151940 4.1506e-05
3:188440333 C T 0.033571 6.8846e-06
3:188442480 C T 0.603135 1.8514e-05
3:188444246 G A 0.620643 1.8217e-05
3:188457708 G A 0.314744 -7.6524e-05
3:188458771 G A 0.163904 -3.2677e-05
3:188459225 C T 1.883581 1.3946e-05
3:188462284 G A 0.563099 3.1384e-06
3:188466197 A G 0.026563 1.1925e-04
3:188468091 G A 0.084318 -2.9646e-05
3:188471088 G T 0.149155 3.2772e-05
3:188471783 G A 0.102017 -7.3817e-05
3:188472322 G A 0.794352 8.9415e-06
3:188477590 G A 0.217939 -1.7215e-05
3:188485240 G T 0.462273 2.3414e-05
3:188487030 G A 1.205602 -1.2166e-05
3:188487291 T C 0.137594 6.4751e-05
3:188488333 G A 0.701394 -1.9660e-05
3:188490809 A G 0.196848 2.1390e-05
3:188495166 G A 1.895821 1.5231e-04
3:188500784 C T 1.134410 2.6589e-05
3:188501558 A G 1.123738 5.9238e-05
3:188510264 C A 0.104507 4.9420e-05
3:188514729 A G 0.154670 -4.6707e-06
3:188515663 C G 0.326386 -3.0829e-05
3:188516253 A G 1.137338 5.2371e-05
3:188518434 C A 1.295714 5.3588e-05
3:188519433 A G 0.039498 -9.7196e-05
3:188521929 T C 1.276226 5.4069e-05
3:188528022 A G 0.359944 2.5311e-05
3:188528740 A G 0.079602 -1.9158e-05
3:188529897 A G 0.209354 -7.8240e-05
3:188535931 T C 0.039121 1.9191e-05
3:188539751 A G 0.066184 1.7249e-04
3:188539861 A G 0.352985 5.5216e-05
3:188540190 G A 0.053039 -6.3917e-05
3:188547855 C A 0.089076 6.8209e-06
3:188553713 A G 0.036950 1.1596e-05
3:188555882 C T 1.058651 1.5350e-05
3:188564899 T C 0.049488 -1.1443e-04
3:188566039 G A 0.178383 8.8387e-05
3:188567986 C A 0.077979 -1.4237e-05
3:188572129 G A 0.050897 3.3824e-05
3:188578068 G A 0.051322 5.7422e-06
3:188581493 T C 0.040822 -7.9413e-05
3:188584679 G A 0.317347 -1.0735e-04
3:188586923 A G 0.128146 7.3669e-06
3:188587648 C T 1.813418 -3.3630e-05
3:188587747 A T 0.817238 -6.3184e-07
3:188589212 C T 0.163132 3.5219e-05
3:188599054 A G 0.395096 -7.8589e-05
3:188600300 A G 0.236628 3.2866e-04
3:188605426 G A 1.084273 -5.5492e-05
3:188606240 G A 0.107645 4.5316e-05
3:188606740 A G 1.948123 -1.8045e-05
3:188616798 A G 0.035791 4.6416e-05
3:188616939 A C 0.112319 -3.1730e-05
3:188617231 A G 0.055859 -3.2969e-05
3:188617642 C T 0.399705 -1.8439e-05
3:188619136 T C 0.034911 5.0970e-05
3:188619488 G A 0.056609 -7.3287e-06
3:188619533 A G 0.053419 -1.0620e-04
3:188622951 T G 0.073367 -4.1091e-05
3:188623604 A G 0.030916 -4.3793e-05
3:188624975 G A 0.030981 5.4189e-05
3:188625888 T G 0.325825 2.2730e-06
3:188630083 G A 1.971671 2.8080e-05
3:188638678 G A 1.747039 4.1767e-05
3:188639496 A G 1.900563 -9.2592e-06
3:188643138 T C 0.118016 -6.2654e-05
3:188645587 A G 0.061488 -6.7326e-05
3:188646093 C T 0.098830 1.8902e-04
3:188647903 A G 0.034866 -6.1581e-05
3:188648845 T C 1.849563 2.3011e-05
3:188651313 T C 0.039128 4.7102e-05
3:188654595 G C 1.918369 -5.7966e-05
3:188655811 G A 1.958594 -5.9115e-06
3:188659783 T C 0.062990 -9.8078e-05
3:188663306 A G 0.035625 4.7220e-05
3:188669776 A G 0.168104 5.6535e-05
3:188670897 A G 0.100774 6.4624e-05
3:188677737 C T 0.023094 6.1615e-05
3:188681381 C T 0.042721 1.3840e-05
3:188683430 A G 0.516471 -1.4859e-05
3:188689987 A C 0.053746 5.6674e-05
3:188694749 A G 1.950447 -6.6111e-05
3:188697555 C G 0.059946 -2.3900e-05
3:188699330 C G 1.499586 -9.6268e-06
3:188699429 A C 0.061247 -5.2876e-06
3:188706482 T C 0.054172 3.1000e-05
3:188715657 T C 0.059423 -4.7298e-05
3:188720467 A G 0.029134 -9.5244e-06
3:188721583 T G 1.914549 -1.6380e-05
3:188749118 T C 1.952979 -4.8724e-05
3:188763077 T C 1.861384 -1.7948e-05
3:188774335 T C 0.091920 5.1186e-05
3:188786988 T C 0.093234 7.6598e-05
3:188788306 C T 0.053844 -3.5347e-05
3:188797258 G A 0.395028 -1.7503e-06
3:188806546 A G 0.096951 1.6443e-05
3:188806704 C A 0.063308 2.1800e-05
3:188813886 T C 0.116402 2.3204e-05
3:188817738 A G 0.378529 -3.7205e-05
3:188818331 C T 0.032633 8.9567e-05
3:188819337 A G 0.118707 -9.9647e-05
3:188820293 C T 0.050682 -1.6997e-05
3:188820847 A C 0.450475 -1.3715e-05
3:188822138 T C 0.089005 3.8690e-05
3:188822531 T C 0.077346 5.0706e-05
3:188838593 A G 0.057479 8.8859e-07
3:188839962 A G 0.048693 3.2162e-05
3:188862400 G T 0.340794 1.2878e-05
3:188871970 G A 0.081933 -9.9105e-06
3:188875619 C T 0.155322 -2.5030e-05
3:188875837 G A 1.823652 1.4576e-05
3:188881393 T C 0.832652 -5.2333e-06
3:188887694 T C 0.655928 -1.8102e-05
3:188892985 T C 0.066084 -4.1993e-05
3:188893344 G A 0.730424 -3.0949e-05
3:188895382 A G 0.059634 4.0280e-07
3:188909868 A G 0.944300 -9.0282e-06
3:188914914 T C 0.085058 -8.1756e-06
3:188915449 G T 0.204359 1.9957e-05
3:188916053 C T 1.156922 -4.0957e-06
3:188917022 G A 0.122556 1.8748e-05
3:188924271 A G 0.205112 4.3476e-05
3:188940206 G T 0.196608 2.1873e-05
3:188944720 G A 0.209416 -3.1939e-06
3:188945322 T C 0.067291 -1.5728e-05
3:188945423 G A 0.729804 8.8297e-07
3:188947955 A G 0.454792 -5.3944e-05
3:188948814 G A 0.093932 -3.7350e-05
3:188951597 C A 0.070835 -2.8607e-05
3:188955900 C T 0.093718 -2.1576e-05
3:188956297 C T 0.695123 2.6820e-05
3:188956641 T G 0.025210 6.6599e-05
3:188956822 G A 0.319658 -4.0706e-05
3:188958900 A G 0.573102 -5.8475e-06
3:188960541 C T 0.341875 1.9051e-04
3:188963394 T C 0.031347 -1.3336e-05
3:188966818 G T 0.041367 -1.7248e-05
3:188979001 G A 0.242652 5.7444e-05
3:188980133 A G 0.030721 -6.0648e-05
3:188982808 A G 1.042919 1.1493e-05
3:188983119 G A 0.066677 4.6838e-05
3:188994820 C T 0.039978 2.7193e-05
3:188996046 T C 0.067301 4.9972e-05
3:188996437 T C 0.032850 -1.9512e-05
3:188999966 C T 0.106032 -1.3034e-05
3:189000113 A T 0.034204 -1.2946e-05
3:189005006 T C 0.026706 4.5016e-05
3:189008382 G T 0.024960 1.1666e-05
3:189012406 T C 0.222363 1.2453e-04
3:189016713 T G 0.020500 7.0808e-05
3:189019637 G A 0.105773 -1.4441e-05
3:189019953 T C 0.794041 -9.4679e-06
3:189020166 C T 0.095273 -6.0187e-05
3:189020692 A G 0.694156 4.5307e-06
3:189022142 G A 1.062766 4.4608e-05
3:189023811 G A 0.047381 -4.8530e-05
3:189024210 T C 0.050877 5.1037e-05
3:189025756 C T 0.052140 5.4776e-05
3:189026358 T C 1.030127 4.5809e-05
3:189029570 G C 0.065681 7.7675e-06
3:189032183 T C 0.044301 7.0873e-05
3:189033298 T C 0.202681 -1.2096e-05
3:189033377 G A 0.094536 5.3832e-05
3:189034009 C T 0.039063 -6.4061e-05
3:189037348 T C 0.206225 -4.2939e-05
3:189037412 T C 0.704046 -7.4484e-05
3:189038211 A G 0.086214 -1.0046e-04
3:189041576 A G 0.112001 -2.3748e-05
3:189043611 G A 0.051413 2.9773e-05
3:189044503 T C 1.206449 4.5597e-05
3:189044675 A G 1.282419 -1.5459e-05
3:189045268 G A 0.903325 -6.4161e-05
3:189045798 T C 0.044019 -1.1181e-04
3:189048167 C T 0.277317 1.3998e-05
3:189048860 A G 0.338672 -1.2930e-05
3:189050625 T C 0.061290 -2.9196e-05
3:189052464 C T 0.523316 -1.3753e-05
3:189053988 C T 0.235139 -3.3159e-05
3:189056422 C T 0.065457 -2.4028e-06
3:189059036 T C 0.056246 -7.8536e-06
3:189059421 G T 0.162330 3.5427e-05
3:189061076 G A 0.166763 1.3262e-05
3:189061769 C G 0.105071 1.2190e-05
3:189064625 T C 0.146409 -3.5051e-05
3:189065156 C A 0.511988 1.3292e-05
3:189065508 G A 0.104883 1.6039e-05
3:189066477 G A 0.041812 -7.3072e-05
3:189068310 T G 0.025927 1.2253e-09
3:189068777 C G 0.117116 -7.1979e-06
3:189072789 A C 1.851345 3.4436e-05
3:189074759 A G 0.233555 1.6651e-05
3:189076306 C T 0.262630 3.7913e-05
3:189077424 G A 0.356828 -7.2711e-05
3:189079650 G A 1.950577 6.5065e-05
3:189082997 T G 0.189902 -9.4433e-05
3:189083410 A G 0.051351 2.1445e-04
3:189085525 T C 0.433194 3.8364e-05
3:189085686 C T 0.030448 -3.5604e-05
3:189086515 G T 0.589416 9.1334e-06
3:189086654 G T 0.156439 -4.7818e-05
3:189087989 A T 0.028738 -4.3862e-05
3:189088341 C A 0.153842 3.6697e-05
3:189088457 C G 1.427118 -1.3771e-05
3:189088531 C T 0.062156 -1.1619e-04
3:189090039 A C 0.056054 -3.4991e-05
3:189090105 G A 0.040802 -8.0114e-05
3:189091562 C T 0.078648 -1.3397e-04
3:189097947 A G 1.338285 -1.8946e-05
3:189100318 C T 0.418455 3.2713e-05
3:189109213 G T 0.221292 2.4139e-06
3:189110666 G C 0.645028 2.1129e-05
3:189113349 T C 0.157195 -1.2618e-05
3:189115569 G A 1.184641 -2.2332e-05
3:189116954 A G 0.140255 1.1588e-04
3:189117284 T C 0.038079 8.2555e-05
3:189117915 T C 0.036398 -8.3712e-05
3:189120688 G A 0.048261 4.0332e-06
3:189122998 G A 0.061747 2.5713e-05
3:189126218 A G 0.069232 6.4910e-07
3:189134882 T C 0.204307 -5.1347e-05
3:189142602 C T 0.591337 1.4528e-05
3:189149244 T C 0.050400 1.1433e-04
3:189157496 G A 0.036602 -2.6400e-05
3:189159352 C T 1.089528 -1.7843e-05
3:189166153 C T 1.632191 -5.3084e-05
3:189166324 T C 0.059092 -1.5832e-04
3:189170062 A G 0.621435 -3.4863e-05
3:189173672 T C 0.671796 -8.8847e-06
3:189175669 A G 0.096977 -3.0320e-05
3:189185363 G A 0.295558 -1.9595e-04
3:189192826 G A 0.272652 -6.2867e-05
3:189209242 G A 1.141434 -1.8442e-05
3:189209541 A G 0.406521 1.4104e-04
3:189213630 C T 0.206206 5.9790e-05
3:189219130 A G 0.656314 1.6597e-06
3:189220418 G A 0.172551 1.1792e-05
3:189220784 T C 0.457680 -1.4208e-05
3:189222329 G A 1.178010 4.5107e-05
3:189225731 C T 1.403690 2.0312e-05
3:189227476 T C 1.589442 -6.0662e-06
3:189230922 C A 0.938905 9.6467e-05
3:189240547 A C 0.361801 -2.2684e-05
3:189254670 G A 0.028988 3.0700e-05
3:189258284 G T 0.050481 1.9306e-05
3:189261289 G T 0.105156 1.1462e-04
3:189261517 A G 0.636580 -6.6622e-05
3:189269761 C T 0.082436 -2.6795e-05
3:189282103 C T 0.152995 1.8295e-05
3:189286453 C T 1.759185 1.3299e-05
3:189288685 C T 0.028313 5.9935e-05
3:189292282 A G 0.106870 3.9659e-05
3:189294011 T C 0.083627 -1.9554e-05
3:189303656 G A 0.041000 -6.4208e-05
3:189334207 G A 0.153897 3.1580e-05
3:189336927 C T 0.124604 3.7028e-05
3:189343424 G A 1.916834 -4.5878e-05
3:189345401 T C 0.043276 9.7494e-05
3:189345904 A C 0.155452 6.7738e-05
3:189349591 T C 0.032681 -1.5615e-04
3:189356261 C T 1.007744 -1.7544e-05
3:189376390 G T 1.968743 -4.2844e-05
3:189382012 G A 1.033837 -4.8912e-05
3:189383183 T C 0.855074 2.3058e-05
3:189384451 C T 0.062565 4.9857e-06
3:189384586 G A 0.065204 5.3067e-05
3:189394427 G A 0.033165 -7.9523e-06
3:189399069 G A 0.152943 1.1397e-04
3:189400725 A G 0.906315 1.7239e-05
3:189401776 C G 0.273309 1.0149e-04
3:189402934 T C 1.974667 2.3009e-06
3:189406870 T C 0.074299 -2.2449e-05
3:189410908 T C 0.044038 -2.9329e-05
3:189414700 T C 0.023593 2.0974e-05
3:189424634 C A 0.022126 -3.0068e-05
3:189425809 T C 0.388536 -5.2519e-06
3:189426406 A G 1.796939 1.3870e-04
3:189426706 A G 0.192934 5.5821e-05
3:189435199 C A 0.615907 2.7692e-05
3:189437476 G C 0.025833 9.1846e-05
3:189437962 G A 0.635353 -1.5636e-04
3:189442017 T C 0.236336 9.7555e-05
3:189442448 G A 1.965498 -2.2521e-05
3:189444021 A G 0.050809 7.3548e-05
3:189444304 T A 0.084432 2.2268e-05
3:189445886 A G 0.050199 9.3205e-05
3:189447785 G T 0.413441 -1.8896e-05
3:189449255 T G 0.639296 -7.3086e-05
3:189449992 C A 0.025687 7.8022e-05
3:189452211 C T 1.299810 -2.2007e-04
3:189453482 G A 0.843503 2.3383e-05
3:189454719 T C 0.065636 -3.0359e-05
3:189455681 C T 0.122621 -2.4989e-05
3:189456729 G C 1.154572 5.0971e-05
3:189457674 T G 0.591639 -3.7622e-06
3:189458003 A G 0.104555 3.1632e-04
3:189459586 A G 0.079404 -3.6709e-04
3:189459697 C T 0.094666 5.8109e-06
3:189460381 C A 0.229309 3.5757e-06
3:189474191 G T 0.305234 -2.5487e-05
3:189477466 C A 0.046619 5.8328e-05
3:189481905 A G 0.399656 -1.3952e-05
3:189482530 C A 0.076639 1.5121e-05
3:189483649 T C 1.939119 2.0877e-06
3:189486023 G A 0.072387 8.7505e-05
3:189486364 C T 0.115854 -6.2469e-06
3:189489514 A G 0.234632 -4.4614e-06
3:189489850 C T 0.210026 2.0439e-05
3:189491283 T C 0.035220 -5.2241e-05
3:189491376 C T 0.256840 2.5254e-05
3:189492659 C T 0.090089 1.0010e-06
3:189495337 A G 0.173797 5.8582e-05
3:189498568 G A 0.081390 1.2819e-05
3:189498935 A G 0.191808 -3.4568e-06
3:189499173 G A 0.220562 -5.9582e-05
3:189505645 T G 0.055824 -3.7177e-05
3:189506381 C T 0.339454 -3.8042e-05
3:189507490 T C 0.072981 -4.6199e-05
3:189508566 C T 0.723890 5.1187e-05
3:189510063 T C 0.149866 4.1212e-05
3:189512133 G A 0.123059 -5.2020e-05
3:189520596 C T 0.186835 -2.5696e-05
3:189521858 T C 0.065405 -1.0494e-06
3:189529055 A G 1.770762 2.1492e-05
3:189529533 A G 0.184125 2.7343e-05
3:189529969 T C 0.476350 -3.0853e-05
3:189531496 A C 0.244688 1.0225e-05
3:189533192 G A 0.911255 -4.2153e-06
3:189535024 G A 1.218407 1.5709e-05
3:189538197 G T 0.266908 9.8975e-05
3:189539925 C T 0.722284 -2.1760e-05
3:189545021 G A 0.127084 -3.8205e-05
3:189545251 C A 0.025583 4.9645e-05
3:189549423 G A 0.085496 -9.4225e-05
3:189550801 C A 0.144550 6.8984e-05
3:189552856 T C 0.072211 7.4116e-07
3:189553336 T G 1.853847 -4.1524e-05
3:189561323 G A 0.144955 -5.1026e-05
3:189563530 G A 0.859501 5.7509e-05
3:189563792 C A 0.103640 -2.2380e-05
3:189564774 G A 0.201094 7.6017e-05
3:189565689 A G 1.662052 -1.7040e-05
3:189566100 G T 0.521291 -3.1875e-05
3:189577799 G C 0.370671 -1.8926e-05
3:189579511 A G 1.137432 2.3183e-05
3:189579598 G A 0.194161 7.7385e-05
3:189579931 T C 1.975514 -2.3408e-05
3:189583088 A G 0.188880 9.8191e-05
3:189584138 T C 0.043422 -3.9868e-05
3:189591053 T G 1.653224 9.0368e-05
3:189614507 A G 0.154884 1.7831e-05
3:189617276 T G 0.403772 3.0513e-05
3:189620052 T C 0.423256 1.0327e-04
3:189627541 T C 0.036599 3.6752e-05
3:189628614 A C 0.156212 7.4846e-06
3:189640957 A G 0.080082 -5.6053e-05
3:189645933 C T 0.558516 2.8530e-05
3:189652238 C T 0.902141 3.5433e-05
3:189655188 T G 0.765942 1.9698e-05
3:189658609 A G 0.135244 2.2570e-05
3:189659291 A C 0.080667 -7.4000e-05
3:189660494 G A 0.060981 -7.1538e-06
3:189661835 T C 0.548665 1.3394e-05
3:189666841 A G 0.062471 1.8564e-05
3:189669259 A C 0.283017 -4.8527e-05
3:189669768 A G 1.853162 9.0077e-06
3:189670844 G A 0.542180 -3.2139e-05
3:189679549 G T 0.067431 -5.3648e-05
3:189692565 A G 1.073026 -5.3912e-06
3:189706661 T C 0.106818 4.3319e-05
3:189708897 G A 1.604031 -8.3151e-05
3:189712741 G A 1.808812 -1.2488e-04
3:189715151 A G 0.046950 -9.4675e-05
3:189718756 T C 0.626816 -6.0033e-06
3:189730227 T C 0.020929 -4.6319e-05
3:189735222 T C 0.176517 -1.3006e-04
3:189735727 C T 0.067220 -5.9174e-05
3:189744972 G A 1.539282 -4.8056e-05
3:189749932 T C 0.143930 -9.1066e-05
3:189753818 C T 1.552430 -2.2621e-06
3:189755914 C T 1.340862 -8.8834e-06
3:189760140 C T 0.206969 1.6697e-05
3:189760283 C T 0.033740 -2.3061e-05
3:189762296 T G 0.063493 4.7815e-06
3:189766633 A G 0.134988 -9.5666e-06
3:189769291 T C 1.550911 -1.1234e-05
3:189774593 A G 0.155614 -1.5452e-04
3:189777657 A C 0.209289 1.4894e-05
3:189777916 G A 0.023983 7.3944e-05
3:189786432 C T 1.942842 1.1848e-05
3:189791716 A G 0.044025 5.3904e-05
3:189793787 A G 0.389857 1.2170e-06
3:189809163 A C 0.747831 4.1469e-05
3:189823398 T G 0.117490 -1.7883e-05
3:189824114 G A 0.285097 1.4681e-05
3:189828951 A G 0.255171 6.4252e-05
3:189829621 G A 0.249485 6.0786e-05
3:189829734 T C 0.597043 6.6354e-05
3:189833749 C G 0.336770 1.8465e-05
3:189834992 T C 0.544076 1.0807e-04
3:189835520 T C 0.021386 4.1836e-05
3:189835951 A G 0.353732 5.3757e-05
3:189836270 C T 0.021549 2.9535e-05
3:189837058 A G 0.626563 4.1247e-06
3:189839282 T C 0.578925 4.7367e-05
3:189840918 G A 0.126224 -7.6977e-05
3:189842088 C A 0.465029 1.7237e-04
3:189842626 A G 0.363943 2.1791e-04
3:189843284 T C 0.031588 4.1877e-05
3:189844458 A C 1.004083 4.5097e-05
3:189845963 T C 0.057469 6.8300e-05
3:189849259 G A 0.968078 -1.2580e-05
3:189854384 T G 1.264837 -1.1690e-05
3:189857047 C T 0.304760 -1.1798e-06
3:189857794 G A 1.497269 -1.3721e-05
3:189860697 A G 0.051702 6.6247e-05
3:189869312 T C 0.208647 -1.5685e-05
3:189872703 G A 0.049170 4.2371e-05
3:189873726 T C 1.464548 -3.9944e-05
3:189876198 C T 0.590165 -5.8967e-06
3:189880471 C T 0.380474 1.4002e-05
3:189881283 A G 0.033237 -2.6835e-05
3:189887028 G A 0.092614 -4.7204e-05
3:189897600 T C 0.113140 -1.0535e-04
3:189900554 A G 0.101803 -6.9680e-05
3:189901305 T C 0.327100 -5.6793e-05
3:189901374 A G 1.067405 -2.2981e-05
3:189908762 A G 1.805537 2.8199e-04
3:189912222 A G 0.287165 -3.3174e-05
3:189912733 C T 0.140327 4.9454e-06
3:189933984 G A 0.077343 5.6596e-05
3:189934928 T C 0.232928 8.9515e-06
3:189939693 G A 0.069605 -2.1247e-06
3:189946080 C T 0.532719 7.5545e-05
3:189947386 A G 0.050101 -1.5449e-05
3:189948515 G A 0.070829 -1.3634e-05
3:189951301 T C 0.261734 -1.8944e-05
3:189951375 T C 0.059358 -5.9079e-05
3:189953852 C T 0.190970 6.7879e-05
3:189956833 G A 1.078226 -4.4695e-06
3:189967652 G C 0.046502 -8.9947e-05
3:189969790 T C 0.383193 3.1561e-05
3:189971506 C T 0.577760 3.1850e-06
3:189973179 G A 0.046878 -3.6989e-06
3:189973895 A G 0.231146 -2.6680e-06
3:189976485 C T 0.053133 1.3829e-04
3:189981934 A G 0.042211 -6.4701e-05
3:190013308 A C 0.030367 7.5426e-05
3:190017805 A G 1.063695 -1.5935e-05
3:190019560 G A 0.147120 -2.0321e-05
3:190019899 C T 0.176702 -1.6076e-06
3:190022305 T G 0.026122 2.0791e-05
3:190026383 T C 1.183210 -2.4178e-05
3:190026654 T G 0.220202 -2.7240e-05
3:190030680 G A 1.681605 7.4980e-05
3:190031866 A G 0.044503 -9.2737e-05
3:190033120 C T 0.971528 7.0612e-06
3:190033513 T C 0.084824 3.5988e-05
3:190034607 G T 0.576452 -1.3923e-05
3:190037514 G T 0.778951 1.4829e-05
3:190039888 A G 0.058816 3.5689e-05
3:190041017 T C 0.036979 -7.9587e-05
3:190041780 G A 0.181902 4.9232e-05
3:190044017 G A 1.032402 6.6098e-06
3:190044046 T C 0.059222 4.9474e-05
3:190047162 G A 0.103121 8.2966e-06
3:190048898 A G 0.204408 -9.0767e-06
3:190066414 A C 0.127886 -5.7512e-06
3:190068567 C T 0.084023 -4.7074e-05
3:190077120 T C 0.274013 -1.6975e-05
3:190082072 A G 0.055924 -5.2266e-05
3:190085021 G A 1.858372 1.0679e-04
3:190089207 A G 1.799880 6.9838e-05
3:190092236 C T 0.414022 5.6087e-05
3:190093915 C T 0.083328 3.6081e-05
3:190097876 T C 0.045729 1.0947e-04
3:190102803 A C 0.169285 -5.5558e-05
3:190104123 A G 1.568532 7.3137e-05
3:190106553 C T 0.470491 4.8988e-05
3:190106657 C T 0.277784 -3.3029e-05
3:190110425 C A 0.306065 -3.3513e-05
3:190115990 C T 0.053331 4.7861e-05
3:190131547 T C 0.024983 -1.6067e-05
3:190132118 T C 0.044019 1.3900e-05
3:190139663 G A 0.073221 1.0436e-04
3:190144577 C T 0.289576 -1.8324e-05
3:190146527 A G 0.040130 -1.4095e-05
3:190147663 C A 0.450215 6.1928e-05
3:190148191 C T 0.077330 -7.8552e-05
3:190158168 C G 0.307090 -3.9330e-05
3:190161215 T C 0.056986 3.4458e-05
3:190161343 G A 1.971733 6.5217e-05
3:190163101 A G 0.310674 -2.5153e-05
3:190164375 T G 0.147922 -7.7174e-05
3:190167533 T C 0.313446 -1.7959e-05
3:190171244 G T 0.048638 1.5421e-04
3:190175580 A G 0.093095 2.1065e-05
3:190177590 A G 1.636596 9.2540e-05
3:190188644 T C 0.470047 8.7162e-07
3:190189563 A G 0.033967 -2.2256e-05
3:190200984 A C 0.051426 -1.2166e-05
3:190205606 C G 0.108538 -3.6552e-06
3:190206909 T C 0.297528 1.0474e-04
3:190207044 C A 0.053795 -5.8944e-05
3:190207816 A C 1.180545 1.1247e-04
3:190208139 A C 0.111531 -5.8042e-05
3:190213876 C T 0.921209 1.6116e-04
3:190221087 C A 0.126088 3.8498e-05
3:190223071 A C 1.753320 7.6279e-05
3:190223147 C T 0.644103 -3.8092e-05
3:190223190 C T 1.880329 2.1410e-04
3:190223527 C T 0.377020 2.5714e-06
3:190224164 A G 0.062773 -1.3473e-05
3:190224238 C T 1.155150 8.5194e-06
3:190224923 A C 0.028459 9.4079e-05
3:190227956 A G 0.061773 -1.9383e-05
3:190230411 A T 0.025995 3.2340e-05
3:190233523 A G 0.482731 7.0752e-05
3:190233622 C A 0.021964 -5.1092e-05
3:190233706 T C 0.065006 -1.9763e-05
3:190236084 G A 0.034613 4.8033e-05
3:190238208 T C 0.059290 1.2949e-04
3:190239471 C A 0.531888 5.5205e-05
3:190239991 A G 0.077236 -3.8353e-05
3:190246251 G A 0.060332 -1.2596e-05
3:190246861 G A 0.144410 1.5982e-05
3:190250499 A G 0.156448 2.5668e-05
3:190252635 T G 0.265811 -2.8634e-05
3:190255415 C A 0.109706 -7.0574e-05
3:190257325 G A 0.511164 2.0325e-05
3:190260163 T C 1.637683 3.3903e-05
3:190261257 A T 0.084708 5.1185e-05
3:190261666 T G 1.842227 -2.1892e-04
3:190262052 A G 0.134861 -1.0933e-04
3:190264270 G T 0.209341 -3.3096e-05
3:190264343 C T 0.086045 1.9125e-05
3:190265429 A G 0.935672 4.6585e-06
3:190271560 C G 1.337078 -4.5302e-05
3:190272875 A G 0.050105 -6.7622e-07
3:190273076 T G 0.075704 1.0586e-04
3:190278489 T G 0.049465 -1.6527e-05
3:190280884 C T 1.288888 -1.0688e-06
3:190282714 G T 0.287989 -2.8230e-05
3:190283007 C T 0.214794 6.2676e-05
3:190286188 G A 0.048579 2.2114e-04
3:190286886 A G 0.398309 3.5702e-05
3:190292102 T C 0.263708 6.2679e-05
3:190292390 T G 0.139103 -2.3920e-04
3:190294150 A G 1.223567 1.5778e-05
3:190296935 G A 0.660735 1.9492e-05
3:190297971 C T 0.071368 -5.5701e-05
3:190298559 T C 0.157195 -9.7799e-05
3:190303805 G A 0.662864 -1.9759e-05
3:190304172 C G 1.785157 9.4023e-05
3:190307448 A G 0.396378 1.4886e-05
3:190310153 C G 0.193541 -8.2772e-07
3:190311158 C G 0.094646 3.7565e-06
3:190313439 A G 0.046009 2.4127e-04
3:190314468 T C 0.983560 -1.6750e-04
3:190317076 A C 0.079953 -8.6758e-05
3:190318526 A G 1.337974 -6.1540e-05
3:190321456 T C 1.422065 -1.6837e-04
3:190322711 T G 0.078671 -1.0928e-04
3:190334506 A G 0.077548 -2.4283e-04
3:190334615 T C 1.674944 -9.7049e-05
3:190342101 A G 1.429527 -2.8208e-04
3:190342678 C T 0.042795 8.0929e-05
3:190342981 A G 0.119486 -3.5703e-05
3:190346218 A G 1.696983 -4.2507e-05
3:190350461 G A 0.247605 7.3553e-05
3:190355651 C T 0.557299 -2.0456e-05
3:190355992 T C 0.073860 6.7812e-06
3:190358352 A G 0.463717 -1.4704e-05
3:190361905 C G 0.062656 5.2633e-05
3:190374933 A G 0.021049 2.4506e-05
3:190378927 G A 0.075065 -8.0853e-05
3:190382215 T C 0.856190 3.1668e-06
3:190387617 A G 0.121810 -2.2301e-05
3:190415989 T C 0.267356 6.6757e-05
3:190417624 C T 0.255129 -2.1461e-05
3:190421204 A G 0.105545 2.3352e-04
3:190424482 A G 0.120817 -7.8057e-05
3:190425405 C T 0.028280 1.3507e-04
3:190431993 C T 0.127305 -9.7815e-05
3:190433597 A G 0.853029 1.0944e-05
3:190437709 A G 0.030607 4.1922e-05
3:190452195 G A 0.091426 2.1663e-05
3:190455426 G A 0.519522 -2.2762e-05
3:190462585 C A 0.288116 1.5498e-05
3:190492052 G A 0.046018 5.5899e-05
3:190492281 A G 0.096071 -4.1863e-05
3:190493413 G A 0.045230 1.3547e-04
3:190494199 C T 0.813129 -5.1599e-06
3:190500306 A C 0.905786 -3.0523e-05
3:190505722 A G 0.159925 1.3575e-05
3:190507420 C T 0.038420 2.5080e-05
3:190512679 A G 0.064870 1.4766e-04
3:190514094 G T 0.782830 -1.5550e-06
3:190517223 G A 0.220289 -1.7812e-05
3:190517251 T C 0.219533 -3.3823e-05
3:190520419 T G 0.220656 -3.3847e-05
3:190525056 A G 0.716737 1.3199e-05
3:190527021 A G 0.258923 3.6294e-05
3:190529738 C T 0.097665 8.2535e-05
3:190530174 G A 0.316912 -1.0913e-05
3:190536662 G T 0.308002 -8.4332e-06
3:190540938 T C 0.050828 3.3873e-05
3:190550565 A G 0.304069 -1.4034e-05
3:190555488 G A 0.091566 -2.8127e-06
3:190556718 G A 0.122044 -2.2976e-05
3:190556786 T C 0.076697 1.9563e-05
3:190560366 A G 0.104198 8.7083e-06
3:190575080 A G 0.421026 2.1701e-05
3:190575590 G A 0.031351 -1.6107e-05
3:190576461 G A 0.543070 3.0712e-06
3:190578566 G A 0.775092 1.1720e-05
3:190578743 C T 0.366088 1.0157e-05
3:190579558 C T 0.463597 -1.5859e-05
3:190579863 G A 0.933595 -4.0370e-05
3:190581161 C T 0.288197 -5.2336e-05
3:190582270 T C 0.045525 -1.4379e-05
3:190583928 G A 0.337097 3.4676e-06
3:190583974 C T 1.876041 5.9919e-06
3:190587954 A G 0.090277 1.2838e-04
3:190588704 T C 0.295746 -4.5319e-05
3:190591315 G A 1.625229 2.8376e-05
3:190592125 T C 1.116136 -2.3231e-05
3:190594731 A G 1.018453 -3.9081e-05
3:190596086 T C 0.927844 1.3821e-06
3:190611271 C T 0.065262 3.1981e-05
3:190618681 C T 0.021925 1.5136e-06
3:190624703 A C 0.188640 -6.2344e-05
3:190627617 T C 0.097012 -9.0341e-05
3:190629052 C G 0.043350 4.4572e-06
3:190646505 A C 0.963278 -2.5581e-05
3:190654424 C T 0.773239 -1.5101e-06
3:190656210 C A 0.031980 1.7019e-04
3:190657846 C T 0.053811 2.6042e-05
3:190658095 A G 0.354147 8.6961e-06
3:190669460 G A 0.051189 6.0962e-06
3:190678987 T G 0.159220 -2.2757e-05
3:190681990 G T 0.095419 1.1473e-05
3:190684696 T C 0.057635 4.5546e-05
3:190687732 A G 0.360071 4.5447e-05
3:190688043 A G 0.099791 -1.0483e-05
3:190689321 G A 0.159665 4.9392e-05
3:190702298 C T 0.087853 2.6818e-05
3:190717079 T C 0.112322 1.1985e-06
3:190718951 G T 0.341070 6.3753e-05
3:190718957 G A 1.957094 -8.8600e-06
3:190721561 C T 0.068164 -2.1947e-06
3:190738337 C T 1.148633 -1.1702e-05
3:190743971 A G 0.070959 -2.5978e-05
3:190745874 A G 0.035246 8.9834e-05
3:190749148 A T 0.036557 1.0941e-04
3:190753161 C A 0.050222 -8.1336e-06
3:190767699 A G 0.232315 6.5684e-05
3:190770454 T C 0.333894 5.7520e-05
3:190772636 G A 0.300456 -1.5524e-05
3:190781985 G A 0.899505 -1.5190e-05
3:190785088 T G 0.229809 2.6308e-05
3:190790915 T C 0.062601 1.3799e-05
3:190792498 T C 1.189737 4.6288e-06
3:190808891 G A 0.861462 4.5413e-05
3:190808967 C A 0.530827 -5.5734e-06
3:190813830 T C 0.043863 4.8731e-07
3:190818562 C T 0.333339 -5.2880e-05
3:190823801 G A 0.136718 1.7354e-05
3:190825073 T G 0.100372 8.0587e-05
3:190833923 T C 1.951067 -1.4609e-05
3:190834286 C T 0.103147 9.6613e-06
3:190837203 G A 0.068839 -1.7840e-05
3:190847554 C T 1.412532 -2.2684e-05
3:190848369 G A 0.297658 1.5858e-04
3:190853157 A G 0.029163 -7.5376e-05
3:190860393 T C 0.912050 -3.3653e-05
3:190861904 G A 0.028228 6.4779e-05
3:190862231 G A 0.365640 -8.4954e-06
3:190873984 C T 0.806232 3.0616e-05
3:190874663 G T 0.223571 -2.9742e-06
3:190876407 A G 0.039332 -3.3269e-05
3:190877111 A G 0.266648 1.7245e-05
3:190887465 T C 0.036716 -2.6200e-05
3:190888250 A G 0.021415 5.9732e-05
3:190889450 T G 0.680952 -5.4457e-06
3:190890486 G A 0.676661 -4.7502e-06
3:190895026 G A 0.362950 -1.7966e-05
3:190899740 G A 0.686509 -3.6515e-06
3:190900945 A G 0.085464 -9.7808e-06
3:190920845 G A 0.240630 9.3373e-06
3:190922618 C G 1.847291 -4.5529e-05
3:190924612 C T 0.027849 -3.1600e-06
3:190935483 T A 0.042195 1.8582e-05
3:190941037 T C 0.529914 -3.0187e-05
3:190944565 G A 0.028757 -8.5639e-05
3:190952908 C T 0.866463 3.3157e-05
3:190955405 A G 0.068044 1.0310e-05
3:190956855 C T 0.126308 1.1737e-05
3:190958158 A G 1.415401 3.6667e-06
3:190962230 C T 0.063740 1.9567e-05
3:190963920 C T 0.117675 -4.9125e-09
3:190973579 A G 0.633970 3.2512e-05
3:190976800 C T 0.648803 -1.7712e-05
3:190981172 A G 0.107535 1.7649e-05
3:190983412 C T 1.084727 -1.2528e-05
3:190992347 C T 0.029293 1.3099e-05
3:190994275 T C 0.030770 7.1049e-05
3:191000808 T C 1.210208 4.5280e-05
3:191005488 G A 0.059725 2.6489e-06
3:191013346 T C 0.812915 1.2339e-04
3:191025402 G A 0.533160 1.7289e-06
3:191046621 C T 0.064941 -2.7231e-05
3:191057336 G T 0.159840 -9.8152e-05
3:191060021 C T 0.119350 1.4568e-05
3:191073968 C T 0.028644 -6.1501e-05
3:191075902 T C 0.633649 1.0334e-05
3:191076214 A G 0.038426 -3.0862e-05
3:191087986 C T 0.034827 -3.9509e-05
3:191089961 A G 0.159155 -1.0984e-04
3:191093080 G A 0.139898 -6.3291e-05
3:191093310 G A 0.777212 -7.8698e-06
3:191100561 A C 0.902965 9.6803e-06
3:191106416 C T 0.142008 5.4568e-06
3:191107358 T C 0.043243 -5.2260e-06
3:191114266 C T 0.707412 3.5531e-05
3:191114590 A G 1.855295 -2.5676e-05
3:191139587 T C 0.132686 -6.7481e-05
3:191139926 G A 0.105146 -3.2224e-05
3:191147527 G A 0.096882 5.6451e-05
3:191147791 G A 1.808903 -5.7259e-07
3:191148096 G A 0.155118 2.0190e-04
3:191150481 G A 0.038248 4.8638e-06
3:191152123 A C 0.061085 -8.0902e-05
3:191154590 A G 0.498246 -6.7088e-05
3:191159455 G T 0.355517 -4.6198e-05
3:191168900 T C 0.154748 3.7999e-07
3:191173004 A G 0.020575 -1.1477e-05
3:191178378 T C 0.049274 -1.0767e-04
3:191182592 G A 1.497648 2.0283e-06
3:191190319 A C 0.033116 -4.9245e-06
3:191191560 G A 1.745942 5.0339e-07
3:191192854 G T 0.927779 -4.8030e-06
3:191196592 G A 0.129989 -7.7499e-07
3:191199308 T G 0.058446 5.7384e-05
3:191204437 G A 0.032834 -3.1818e-05
3:191213468 T C 0.791951 3.0119e-05
3:191220050 G A 1.490586 4.2295e-05
3:191221377 C T 0.053464 7.5227e-07
3:191224013 G A 0.892416 3.0025e-06
3:191226822 G T 0.037271 -5.7987e-06
3:191227538 A G 0.068677 -6.8572e-05
3:191228498 A G 1.289326 -4.6081e-05
3:191233635 T C 0.196508 4.1455e-06
3:191235161 A C 1.829608 -3.9035e-05
3:191235802 C T 1.090167 -5.5361e-05
3:191242036 T C 0.400802 -4.2163e-05
3:191242525 A G 0.050403 1.4351e-05
3:191247370 C T 0.171596 -3.4183e-05
3:191247780 A G 0.066888 1.0371e-04
3:191249651 G A 0.106061 9.9570e-06
3:191256891 A G 1.291472 -3.2813e-05
3:191257811 C G 0.053458 4.9918e-05
3:191260127 T C 0.132975 1.2695e-05
3:191262206 T C 0.533030 -9.8498e-05
3:191267203 T C 0.205089 1.8310e-05
3:191273678 C T 0.046528 6.3549e-05
3:191280430 C T 0.784563 -4.3057e-05
3:191290916 C T 1.458336 7.1249e-06
3:191300071 T C 0.510398 -5.6642e-06
3:191300498 C G 1.330547 1.2192e-08
3:191303935 G A 1.392626 1.1691e-06
3:191312326 T C 0.044671 1.7107e-05
3:191320956 T C 0.446927 -4.5825e-05
3:191329002 T G 0.059657 -3.7248e-05
3:191329724 C T 1.426112 4.3597e-05
3:191342471 G A 0.181126 3.9542e-05
3:191343783 C T 0.497762 3.7785e-06
3:191347675 G A 0.185245 1.0091e-04
3:191348677 G A 0.122738 -2.1401e-06
3:191349175 A G 0.063234 3.6077e-04
3:191365886 A G 0.053941 3.8539e-05
3:191366444 G T 0.058161 1.9718e-05
3:191371775 A G 0.046690 -9.5645e-06
3:191373334 A G 0.276632 8.3238e-05
3:191373458 C A 0.084240 -1.0829e-04
3:191374294 C T 0.069982 -1.1527e-06
3:191383888 A G 0.213032 1.2337e-04
3:191403060 T C 0.046534 9.7874e-06
3:191413126 T C 0.176949 7.1931e-05
3:191413314 T C 0.782992 4.2453e-05
3:191413512 A G 0.360412 6.8573e-06
3:191428252 C T 0.036343 -3.2592e-05
3:191432503 G A 0.301245 8.1621e-05
3:191433799 G A 0.120966 7.7219e-06
3:191446414 T C 0.679531 -1.4891e-05
3:191455939 C T 0.033869 4.6138e-05
3:191456487 T C 0.099648 2.4625e-05
3:191458798 T G 0.051062 2.8922e-04
3:191466674 C T 1.864418 -1.3169e-04
3:191468223 G A 0.329437 1.6169e-04
3:191471340 C T 1.134803 1.0508e-05
3:191487762 T C 0.745702 -2.4301e-05
3:191506526 C T 0.570944 -2.1478e-05
3:191506703 A G 0.055704 -1.3014e-04
3:191521852 C A 0.200519 1.2583e-04
3:191522062 C T 0.125481 -2.0456e-05
3:191523185 G A 0.039400 9.6864e-05
3:191524906 T C 0.048125 -4.4458e-06
3:191535345 A G 0.111975 -1.8872e-05
3:191538492 C T 0.049631 9.9566e-07
3:191549942 T C 0.026846 8.2769e-05
3:191565315 C G 0.091290 9.4129e-05
3:191567889 C A 0.200409 -6.3935e-05
3:191573639 A G 0.033266 6.9666e-05
3:191578101 T C 0.861127 -2.0989e-06
3:191581665 T C 0.555322 1.4205e-05
3:191587127 A G 0.083899 -1.8893e-05
3:191588020 C A 0.034382 9.8777e-06
3:191590310 C T 0.059946 3.2445e-05
3:191592192 T C 0.076392 -1.4765e-06
3:191593851 G A 0.912774 -2.1618e-05
3:191610414 C A 0.054324 2.5808e-04
3:191619436 A G 0.134864 2.6601e-06
3:191621611 G A 1.133037 -1.0318e-06
3:191626716 C T 0.400798 1.0313e-05
3:191626858 T C 0.339295 -1.5539e-05
3:191627607 G C 0.068790 2.5368e-05
3:191628020 G C 0.109359 9.5254e-05
3:191630058 T G 0.087856 -1.6785e-05
3:191630176 A G 0.198062 -4.2738e-06
3:191632954 G A 0.169763 3.7783e-05
3:191644758 A C 1.375472 1.3008e-05
3:191654070 T C 0.061796 -3.3497e-05
3:191663199 T C 0.886246 9.4294e-07
3:191667777 A G 0.020786 -3.1796e-05
3:191669952 G A 0.115604 -2.6739e-05
3:191673044 G A 0.610390 -1.0025e-05
3:191673495 G A 0.049436 5.6946e-05
3:191686078 G A 0.657609 -8.5146e-06
3:191696718 G A 1.563479 3.1045e-06
3:191701104 C T 0.175352 2.7483e-05
3:191703700 C G 0.064113 1.1851e-05
3:191718283 T C 0.048722 3.9387e-05
3:191719615 A G 0.589932 -2.0890e-06
3:191723630 A G 0.064156 -3.8919e-05
3:191724308 C T 1.562534 2.1958e-06
3:191728441 T C 0.150937 -8.9913e-06
3:191731554 T C 0.072906 3.3971e-05
3:191741017 C T 0.925890 2.9932e-06
3:191742837 C T 0.021143 -1.5010e-05
3:191745117 A G 0.041984 -2.0446e-05
3:191747615 C T 0.083010 1.0041e-04
3:191750030 A G 0.073455 7.5126e-05
3:191756640 T G 0.070258 2.5170e-06
3:191759925 G A 0.045256 -2.9704e-05
3:191761315 T C 0.259521 3.1793e-05
3:191761447 A G 0.763703 2.6950e-05
3:191763210 G T 0.497726 6.9118e-06
3:191765223 G A 0.833882 5.0274e-05
3:191775508 T G 0.428634 -4.3157e-05
3:191780036 C T 0.251377 2.9204e-05
3:191783287 G A 1.398494 -5.0078e-05
3:191786501 T C 0.163453 -1.2093e-06
3:191792711 G T 0.047489 6.9521e-05
3:191796265 T C 0.036223 1.3155e-05
3:191798319 T G 0.209614 5.5809e-05
3:191805160 C T 1.381194 -3.5354e-05
3:191815982 G A 0.077577 -4.9898e-05
3:191824535 T C 0.036083 1.0150e-06
3:191824938 G C 0.928645 7.1661e-06
3:191826058 A G 1.931972 -8.5384e-05
3:191826819 A C 0.041598 -4.7964e-05
3:191838282 A T 0.477791 -4.2301e-05
3:191839031 C T 1.574092 -8.4807e-06
3:191843379 G A 0.305873 -3.2875e-06
3:191847799 A C 0.335445 1.4057e-05
3:191850051 T C 1.266992 -3.3865e-05
3:191851051 C T 1.865915 -6.2610e-05
3:191851165 T G 0.042403 2.6710e-05
3:191853403 G A 0.177397 2.1249e-06
3:191854129 C A 0.273364 4.3294e-05
3:191855536 T C 0.105140 -2.1718e-05
3:191859625 C T 0.027605 3.1214e-05
3:191860535 C A 1.549227 -4.7993e-06
3:191865312 T C 1.431951 -7.5114e-05
3:191873417 C T 0.102287 -3.4695e-05
3:191874628 G C 0.281864 6.7558e-05
3:191876020 A C 0.382713 -3.3420e-05
3:191879679 G T 1.060368 -3.2185e-04
3:191883462 A G 0.319801 -5.0009e-06
3:191885042 T G 1.907139 -7.1641e-05
3:191894110 T C 0.104082 -4.7578e-06
3:191897218 A G 0.945283 5.0755e-05
3:191901623 C T 0.346020 7.7333e-05
3:191905396 A C 0.167309 9.0422e-05
3:191912467 C T 0.038579 -9.0000e-05
3:191915973 A G 0.403544 -1.1222e-05
3:191924614 C A 0.025047 -3.0289e-05
3:191928976 C G 0.105523 -2.1547e-05
3:191932796 A C 0.078333 -1.0141e-04
3:191948449 A C 0.749645 3.1250e-04
3:191956212 T G 0.058482 2.1421e-05
3:191964175 A G 0.613236 6.9526e-05
3:191966127 C T 0.085759 -4.8856e-05
3:191973700 C T 0.077664 2.0358e-05
3:191981590 G A 0.036223 -1.5792e-04
3:191995395 G A 0.297697 1.2421e-05
3:192000678 C T 0.208514 -1.1933e-05
3:192006704 G T 0.043620 -9.0512e-05
3:192014722 G A 0.049150 -5.9888e-05
3:192017453 C A 0.022749 -5.7036e-05
3:192018840 G A 0.804538 9.7084e-05
3:192019397 A G 0.080787 4.8693e-06
3:192020346 G A 0.331748 4.3175e-05
3:192021654 G A 0.066243 -5.5985e-05
3:192021792 T C 0.039089 -1.3273e-05
3:192023626 T C 0.064876 2.0595e-05
3:192027949 T C 0.063205 -7.7656e-05
3:192029772 G T 0.039679 1.3470e-04
3:192034019 C G 0.167562 5.9764e-05
3:192037486 A G 0.100362 -1.6554e-04
3:192043233 C G 0.383427 5.5130e-05
3:192043478 A G 0.285698 8.6835e-05
3:192043849 T C 1.629400 -6.3916e-05
3:192050861 A C 0.048109 -3.7629e-05
3:192051714 T C 0.097113 -2.2182e-05
3:192053565 C T 0.031532 -4.2213e-05
3:192054318 A G 0.523407 -1.4060e-06
3:192055252 C T 0.049975 2.9248e-05
3:192056553 A G 0.516097 1.0439e-05
3:192059835 C T 0.538487 -1.7319e-05
3:192060611 T C 0.709599 4.9662e-06
3:192064409 C T 0.066359 1.6352e-05
3:192069599 C A 0.030598 -6.6496e-05
3:192070342 C A 0.360155 1.1165e-05
3:192076444 C T 0.036038 5.9320e-06
3:192082082 C T 0.374712 4.9947e-05
3:192083238 T C 0.309723 1.1265e-04
3:192084472 A G 0.050611 4.0374e-04
3:192086979 A G 0.149097 -9.3332e-06
3:192090615 A G 0.051056 4.4389e-04
3:192090851 T C 0.284685 -2.4122e-05
3:192091580 T C 0.281319 3.8877e-05
3:192092995 C T 0.155579 1.2284e-05
3:192093218 T C 0.074785 2.1091e-05
3:192093883 C G 0.260894 1.8946e-05
3:192093975 G A 0.767773 -9.2419e-06
3:192095070 A G 0.198017 2.2467e-05
3:192097364 T C 0.036836 -3.6701e-05
3:192099562 A G 0.836726 -3.8725e-05
3:192100439 G A 0.265133 9.2320e-05
3:192101630 A G 0.023107 1.0349e-05
3:192104271 T C 0.046216 2.0000e-04
3:192111688 A G 0.051186 -2.8380e-05
3:192119536 G A 1.489969 1.7657e-05
3:192119573 C T 0.699450 -2.1417e-05
3:192120266 A G 0.103601 1.0360e-04
3:192123744 A G 0.037521 1.8230e-04
3:192126987 T G 0.185573 -1.6558e-04
3:192130953 G T 0.372979 -4.0232e-05
3:192135659 T G 0.870076 5.1166e-05
3:192140141 G A 0.756585 -7.9346e-05
3:192142456 T C 1.276454 -5.9698e-05
3:192143016 A G 0.069868 -7.1296e-05
3:192154508 C T 0.136701 -2.8372e-05
3:192154862 C T 1.088492 -4.8824e-05
3:192156784 G C 0.806362 -1.4054e-05
3:192157810 A G 1.035385 1.0243e-05
3:192157870 C G 0.060228 -4.7266e-05
3:192165694 T C 0.102637 -2.6678e-05
3:192167149 A C 0.938392 1.5054e-05
3:192168941 C T 0.034158 -2.1887e-05
3:192180672 T C 0.041744 -4.7632e-06
3:192193793 T C 0.202434 -1.5732e-06
3:192203763 T C 0.024651 -6.2651e-05
3:192218393 C T 0.132923 -1.0809e-04
3:192234172 C T 0.181476 -3.6448e-05
3:192241047 C G 1.792080 6.8958e-05
3:192248052 C G 0.117921 -4.6727e-08
3:192249620 G A 1.194080 -1.1681e-04
3:192257668 A G 0.102017 -9.3615e-05
3:192262630 A G 0.086282 -4.0312e-06
3:192264483 G C 0.510300 2.7057e-05
3:192270786 T C 0.062273 -1.3439e-05
3:192271765 G A 0.035005 2.1646e-06
3:192273835 A G 0.056483 2.3239e-06
3:192279915 C T 0.083591 6.4332e-05
3:192286424 T C 1.183992 -2.8319e-05
3:192289154 C T 0.777150 -7.2070e-05
3:192289343 T G 0.031253 2.4056e-05
3:192291867 C T 1.225333 9.2030e-06
3:192293427 T G 0.418498 8.3568e-06
3:192295856 A C 0.044087 2.5606e-05
3:192298277 T C 1.432285 3.3783e-05
3:192300716 A T 0.047167 -6.1981e-06
3:192302970 A G 0.507944 4.8426e-05
3:192309819 A G 0.058073 -3.1036e-05
3:192316105 A G 0.177397 1.0467e-04
3:192316541 C A 0.569071 9.6256e-06
3:192319924 G A 0.211276 4.9319e-06
3:192322834 T C 0.061124 -2.0313e-05
3:192323258 T C 0.030627 -9.7555e-06
3:192327238 G T 1.382392 1.5145e-04
3:192330068 T C 0.051695 2.3962e-05
3:192330811 A C 0.455324 -5.5865e-05
3:192334623 T C 0.065610 6.4518e-05
3:192336707 A G 0.269047 3.2737e-05
3:192337587 C T 0.191246 3.8250e-05
3:192338358 A G 0.236534 -6.7645e-06
3:192339641 T C 1.398059 -5.1856e-05
3:192341513 G A 0.032266 -1.5269e-05
3:192342219 T C 0.880154 -8.5646e-05
3:192344272 G A 0.106149 9.0236e-05
3:192348681 T C 0.067992 3.3774e-05
3:192353667 A C 0.038465 -9.8733e-05
3:192354480 G A 0.295078 -1.1346e-04
3:192355563 C T 0.135906 -7.1563e-05
3:192364196 T C 0.021945 -2.5543e-05
3:192369950 T C 0.064107 -6.8785e-05
3:192370267 G A 1.001762 9.5294e-06
3:192370648 G T 1.195118 2.2249e-05
3:192374007 T C 0.109301 -3.0017e-05
3:192378486 A G 0.081066 2.2472e-05
3:192379613 C A 0.082601 1.8773e-04
3:192381796 G A 0.101553 -6.2997e-05
3:192386476 C A 0.218351 3.1847e-06
3:192386544 T C 0.160713 2.3815e-04
3:192389118 T C 0.982006 -4.2146e-05
3:192396924 C G 0.168438 -1.3269e-04
3:192398663 G A 0.055308 9.4913e-05
3:192416400 G A 1.950184 7.8185e-06
3:192416766 C T 0.076071 -3.1992e-05
3:192418487 A C 0.035609 1.2579e-04
3:192423209 A G 0.068615 9.8102e-06
3:192424298 T C 0.905909 -5.1302e-05
3:192432854 C T 0.069092 4.7519e-05
3:192434058 C T 0.407212 8.0578e-05
3:192435267 C T 0.025982 4.2984e-05
3:192438197 T G 0.061189 -4.3123e-05
3:192449152 A G 0.047631 8.8637e-06
3:192454826 G T 0.048858 -1.5599e-05
3:192456000 T C 0.046437 -3.7689e-05
3:192468027 T C 0.443545 8.6430e-05
3:192470219 C T 0.775138 -4.7470e-05
3:192488888 T C 0.441896 8.4863e-05
3:192489952 T C 0.271605 -1.1020e-05
3:192490157 T G 1.198137 9.6387e-06
3:192495681 C A 0.026385 -5.5659e-05
3:192500371 T C 0.065678 1.1349e-05
3:192504243 C G 0.131391 -6.4762e-05
3:192508890 T C 0.267411 6.1963e-05
3:192509582 T G 0.099135 -2.8160e-05
3:192512184 G A 0.073348 -1.0802e-06
3:192522974 G T 1.010247 -4.7105e-06
3:192525909 A G 0.037787 1.2920e-06
3:192526705 G A 0.047518 -1.9335e-05
3:192534030 T C 0.067502 -1.6364e-05
3:192534109 G A 0.033019 -7.5058e-05
3:192536060 T C 0.174385 1.6919e-05
3:192538237 T C 0.093692 -2.1163e-05
3:192539905 C T 0.819254 -8.0617e-06
3:192547128 T C 0.743394 -5.0474e-06
3:192571807 A G 0.086227 -2.7991e-05
3:192574884 C T 0.202697 -4.9437e-05
3:192587312 T C 0.040783 -2.8002e-05
3:192589266 C T 0.183096 -1.8841e-05
3:192592136 A G 0.983161 -4.0394e-06
3:192595307 C A 0.537256 5.6480e-05
3:192595820 C T 0.255593 -8.5751e-05
3:192596458 C T 1.207757 -2.5411e-05
3:192597085 C T 0.141031 4.0138e-06
3:192601282 A G 0.980766 1.6089e-06
3:192602465 C T 0.073565 4.1713e-05
3:192603329 A G 1.125026 -4.5125e-05
3:192605606 A G 0.084390 3.1255e-05
3:192605828 G A 0.215982 1.5921e-05
3:192606423 G A 0.136883 5.4576e-05
3:192611314 A G 0.737724 6.2796e-06
3:192612003 C T 0.065042 -3.1786e-05
3:192613138 T C 0.817293 1.6510e-05
3:192613236 A C 1.013824 4.3844e-05
3:192613761 A C 0.217751 1.0591e-06
3:192614583 C T 1.034058 7.0334e-05
3:192616700 G T 1.150334 8.7952e-05
3:192618191 C T 1.075415 1.1922e-04
3:192626691 T A 0.116130 9.2421e-06
3:192632492 T C 0.845645 6.0586e-05
3:192636883 C T 0.055687 -1.9075e-05
3:192637007 G T 0.057856 4.0613e-05
3:192637455 T C 0.962667 4.3503e-05
3:192638692 T C 0.064392 -1.0671e-04
3:192642408 T C 0.899476 2.6042e-05
3:192647543 G A 0.907733 2.0787e-05
3:192662495 A G 0.879378 2.1809e-05
3:192665070 T C 0.057378 5.0616e-05
3:192669083 C T 1.017956 -3.1303e-05
3:192670153 C T 1.078443 -3.0176e-05
3:192675756 T C 0.634360 -4.9012e-05
3:192712812 A G 0.036924 1.1728e-05
3:192712918 A G 0.100359 -6.2005e-06
3:192726154 G A 0.095260 2.5552e-05
3:192727562 A G 1.134536 -7.1517e-06
3:192730059 G T 0.061987 4.7163e-05
3:192733097 A G 0.022402 5.2149e-05
3:192737635 T G 0.070491 -1.2324e-05
3:192745185 G A 0.099719 1.0964e-04
3:192746255 T C 0.334884 -3.6506e-05
3:192747044 A G 0.952644 -3.5027e-05
3:192747334 C T 0.045505 1.7989e-05
3:192749518 G A 0.107207 -9.7911e-05
3:192750989 G A 0.035197 -1.2225e-05
3:192752645 A G 0.181029 5.0125e-05
3:192757975 T C 0.054486 1.7830e-05
3:192758191 C T 0.182255 3.1978e-05
3:192758640 C T 0.107752 4.9816e-05
3:192758695 A G 1.173619 5.3097e-05
3:192758964 G A 1.125809 -4.2395e-05
3:192760453 G A 0.047966 9.9492e-05
3:192761773 T C 0.035184 -9.5269e-06
3:192763939 C T 0.695672 -6.5489e-05
3:192766024 G A 0.467632 2.9894e-05
3:192767437 A G 0.383281 6.8631e-05
3:192769011 T C 1.154183 -3.9358e-05
3:192769906 A G 0.029407 1.6117e-05
3:192770436 A G 0.436164 1.8525e-05
3:192770692 A G 0.052860 -2.6603e-06
3:192775890 A G 0.595527 1.8029e-05
3:192776795 G A 0.023804 2.9890e-05
3:192784485 G A 0.025012 3.2039e-05
3:192785472 C T 1.313507 2.5701e-05
3:192787376 C T 0.166867 -6.4211e-06
3:192797746 C T 0.341307 3.6376e-05
3:192799427 C T 0.027066 1.1792e-04
3:192804400 T G 0.502962 4.4620e-05
3:192805770 A G 0.031779 2.5296e-05
3:192807819 C A 0.581795 5.8325e-05
3:192812473 C T 0.104208 5.1801e-06
3:192815280 T C 0.283779 -1.3515e-04
3:192827997 G A 0.034593 7.6691e-06
3:192840477 A G 1.620120 1.5335e-05
3:192842282 T C 0.429579 9.3197e-05
3:192842612 G T 0.050780 4.1760e-05
3:192843266 G A 0.455298 -9.5736e-05
3:192843405 A G 0.063792 2.4600e-05
3:192850600 C T 0.039605 -6.2945e-05
3:192852470 T C 0.102975 1.3168e-04
3:192854961 T C 0.026992 -8.3591e-05
3:192865064 T G 0.442441 4.9614e-05
3:192870075 G T 0.184661 -1.1681e-05
3:192873514 A C 1.576721 3.4492e-05
3:192873699 T C 0.056366 -1.1676e-05
3:192895163 G T 0.064548 3.7759e-05
3:192904695 T C 0.103432 9.1351e-05
3:192920071 C T 1.673591 2.8551e-05
3:192921936 T C 1.673334 2.8757e-05
3:192927733 A G 0.037894 -6.0685e-05
3:192932118 A G 0.059634 4.3780e-05
3:192943001 C T 0.095357 7.7123e-05
3:192948186 A G 0.682909 -1.4033e-05
3:192954665 T C 1.226430 1.3758e-04
3:192974862 T C 1.735906 -9.6464e-06
3:192983982 C T 0.050085 2.2323e-05
3:192992750 A G 0.080579 1.0692e-05
3:192994543 G A 0.985514 -4.6163e-05
3:193003457 C A 0.029958 -1.0362e-04
3:193016375 A C 0.063961 4.9844e-05
3:193021756 T C 0.648787 5.7355e-05
3:193025527 G A 0.038452 -1.9800e-06
3:193031875 T C 0.100213 2.9320e-05
3:193031926 T C 1.314903 5.5805e-05
3:193032832 T C 0.021552 -1.0294e-05
3:193035208 G A 0.209439 -6.7446e-05
3:193036783 A G 0.204752 -3.2113e-05
3:193039977 C T 0.021536 -6.0414e-05
3:193041287 A C 1.419497 2.5742e-05
3:193041503 A G 0.099541 -7.6236e-05
3:193043636 A C 1.320307 5.8350e-05
3:193044923 C T 1.660163 6.1022e-06
3:193051401 T C 0.090167 4.5442e-06
3:193052769 A G 0.071147 -5.5917e-05
3:193062451 A G 1.890453 3.3408e-05
3:193067486 T C 0.989659 2.2056e-06
3:193067806 A G 0.901709 1.7305e-05
3:193072130 A G 0.032094 2.3414e-05
3:193074128 T C 0.286840 3.0075e-07
3:193076739 C T 0.704351 -1.0260e-06
3:193077087 T C 0.042149 -5.5070e-05
3:193077094 C T 0.032289 -1.1261e-04
3:193078262 C T 0.049926 8.7735e-05
3:193080417 G T 0.031562 -2.9719e-05
3:193080883 G T 0.151252 -6.7219e-05
3:193081122 T G 0.885431 -1.0863e-08
3:193087860 C T 1.885295 4.9385e-05
3:193095187 C T 0.043045 -4.3612e-05
3:193095198 A G 0.072078 2.6044e-05
3:193095766 A C 0.431802 7.7800e-05
3:193097508 T C 0.037424 -5.5669e-05
3:193101498 T C 0.037696 2.3618e-05
3:193101703 G A 0.242013 -1.7434e-05
3:193103028 C T 1.780587 -1.6006e-05
3:193105872 T C 0.069826 1.9708e-05
3:193106126 C G 1.000824 8.0002e-06
3:193109920 C T 0.394609 -5.3140e-05
3:193117009 A G 0.173813 1.2741e-05
3:193123676 T C 0.080144 4.5809e-06
3:193123759 C G 0.263743 5.7025e-06
3:193124035 C T 0.247128 1.7773e-05
3:193125363 A G 0.041695 8.4922e-06
3:193126859 T G 0.328938 2.1578e-05
3:193130384 A G 0.758088 6.7573e-05
3:193132284 T C 0.027517 2.2199e-05
3:193134759 A G 0.540340 5.5056e-05
3:193134991 T C 0.044324 7.6636e-06
3:193156966 C G 0.150843 -2.8930e-05
3:193157645 G A 0.050848 -9.1110e-08
3:193157924 A G 1.555001 -8.7078e-06
3:193159449 A G 0.385316 -3.6821e-05
3:193162230 C A 0.089644 -3.3596e-05
3:193164783 T G 0.155079 -3.3191e-05
3:193164821 G A 1.922261 -3.1091e-05
3:193165282 T C 0.037871 1.2830e-04
3:193165297 A G 0.147760 5.5605e-05
3:193171979 A T 0.234947 -1.8274e-05
3:193174233 A G 0.048099 1.1665e-05
3:193175055 T C 0.048404 -2.0306e-05
3:193179136 C A 0.039264 -8.0368e-05
3:193180510 T G 0.398406 -5.6348e-06
3:193182715 G T 0.483870 -3.0487e-05
3:193183817 G A 0.889631 -3.5722e-05
3:193185128 G A 0.034077 -1.1978e-04
3:193194829 C G 0.156760 1.9948e-05
3:193195902 C T 0.048845 3.7610e-05
3:193209178 C T 0.811902 -2.7732e-05
3:193209668 A G 0.048167 5.6311e-06
3:193217185 T C 0.048164 -5.0542e-05
3:193221230 A G 0.776501 -9.6871e-06
3:193234108 A C 0.028666 -1.5012e-05
3:193237838 A C 1.578312 -5.5810e-05
3:193239277 C T 0.340470 -2.3036e-05
3:193250096 T C 1.858226 -7.7297e-06
3:193266100 A C 0.170555 -9.0676e-06
3:193268387 A G 0.187121 -2.4912e-05
3:193273757 T C 0.091115 -2.3893e-05
3:193290125 G A 0.045158 1.4605e-05
3:193297786 T C 0.085428 2.0893e-05
3:193298496 A G 1.648823 4.6767e-06
3:193299226 T C 0.172181 -1.2193e-05
3:193321388 C T 0.044564 1.2920e-04
3:193336676 T C 0.058995 -5.3221e-06
3:193358672 A G 0.877603 -4.6638e-05
3:193358734 G A 0.369837 8.3686e-06
3:193364872 C A 0.059193 1.2203e-06
3:193365420 T C 0.021682 5.6639e-06
3:193365939 G T 0.157825 -6.1523e-06
3:193370700 A G 0.024048 -2.4593e-05
3:193373936 A G 0.169688 -2.8580e-05
3:193374964 C T 0.941135 -4.9394e-05
3:193387549 C T 0.068661 -3.8552e-05
3:193394080 G A 0.351018 -6.0743e-05
3:193409094 G A 1.424739 -2.5850e-05
3:193411705 C T 1.377364 -4.9880e-05
3:193414675 C T 0.060053 9.9231e-06
3:193420857 C T 0.881816 -3.3172e-05
3:193423082 T C 0.051244 -1.2436e-04
3:193423144 A G 0.611010 1.7439e-05
3:193423447 A G 0.443792 -7.5238e-06
3:193423535 T G 0.047414 9.4118e-05
3:193424106 T C 0.446284 -6.2919e-05
3:193424529 C T 1.101654 -2.5811e-05
3:193425429 C T 0.059842 -1.9838e-05
3:193432112 C T 0.101436 -3.6286e-05
3:193434660 G A 0.165232 8.3548e-05
3:193443522 G A 0.789149 2.1345e-05
3:193451240 C T 0.507574 -8.1738e-06
3:193452049 G T 0.886386 -3.4804e-06
3:193452943 G A 0.353849 -9.6145e-05
3:193453621 A G 1.841899 -5.0341e-05
3:193453733 T C 0.776952 -3.4722e-05
3:193453880 C G 0.039634 -4.3195e-06
3:193454694 C G 0.169642 1.2396e-04
3:193455595 A C 0.030004 -4.5163e-06
3:193455667 C T 0.065454 2.2103e-05
3:193455953 A G 0.207735 5.3490e-05
3:193466366 G A 0.086324 7.3796e-05
3:193474671 C T 0.401331 4.5730e-05
3:193474957 T C 0.202019 -1.0335e-05
3:193475693 C T 0.602201 2.9119e-05
3:193479456 C T 0.627261 3.5854e-05
3:193480560 C T 0.224762 -2.1044e-06
3:193482610 T C 0.095354 3.0086e-05
3:193485565 G A 0.931625 -3.7426e-05
3:193489403 T C 0.165089 1.1821e-04
3:193494703 A G 0.323209 -6.7621e-05
3:193512548 G A 0.537312 1.2924e-05
3:193522715 A G 0.031133 -7.9565e-05
3:193531364 A G 0.615245 -7.8373e-07
3:193533201 G A 0.463928 -1.9677e-05
3:193534485 C T 0.638887 -1.0350e-04
3:193536433 T G 0.808923 -8.6779e-05
3:193537559 A G 0.817693 -4.6046e-05
3:193543080 T C 0.244850 1.2783e-05
3:193546874 A G 0.819974 -5.5940e-05
3:193551504 A G 0.037125 4.0685e-05
3:193553879 G A 0.059943 3.3005e-05
3:193559375 C T 1.802412 2.2765e-05
3:193559978 C T 0.057288 2.1445e-05
3:193560747 T C 0.044392 -1.1246e-05
3:193560976 C G 0.243214 2.2976e-05
3:193561219 C T 1.651517 3.5750e-04
3:193567146 G T 0.104964 1.6792e-06
3:193567277 A G 0.050361 -1.9791e-06
3:193569447 A G 0.060377 -3.6910e-06
3:193571178 A C 0.336409 -2.6267e-05
3:193574033 G A 0.915425 1.1460e-04
3:193575743 C A 1.252331 5.9645e-05
3:193578961 G A 1.768880 1.5693e-05
3:193579530 T C 0.313913 5.2291e-05
3:193580304 T C 0.376241 -3.2769e-05
3:193580775 T C 0.055100 -2.8777e-06
3:193581342 A G 0.054610 6.5323e-05
3:193583292 C T 0.026816 4.9179e-06
3:193584317 T C 0.097996 3.9952e-05
3:193584824 G A 1.390909 2.6704e-05
3:193588456 G A 1.793992 2.5356e-07
3:193591466 A G 1.362174 9.2251e-06
3:193593314 C T 0.138853 8.7972e-05
3:193596813 C T 0.776215 -3.8364e-05
3:193597501 C T 0.054042 -1.7332e-04
3:193598924 T C 0.317558 -2.3073e-07
3:193612160 C T 0.051108 1.8869e-05
3:193616600 T C 0.062224 -4.2530e-05
3:193618452 A C 0.293160 4.9390e-05
3:193621071 G A 1.482348 -1.3710e-04
3:193624501 T C 0.023454 3.4391e-05
3:193625175 C T 0.037268 -3.6783e-06
3:193625751 G A 0.181097 1.1795e-04
3:193639623 T C 1.330745 2.4157e-05
3:193640408 T C 0.088671 -9.2933e-05
3:193640414 A C 0.245479 -7.4522e-06
3:193648360 C T 0.284042 -5.8143e-05
3:193653016 G A 0.081108 7.6452e-05
3:193653586 G A 0.901754 2.4574e-05
3:193661408 A G 1.945773 -5.0769e-05
3:193662646 A G 0.157851 7.3285e-05
3:193665039 T C 0.047787 2.3283e-05
3:193667187 A G 0.043840 -6.1792e-06
3:193667472 T C 1.006258 5.6156e-05
3:193667833 G A 1.173239 -2.5191e-05
3:193668899 C T 0.980366 -4.7089e-06
3:193669334 T G 0.066256 -2.3693e-05
3:193669436 A G 0.506149 -2.5191e-06
3:193674761 T C 0.719262 1.1297e-04
3:193677712 C G 0.717243 2.0137e-05
3:193677965 G T 0.147052 2.9852e-05
3:193678108 T C 0.131038 -6.6778e-06
3:193679360 T C 0.151771 1.3598e-04
3:193680480 T C 0.169029 2.3850e-05
3:193683733 C G 0.028254 -1.5567e-05
3:193683909 G A 0.886707 1.6461e-04
3:193690332 C T 0.349532 5.5672e-05
3:193691342 T C 1.929846 1.8082e-05
3:193691821 A G 0.097308 1.4371e-04
3:193692530 A G 0.290845 2.1748e-04
3:193693581 C T 0.965491 1.8300e-04
3:193695509 C T 0.110716 8.1680e-06
3:193695829 G A 0.786537 3.6934e-05
3:193696162 G A 0.151125 -6.6823e-05
3:193697110 T G 1.061312 7.4890e-05
3:193698416 G A 1.044717 -4.8685e-05
3:193698456 G T 0.672565 6.1105e-06
3:193698518 A G 0.617865 3.6779e-05
3:193700313 A G 0.158497 3.0603e-06
3:193701697 G A 0.167581 6.6368e-05
3:193703049 T C 0.068988 8.0506e-07
3:193703902 C T 0.275977 6.5484e-05
3:193704163 G A 0.048560 1.2735e-04
3:193706265 A G 0.097194 -8.9684e-06
3:193709018 C T 1.492170 -3.2071e-05
3:193709189 G A 1.422590 -5.2437e-05
3:193713123 T C 0.081748 1.8337e-05
3:193713395 G T 0.120752 2.0266e-05
3:193717873 G C 0.169321 2.2322e-05
3:193718009 G A 1.180785 -4.2557e-05
3:193719446 T C 0.860832 -1.6170e-04
3:193723624 C G 1.085224 -2.3452e-05
3:193723697 T C 0.080362 1.1422e-04
3:193723842 C T 0.714289 5.1973e-05
3:193725434 A G 0.050189 3.2514e-05
3:193727787 T C 1.524390 6.5178e-06
3:193727853 A G 0.072698 3.1114e-05
3:193733404 C T 0.778747 2.6528e-05
3:193734362 G A 0.133654 -1.0797e-05
3:193734831 A G 1.145611 2.9390e-05
3:193741062 C A 1.340548 3.4720e-05
3:193742761 T C 0.086412 2.4366e-05
3:193744049 C T 0.063321 -1.1972e-04
3:193744982 A G 0.030069 3.3698e-05
3:193750563 A G 0.239978 -1.6602e-05
3:193754762 T G 0.309943 -2.2006e-05
3:193756611 A C 0.040332 7.1424e-06
3:193758534 C T 0.158779 5.1221e-05
3:193758849 C T 0.061351 4.4505e-05
3:193759309 T C 0.167935 -4.0535e-05
3:193761717 G A 0.458495 -4.9321e-05
3:193764632 G A 0.214129 3.5016e-05
3:193765630 G A 0.078998 8.0779e-05
3:193765726 C G 0.870056 4.3475e-06
3:193767422 A G 0.067005 -4.9582e-06
3:193769192 A C 0.228728 1.3201e-05
3:193769269 G C 0.772239 1.7073e-05
3:193772549 A G 0.223188 -6.1676e-05
3:193776424 A C 0.256969 1.0757e-05
3:193777187 T C 0.763923 -1.0116e-06
3:193778471 G A 0.053026 -8.7275e-05
3:193779306 A G 1.678920 -2.2427e-05
3:193780843 T C 0.730122 -2.6398e-04
3:193781690 T C 0.082692 1.8287e-05
3:193782232 C A 1.173268 -8.5387e-05
3:193785575 C T 0.031847 -5.1329e-06
3:193787775 T C 0.528915 -3.5103e-05
3:193789235 A G 0.307509 1.6098e-05
3:193792779 C T 0.323663 7.7338e-05
3:193794667 G A 0.064775 -7.4583e-05
3:193797400 A G 0.074282 1.0783e-04
3:193798407 A G 0.175290 -3.1884e-05
3:193800532 A C 0.811662 -1.0984e-05
3:193803574 G A 0.415197 4.5233e-05
3:193804087 T C 1.364245 2.0303e-05
3:193804476 A C 0.031406 -1.3950e-04
3:193810672 G T 0.167896 -8.1456e-05
3:193810750 T C 0.608241 3.1084e-05
3:193815453 C G 0.166234 7.1404e-06
3:193816360 T C 0.059699 1.3640e-05
3:193818771 G C 0.297454 2.1179e-04
3:193820271 A G 0.075665 -8.3765e-05
3:193821569 C A 1.166432 -2.9857e-05
3:193824915 A C 0.478460 -2.7466e-05
3:193834515 G A 0.185595 -2.0372e-05
3:193834940 T C 1.415593 -7.2995e-05
3:193835966 A G 0.976157 -1.4303e-05
3:193841232 A G 0.163781 -5.1294e-05
3:193841482 T C 0.736403 9.8495e-06
3:193841749 T C 0.084140 3.4021e-05
3:193843805 G A 0.171927 1.4133e-05
3:193848312 T C 0.285863 8.9356e-05
3:193851390 A G 0.226343 9.5796e-08
3:193854657 C A 0.025651 7.6977e-05
3:193865463 A G 0.024856 -1.0623e-04
3:193865878 C T 0.391535 1.6146e-05
3:193867433 C T 0.646015 -8.4332e-05
3:193869733 T C 0.050559 -5.8949e-05
3:193869951 C A 0.043405 -1.4943e-05
3:193871659 A G 0.065327 3.9872e-05
3:193876341 G A 0.167121 -7.2852e-06
3:193878969 T C 0.190798 -3.8288e-05
3:193884312 C T 0.153122 -3.2093e-05
3:193884752 T C 0.043730 -6.9321e-05
3:193885973 T G 0.277242 -3.4964e-05
3:193887269 A C 0.640341 2.9100e-05
3:193887340 A G 0.033022 -1.0425e-04
3:193887662 T C 0.296519 1.1996e-05
3:193892074 G A 0.891874 -1.2588e-06
3:193893334 T G 0.086613 1.1066e-04
3:193894366 C A 0.650413 1.3447e-05
3:193895845 G T 0.054311 -1.0017e-04
3:193896301 G A 0.088667 1.0616e-05
3:193897683 A G 1.190539 7.4983e-06
3:193897935 G A 0.059761 -4.5040e-05
3:193898456 T C 0.071218 4.3857e-05
3:193899784 C T 0.444243 -1.7239e-05
3:193899967 T G 0.020124 -8.8003e-05
3:193900347 G A 0.887759 1.2349e-05
3:193911238 G C 0.300891 4.6956e-05
3:193911368 C T 0.402830 -6.7048e-06
3:193916181 A G 0.480657 1.2140e-06
3:193916237 G A 1.267765 8.4775e-06
3:193918672 T C 0.035856 -2.1914e-05
3:193918802 C T 0.297480 1.8226e-05
3:193919137 C T 0.352969 8.1797e-06
3:193922574 T G 0.158279 -3.5601e-05
3:193924293 T C 0.448556 3.6819e-05
3:193928516 G A 0.029202 -9.9446e-06
3:193929176 G A 0.037810 -5.8438e-05
3:193930712 A G 0.781470 -1.6655e-06
3:193931979 G T 0.124556 -1.9017e-05
3:193932164 C T 0.293036 -4.6130e-06
3:193933478 C T 0.315669 4.9128e-06
3:193935003 T C 0.053126 -1.2018e-04
3:193936021 A G 0.437820 -1.0989e-05
3:193936400 C T 0.054386 -5.0894e-06
3:193937857 C T 1.283364 -9.7135e-06
3:193938611 G T 1.150187 1.9976e-06
3:193938796 A G 0.736120 -2.2136e-05
3:193939591 G A 0.431396 9.4930e-06
3:193940839 G T 0.085405 3.5655e-05
3:193940906 A G 0.086318 9.6638e-06
3:193942879 G A 1.160872 3.8454e-05
3:193943287 C T 1.569146 6.8379e-05
3:193945643 G A 0.060887 7.2315e-05
3:193946056 G A 0.224973 5.0505e-05
3:193947704 T C 0.399922 -3.3825e-05
3:193950176 A G 0.067495 -3.8006e-05
3:193950425 C T 0.097850 3.5724e-05
3:193954652 G A 0.606563 -1.6767e-05
3:193954754 G A 1.357312 1.9368e-05
3:193954976 G A 0.831851 -6.2935e-05
3:193957387 G C 0.926601 -1.7427e-05
3:193960267 C A 1.508629 -4.3783e-05
3:193963483 A G 0.885704 -1.1975e-06
3:193963569 A G 0.024139 -3.6254e-05
3:193965496 G A 1.362739 -8.7382e-05
3:193965695 G C 0.201568 1.7684e-04
3:193966851 C G 0.341213 7.4355e-05
3:193967230 A C 0.035148 6.8788e-07
3:193968744 A G 0.034476 -3.3519e-05
3:193969128 C A 0.379389 1.5181e-05
3:193969806 G A 0.703929 -6.6089e-05
3:193969899 G A 0.234794 -2.4092e-05
3:193971183 T C 1.607735 -2.6359e-06
3:193971987 T C 1.741216 4.1746e-06
3:193973155 T C 1.834278 6.6640e-06
3:193974513 A G 0.751869 -1.1486e-05
3:193977042 G T 0.030140 -1.9758e-05
3:193978205 C A 0.934845 1.2337e-05
3:193979059 C T 0.025826 -1.9165e-05
3:193979362 A C 0.137776 2.0946e-05
3:193979855 G A 0.787497 -3.4682e-05
3:193980780 T C 0.051471 -3.3678e-05
3:193981858 C T 0.577004 2.0404e-05
3:193984722 T C 1.342800 5.5445e-06
3:193987737 T C 0.442117 5.1144e-05
3:193988454 C T 0.166221 3.5138e-05
3:193989725 G A 0.472338 8.8886e-05
3:193990554 A G 0.027777 2.2934e-04
3:193998343 G A 0.517639 1.1320e-05
3:194001603 T C 0.380415 1.4696e-04
3:194002839 G A 0.078028 -5.0919e-05
3:194002915 G A 0.045256 1.4508e-05
3:194003088 G C 1.402902 1.6751e-05
3:194004402 C T 1.196303 -2.8267e-05
3:194004981 C T 1.203707 -8.6570e-05
3:194011518 T G 0.618173 -7.6806e-04
3:194012916 A G 0.257531 3.3460e-05
3:194014074 T G 0.317344 8.0696e-06
3:194021148 A C 0.173128 2.3750e-05
3:194022168 T G 0.095237 -3.5065e-04
3:194025048 A G 0.061721 6.7609e-06
3:194031052 T C 0.251825 5.0387e-05
3:194033312 A G 0.093543 -6.8245e-05
3:194034498 T C 0.246142 -1.7189e-05
3:194034935 A G 0.193778 -5.2489e-05
3:194058470 C T 0.087515 -1.2686e-06
3:194059960 A G 0.824155 -3.7726e-06
3:194060008 C T 1.040098 -1.7217e-05
3:194060054 C G 0.749863 -3.3385e-05
3:194060187 A C 0.595180 -5.4395e-05
3:194061826 T C 0.555296 -3.0534e-05
3:194061906 C T 1.645249 2.4717e-05
3:194061907 A G 0.777543 1.6055e-05
3:194062519 T C 0.555991 -3.0091e-05
3:194063300 C T 1.644860 1.8638e-05
3:194064617 C T 0.605888 1.3658e-05
3:194069142 C T 1.427199 -2.1439e-05
3:194071062 A G 0.849361 -5.5703e-07
3:194073823 A C 0.211240 5.1311e-07
3:194079943 C A 0.048722 -1.4740e-04
3:194080916 A G 0.481767 9.9029e-06
3:194081900 G A 0.530375 -2.0272e-05
3:194082554 C T 0.175712 -1.0385e-05
3:194082909 G A 0.742271 -1.9508e-05
3:194083262 G T 0.037719 1.4264e-05
3:194087087 T C 0.222873 2.6095e-06
3:194090016 A G 0.195917 -2.7450e-06
3:194090379 C T 1.571476 -5.4676e-06
3:194091789 T C 0.441744 -7.3283e-05
3:194092518 G A 0.206836 1.6846e-05
3:194092874 A G 0.084747 7.2150e-07
3:194095162 A G 0.272195 -4.7094e-05
3:194096787 T C 0.428121 -3.5397e-05
3:194097296 C T 0.217917 -1.1441e-04
3:194099116 A G 0.100810 2.0935e-05
3:194101597 G A 0.326941 -6.6623e-05
3:194105890 G T 0.216076 -6.6926e-05
3:194106675 T G 0.112855 3.6366e-06
3:194111622 C T 0.070579 7.2588e-06
3:194118565 T C 0.099674 -1.5794e-04
3:194118874 C T 1.892887 3.1142e-05
3:194123002 T C 0.062033 -1.1336e-04
3:194130277 A G 0.137227 4.7910e-05
3:194135256 A C 0.411899 -2.5694e-05
3:194147111 G A 0.070202 2.3273e-05
3:194180743 T G 0.381902 -4.1509e-06
3:194181218 C T 0.032130 4.0938e-05
3:194194096 G A 0.329181 -1.9002e-05
3:194199475 C T 0.129626 -1.8597e-06
3:194201399 C T 0.063493 -1.6968e-04
3:194206605 T C 0.098155 4.5423e-05
3:194209162 T C 0.078294 2.3936e-05
3:194214944 A G 0.118233 -9.1067e-06
3:194215878 T C 0.133420 -2.6632e-05
3:194216111 G A 1.016917 -6.4042e-05
3:194221045 T C 0.040627 1.0296e-04
3:194224529 G A 0.074023 -3.1381e-06
3:194226486 A C 0.612473 5.4769e-06
3:194228624 T C 0.045992 1.3006e-04
3:194228845 T C 0.850523 -7.8527e-05
3:194229185 G A 0.238394 2.1731e-05
3:194230925 G A 0.078301 -9.9435e-06
3:194233500 G A 0.884068 -1.0295e-04
3:194235658 T C 0.566582 -9.9538e-06
3:194242132 G A 0.094584 3.7982e-05
3:194243230 C G 0.254087 -1.7416e-04
3:194245931 T G 1.829494 1.4291e-04
3:194246890 C T 0.114575 1.7246e-05
3:194247181 A G 0.053818 -5.7297e-05
3:194253493 A G 1.215995 7.4602e-06
3:194255412 T G 0.053847 7.1475e-05
3:194255927 T C 0.265158 -4.0843e-06
3:194259690 A G 0.099099 4.1572e-05
3:194260332 C T 0.688495 6.4681e-06
3:194263482 T C 0.159441 -5.3275e-05
3:194264416 T C 0.156380 2.3737e-05
3:194264582 T C 0.054272 3.1549e-05
3:194266775 T G 1.558909 -1.7746e-05
3:194266975 A G 0.235846 1.0936e-04
3:194269592 T C 0.268109 -1.6600e-05
3:194270777 A C 1.843610 -3.1861e-05
3:194274236 A G 0.192515 -2.0963e-05
3:194280585 A G 0.761343 2.5166e-05
3:194283161 T G 0.103186 4.9514e-05
3:194283600 T C 0.270553 -6.6015e-06
3:194285620 A G 0.106642 1.2921e-04
3:194291805 C T 1.097885 -1.0055e-04
3:194302369 A G 0.405235 1.3130e-05
3:194304059 C T 0.157516 4.5078e-05
3:194309012 A G 0.125471 1.2019e-04
3:194309447 G A 0.042958 4.2710e-05
3:194310359 A G 1.047852 -2.9882e-05
3:194310362 C T 0.101495 -9.6345e-06
3:194315524 T C 0.091339 -4.0360e-05
3:194317663 C T 0.182204 4.1415e-05
3:194318434 C T 1.122543 3.0241e-06
3:194318693 C T 0.205680 8.2909e-06
3:194319120 C T 0.666749 1.1918e-05
3:194323940 C G 0.251971 8.2225e-05
3:194325058 A G 0.074065 -5.3748e-05
3:194327098 C T 1.812107 2.4078e-05
3:194330250 T C 1.764206 3.9894e-05
3:194334564 G A 0.626050 3.4468e-05
3:194337901 C T 1.701826 4.0162e-05
3:194338399 A G 0.032075 2.2627e-05
3:194342144 T C 0.125293 1.8058e-05
3:194342906 G A 1.742381 5.8984e-05
3:194346803 G A 1.593090 2.3383e-05
3:194347961 T C 0.049176 8.2424e-06
3:194349178 T C 0.664298 -4.4909e-06
3:194352025 T C 0.087434 2.6334e-05
3:194353875 T G 0.971132 6.1000e-06
3:194358623 A G 0.906620 6.7510e-06
3:194361714 G T 0.425846 -1.1650e-05
3:194361863 T C 1.600818 4.0158e-05
3:194362157 T G 0.131862 -5.6758e-05
3:194362721 A G 1.699521 8.2803e-05
3:194363240 C T 0.315903 1.6936e-06
3:194363752 A G 0.040286 -5.9887e-05
3:194365360 T C 0.033405 5.3757e-06
3:194372297 T C 0.021217 -6.7136e-06
3:194377712 T C 0.313397 2.4303e-05
3:194382112 G A 1.363252 1.4585e-05
3:194385800 C T 0.312822 3.4543e-06
3:194387253 G A 0.083549 -3.1432e-05
3:194387568 A G 0.054892 2.0587e-05
3:194393208 G A 0.736354 -1.3537e-05
3:194400846 A G 0.118201 -2.3944e-05
3:194403491 G T 1.226813 4.3922e-06
3:194414147 A C 0.861578 4.0873e-05
3:194418041 G A 0.033389 -8.4448e-05
3:194418528 T C 0.181204 -3.4924e-05
3:194419383 T C 0.082507 1.0579e-05
3:194419540 C T 0.109693 2.8032e-05
3:194419721 C T 0.744209 6.9514e-07
3:194420905 A C 0.224012 -2.9074e-06
3:194422312 G A 0.861841 3.0437e-05
3:194423362 G A 0.799030 -3.5310e-05
3:194431460 A G 0.103673 2.3359e-05
3:194431955 C T 0.178432 3.9256e-06
3:194443560 A G 0.692579 -4.6938e-05
3:194448269 T C 0.899716 3.9381e-05
3:194452689 C T 0.991412 1.4051e-05
3:194453081 T G 0.117454 8.2750e-05
3:194453146 A G 0.055256 1.2913e-05
3:194458563 G A 0.044765 -1.0241e-05
3:194459512 C G 0.136786 8.0340e-05
3:194459554 A C 1.644460 -4.9751e-05
3:194465233 G A 0.200295 1.0260e-05
3:194467142 C A 0.025284 7.9339e-06
3:194469248 T C 0.020731 1.3808e-06
3:194471407 A G 0.363531 -6.9308e-04
3:194476816 T C 0.259631 3.9088e-05
3:194481855 C T 0.090021 1.9660e-06
3:194483281 G A 0.025421 8.5352e-06
3:194498118 T C 0.171846 -8.2052e-05
3:194500926 C T 0.428985 -1.6493e-06
3:194502514 T C 0.077411 -7.3027e-05
3:194504603 A G 1.902231 -1.9139e-05
3:194504999 T C 0.264490 -9.7061e-06
3:194507833 G A 0.389769 -3.6797e-05
3:194521981 G A 1.284237 1.2351e-04
3:194525295 G A 0.099742 3.5112e-05
3:194527856 A C 0.706665 8.9988e-06
3:194528883 C T 0.186517 2.7514e-05
3:194531253 G A 0.070887 -2.9882e-06
3:194532442 G A 0.119515 -1.8103e-04
3:194536533 T C 1.511819 7.2294e-05
3:194537168 A G 0.037031 -4.7758e-05
3:194538502 G A 1.919061 1.8413e-05
3:194538565 A C 0.058440 4.0332e-05
3:194538971 T C 0.042480 9.5452e-05
3:194539506 T C 0.087090 -5.2015e-05
3:194540958 A G 0.278580 -7.6112e-05
3:194542857 A G 1.295026 -8.7234e-05
3:194543369 T G 0.959337 -5.7243e-05
3:194543609 C T 0.430909 -4.2977e-05
3:194544290 C A 0.378601 5.1564e-05
3:194545903 C A 0.689778 -1.8120e-05
3:194546723 C T 0.631581 -3.5961e-05
3:194546760 C T 0.220799 -1.1356e-05
3:194549739 T C 0.781613 1.9138e-05
3:194551215 C T 1.561191 -4.7708e-05
3:194551495 T C 0.896730 -3.5869e-05
3:194553230 G A 0.369120 -1.6733e-05
3:194558537 T C 1.159574 -1.7749e-04
3:194560699 T C 0.305493 -2.8605e-06
3:194562734 A C 0.114948 5.8049e-05
3:194564519 C T 0.029309 -7.9371e-07
3:194564931 G A 1.641575 3.2932e-05
3:194567900 G A 0.265330 -5.7694e-05
3:194568377 G C 0.080005 -1.4062e-05
3:194569685 T C 0.874659 -7.2874e-06
3:194573701 A G 0.082786 -1.5593e-05
3:194575051 C T 0.256960 -2.3398e-05
3:194577114 G A 0.811743 5.5912e-05
3:194577691 C T 0.334790 -1.3011e-05
3:194579724 G A 0.765423 3.1513e-05
3:194584999 T C 1.592116 4.1329e-05
3:194586088 C T 1.291540 4.2850e-05
3:194589559 T C 0.031747 -7.6133e-05
3:194591669 T C 0.879884 1.9452e-05
3:194592406 A C 0.240689 -6.0603e-05
3:194598100 A G 0.326714 8.0643e-06
3:194599153 A G 0.032285 3.9161e-05
3:194609589 A C 0.251711 1.7165e-05
3:194622959 T C 0.245359 -6.5539e-06
3:194629536 G C 0.530729 8.6278e-06
3:194631647 C A 0.064182 5.1559e-05
3:194646559 G C 0.024661 8.1108e-05
3:194648652 C T 0.146925 -1.1572e-05
3:194649736 T C 0.036778 -5.2241e-05
3:194651441 T C 1.441458 -1.0091e-05
3:194654906 T C 1.256512 -1.1398e-06
3:194655678 T C 0.092952 9.4022e-06
3:194659072 A C 0.207128 9.6687e-06
3:194659799 G T 1.559399 4.1519e-06
3:194667220 A G 0.025534 5.6640e-05
3:194669320 T C 0.792924 -9.4194e-06
3:194674114 C A 1.443263 2.6337e-04
3:194675972 G A 0.126763 1.2583e-04
3:194678798 A G 0.159697 3.4132e-05
3:194679087 G A 1.019922 4.8508e-05
3:194679865 T C 0.053318 -1.2383e-04
3:194681125 T C 0.093880 -4.8136e-05
3:194694055 C T 0.102235 -8.8977e-06
3:194697639 T C 0.780259 -8.8268e-06
3:194701212 T C 0.046723 -2.0003e-05
3:194703805 C A 0.100709 -1.0571e-04
3:194704787 T C 1.316039 7.1057e-05
3:194706867 C G 0.229062 5.0725e-05
3:194710477 C A 1.310411 -4.5218e-06
3:194714154 T C 0.349038 -9.7181e-05
3:194714824 A G 0.067284 -9.7337e-07
3:194716674 A C 0.627702 -6.9687e-07
3:194717660 C T 0.040864 -3.9049e-06
3:194720053 C T 1.819406 -3.4692e-05
3:194728463 T C 0.144339 -1.0819e-04
3:194734651 T C 0.144861 4.4677e-05
3:194736670 A C 0.410971 -2.3802e-05
3:194738595 G A 1.258450 -1.7705e-07
3:194738798 T G 0.042419 7.5928e-06
3:194740397 A G 0.045155 -2.0264e-04
3:194742159 G A 0.141327 2.5600e-05
3:194742748 G A 0.202493 -5.1265e-05
3:194743015 G A 0.981506 -3.5159e-05
3:194743323 C T 0.302283 2.1898e-05
3:194746139 A G 0.044003 1.1100e-04
3:194752228 A G 0.033905 -3.5707e-06
3:194752416 C A 1.650325 -3.9892e-06
3:194753298 T G 1.330642 -1.4314e-05
3:194754570 G T 0.097811 4.1378e-05
3:194755431 A G 0.033006 1.8673e-05
3:194756587 A G 0.034833 -8.1805e-05
3:194756597 A G 0.326607 4.2130e-05
3:194756912 T C 0.030198 -7.3798e-05
3:194757291 T C 0.044639 -2.7790e-05
3:194757516 C T 0.308966 5.5666e-06
3:194758010 T C 0.989591 -8.0058e-06
3:194760570 A G 0.210532 -2.2748e-06
3:194761024 G A 0.829036 -2.0705e-05
3:194761232 C T 0.619312 -9.0250e-06
3:194766665 T C 0.632490 -4.0262e-05
3:194766777 T C 0.020750 3.0037e-05
3:194767238 G A 0.131690 -1.4124e-06
3:194769289 A C 0.249342 -4.3527e-05
3:194769362 C A 0.463422 6.7493e-06
3:194770850 T C 0.642987 -1.4598e-05
3:194771741 A C 0.540784 -3.0047e-05
3:194773916 T C 1.244736 3.1784e-05
3:194775822 C T 0.488758 -3.1229e-06
3:194776943 C T 0.327587 4.5234e-05
3:194779096 A G 0.112387 -6.2543e-05
3:194779237 T C 0.095032 -1.3550e-04
3:194780328 C A 0.470608 -6.7859e-05
3:194783190 A G 0.072075 -5.8483e-05
3:194784419 G C 0.240867 -1.4507e-05
3:194788638 C T 0.060387 -1.1512e-04
3:194788791 G A 0.418209 -5.6026e-05
3:194789125 A G 0.038624 1.9447e-05
3:194795006 C T 0.031068 1.5301e-05
3:194795552 T C 0.179373 2.1156e-05
3:194796086 G A 0.042471 -4.3215e-05
3:194798528 T C 0.079057 -2.8097e-06
3:194800177 G A 0.287639 -2.1615e-05
3:194800562 C T 0.635797 -2.1440e-05
3:194803724 C T 0.025878 6.8311e-05
3:194807287 T C 0.105373 -1.8830e-05
3:194816029 A G 0.048771 2.1614e-05
3:194816765 A G 1.128178 -1.5691e-06
3:194817484 T C 0.522092 2.5666e-05
3:194818295 C A 0.270400 -4.6567e-06
3:194820658 G A 0.391782 5.8654e-05
3:194822098 C T 0.400743 1.5629e-05
3:194823468 G A 1.145478 5.0586e-05
3:194823804 T C 1.445415 3.1209e-05
3:194825402 C G 0.050205 -3.7950e-05
3:194826956 G C 0.048969 -4.0372e-05
3:194829717 C T 1.423366 4.8729e-05
3:194833805 C T 1.115958 6.5571e-05
3:194835343 C G 0.089492 4.5450e-06
3:194836309 A G 0.029296 -7.0504e-06
3:194837951 T C 0.038475 3.1073e-05
3:194842202 C T 0.548454 -3.6143e-05
3:194846786 A G 0.067086 -1.0514e-04
3:194849161 C T 0.069836 2.7414e-05
3:194850659 G A 1.084584 -1.7082e-05
3:194857053 T C 0.038404 -8.3101e-06
3:194858374 A G 0.363102 -9.2155e-05
3:194858434 T C 0.049115 1.5555e-05
3:194862242 C T 0.184219 4.0623e-05
3:194865694 T C 0.287726 -7.0669e-05
3:194866789 A C 0.317454 -5.1254e-05
3:194870295 T G 0.557899 -5.6953e-05
3:194870922 C T 0.377601 -1.4320e-04
3:194879716 G A 0.060007 4.9581e-05
3:194890546 G A 1.722053 2.9660e-07
3:194893213 G T 0.085662 -9.5059e-05
3:194893410 T C 0.063312 5.0651e-05
3:194899060 A C 0.077197 8.4564e-05
3:194900432 T C 0.909236 -6.3697e-06
3:194905648 A G 0.040627 -3.2038e-05
3:194906925 T C 0.122553 -8.1431e-05
3:194917439 T C 0.064951 -5.5472e-05
3:194921331 G A 0.159097 -1.7419e-05
3:194924130 T C 1.178792 3.5428e-06
3:194925650 C T 0.053951 -8.5835e-05
3:194930028 T C 0.112141 1.6798e-06
3:194962593 C T 0.056905 -1.0142e-04
3:194964962 A G 0.094055 6.1849e-05
3:194968025 A G 0.044405 -1.4551e-05
3:194968224 T C 0.068518 -5.3661e-05
3:194974678 G A 0.086022 2.2308e-05
3:194977790 A G 0.032354 3.7636e-05
3:194979056 A G 0.117276 2.0267e-05
3:194983053 G A 1.550762 3.4269e-05
3:194990363 G A 0.043626 -3.1575e-05
3:195011869 T C 1.617345 3.0134e-05
3:195012630 A G 0.023967 3.5252e-05
3:195022428 A G 0.222227 -2.0235e-05
3:195027003 T C 0.174063 6.2798e-06
3:195044374 T C 0.477466 5.3611e-06
3:195057001 A G 0.341180 -1.8733e-05
3:195065978 G A 0.088531 -5.8279e-06
3:195075459 A G 0.025466 -2.1774e-05
3:195077760 A G 0.023885 6.2398e-05
3:195101176 A G 0.065113 4.5809e-06
3:195118322 C T 0.455882 -1.2497e-05
3:195122013 C T 0.060751 3.5347e-05
3:195127093 C T 0.853133 -1.4147e-05
3:195132771 A G 0.030715 1.4344e-05
3:195140516 C T 0.040611 -2.6401e-05
3:195152793 T C 0.061403 2.1302e-05
3:195166950 C T 0.091345 8.1002e-07
3:195169887 G A 0.048096 -1.2734e-05
3:195169997 T G 0.487278 -2.0611e-05
3:195171795 G A 0.366721 -3.2820e-05
3:195173801 G A 0.115559 -6.1452e-05
3:195175681 T C 0.229439 -3.1380e-05
3:195182985 T C 0.254347 1.6726e-06
3:195186519 G A 0.026067 1.0501e-04
3:195193191 A G 0.030627 7.3134e-05
3:195193947 G A 0.545734 -3.0293e-05
3:195194440 T C 0.027855 3.4788e-05
3:195194558 C G 0.941622 -5.0301e-05
3:195235465 C T 0.066492 8.2159e-05
3:195235554 G C 0.038459 -7.7147e-05
3:195235695 G T 0.565199 -8.4373e-06
3:195238559 T C 0.552855 -2.3974e-05
3:195240457 G A 0.073529 -6.2052e-06
3:195258114 T C 0.114978 -4.1623e-05
3:195262272 G A 1.224281 -7.5856e-06
3:195266554 C A 0.109697 -3.2317e-06
3:195277104 G A 0.655252 -3.5112e-05
3:195277690 T C 0.064532 -2.9808e-05
3:195278296 G A 0.491926 1.9233e-05
3:195280363 T C 0.671439 1.4081e-05
3:195283417 C T 0.053996 2.7561e-06
3:195284485 C A 0.105857 4.6939e-05
3:195285899 G T 0.357607 5.0447e-05
3:195287244 T C 1.928279 8.6480e-06
3:195295510 G A 1.740681 -6.7366e-05
3:195295661 T C 1.348195 -1.9410e-05
3:195296616 T C 0.109554 -1.5904e-05
3:195297042 G A 0.230023 -1.1674e-05
3:195298568 T C 0.164495 -7.0597e-06
3:195300740 T C 0.027125 6.0092e-05
3:195303733 G C 0.095591 1.7697e-06
3:195304794 T C 1.666363 -1.0964e-05
3:195304956 C T 0.526484 6.4571e-05
3:195305617 A C 0.172207 5.2667e-06
3:195306219 A G 0.024051 8.0070e-06
3:195309238 C T 0.025752 1.7901e-05
3:195310033 G A 0.279206 3.1444e-05
3:195313953 C T 0.085970 5.1769e-05
3:195315329 A G 0.776881 6.5355e-05
3:195318269 T C 0.051724 9.9535e-06
3:195318752 A G 0.047985 1.0231e-05
3:195319255 A G 0.054048 2.4276e-05
3:195321840 T G 0.080709 4.9123e-05
3:195321923 C T 1.640760 -1.6510e-05
3:195327564 G T 0.456979 4.4704e-05
3:195328386 A C 0.814259 -3.6661e-04
3:195336079 T C 0.024246 -7.5007e-05
3:195340541 A G 0.233779 9.2455e-05
3:195341037 A G 1.346536 -5.8946e-05
3:195431710 A G 0.027453 1.4083e-05
3:195479256 C T 1.824411 -5.3310e-05
3:195480414 T C 0.702121 -5.2012e-05
3:195485225 G A 0.207683 1.5284e-05
3:195485854 A G 0.021964 7.8458e-05
3:195487117 C T 1.426651 3.1127e-07
3:195490804 C T 0.096873 3.8529e-05
3:195491593 A G 0.416891 5.9681e-05
3:195495916 C G 0.869862 -4.3607e-05
3:195496792 C T 0.845791 -3.5443e-05
3:195496898 A G 0.067573 3.8709e-05
3:195497143 T C 0.244165 -1.9349e-05
3:195497174 G C 1.647336 6.5398e-06
3:195497743 C T 0.924809 -9.8224e-05
3:195501975 A G 0.059349 3.5376e-05
3:195505072 T C 1.136393 -4.2133e-05
3:195505247 T G 0.093539 6.2176e-05
3:195505664 A G 1.650997 1.0656e-05
3:195515550 C G 0.067418 6.7189e-05
3:195515568 T C 0.490362 3.3627e-05
3:195515594 G C 1.666593 1.0882e-05
3:195515617 C G 1.866093 -6.9331e-05
3:195516630 T G 1.648634 1.0073e-05
3:195516730 A G 0.073201 -9.3466e-05
3:195516980 G A 0.059439 2.6370e-05
3:195517124 A G 0.361161 3.9119e-05
3:195517553 C A 1.647362 1.7318e-05
3:195517617 T C 0.048154 -8.3103e-05
3:195518330 G C 1.236830 8.0480e-06
3:195521701 G A 0.363271 4.1489e-05
3:195528226 A C 1.030478 -1.9143e-05
3:195530277 T C 0.050442 2.9310e-05
3:195530661 T C 0.955919 -4.5432e-06
3:195533886 A G 0.025054 -3.8467e-05
3:195541384 T C 0.422487 5.7843e-05
3:195541687 T C 0.429660 9.0431e-04
3:195544947 A G 0.050189 1.8387e-05
3:195546145 G A 0.285642 5.4745e-05
3:195548136 T C 0.358081 7.2789e-05
3:195549183 T G 0.420043 3.6439e-05
3:195550320 A C 1.593797 3.4272e-05
3:195552216 C T 1.523287 1.9145e-05
3:195552513 C T 0.483818 1.3846e-04
3:195553300 A G 0.201600 2.4476e-05
3:195553423 T C 0.080212 9.5951e-05
3:195555094 A G 1.112803 -2.7482e-05
3:195555342 A C 0.391542 -2.5696e-05
3:195556581 G A 1.512527 -1.1502e-05
3:195559179 T C 0.364524 3.8837e-06
3:195559289 C A 0.425236 -1.5073e-04
3:195562421 C T 0.838001 1.6487e-05
3:195563248 A G 0.320398 -3.9971e-05
3:195563659 G A 0.110093 4.0057e-05
3:195565056 G A 0.036554 -1.4881e-05
3:195565633 C T 0.613509 3.9268e-06
3:195565672 A G 0.092692 -2.3428e-06
3:195565827 G T 1.169961 1.2479e-04
3:195573787 C A 1.385336 4.8600e-05
3:195575073 G T 0.109122 6.6254e-06
3:195577518 A G 0.479443 6.2060e-06
3:195579014 T C 0.125932 2.6125e-05
3:195582688 A G 0.041150 1.6630e-05
3:195586531 T C 0.052497 5.5133e-06
3:195589790 T C 0.365283 1.0483e-04
3:195591056 T C 0.109830 -4.6264e-06
3:195594950 A G 0.458268 2.0822e-05
3:195595405 A G 0.125783 5.6072e-05
3:195595657 A G 0.479560 -3.1735e-06
3:195597549 A G 1.526545 -3.4574e-05
3:195599085 C T 0.914471 -5.9537e-05
3:195616208 T C 0.523368 -8.6009e-05
3:195620808 C G 0.121732 -5.3180e-05
3:195628004 T C 0.489765 -2.1377e-05
3:195628735 G A 0.063649 -1.1427e-04
3:195629084 A G 0.151749 -3.3757e-05
3:195630880 A G 0.178864 -4.2669e-05
3:195635257 G A 1.082335 -1.8050e-06
3:195637634 C T 0.396673 1.2732e-04
3:195642154 A G 1.196952 3.4292e-05
3:195643083 C T 0.052049 -3.1126e-05
3:195643807 C G 0.305756 -2.0776e-05
3:195645503 C T 0.093111 -8.7159e-05
3:195648485 T C 0.070004 -6.1882e-05
3:195648969 A G 0.280725 2.7555e-06
3:195651349 A C 0.100722 1.0596e-05
3:195652647 A C 0.337350 -2.3506e-05
3:195652708 C T 1.391087 5.3036e-06
3:195656822 C T 0.031851 -4.1144e-05
3:195658662 A G 0.075120 -5.2082e-05
3:195661523 G A 0.025018 -2.8200e-04
3:195670090 A C 0.124400 -6.3865e-05
3:195725157 T C 0.167734 -3.7632e-05
3:195731629 C T 0.046307 -3.0996e-05
3:195734891 C T 0.067379 7.0664e-06
3:195734981 C T 0.197137 -5.6520e-05
3:195735371 C T 1.420682 -6.8412e-06
3:195737675 C T 0.093595 6.6744e-05
3:195738447 C T 0.229371 -1.5006e-05
3:195740206 G A 0.128110 -2.0560e-05
3:195742659 T C 0.101365 2.2720e-05
3:195747402 A G 0.579691 -2.5351e-05
3:195752679 T C 0.454003 4.1976e-05
3:195753451 A G 1.348363 1.7810e-05
3:195761679 C T 0.381408 -5.2225e-06
3:195768079 T C 0.124280 -3.0365e-05
3:195768185 C T 0.077255 3.4769e-05
3:195769026 T C 0.038923 5.3960e-05
3:195773399 G A 1.412425 -1.3867e-05
3:195776454 A G 0.037709 1.9617e-05
3:195776976 C T 0.626336 -3.5832e-05
3:195777211 T C 0.222938 -7.5544e-05
3:195778727 C T 0.050264 -7.4006e-05
3:195793979 C T 0.765329 -8.7847e-06
3:195797028 T G 0.104776 -3.4430e-06
3:195798258 C T 1.927130 3.6052e-05
3:195800547 T C 1.233779 3.5358e-05
3:195800811 T C 1.126990 1.9839e-05
3:195806641 T C 0.145325 -2.1810e-04
3:195809139 A G 0.825379 -1.1831e-06
3:195809564 G A 0.483981 8.5862e-06
3:195818265 G A 0.147604 9.8724e-05
3:195818574 G C 0.831737 3.8753e-06
3:195824317 A G 0.319103 3.9747e-05
3:195828028 T C 0.111719 -6.9864e-05
3:195831188 G A 0.154952 -1.4141e-04
3:195832343 A G 0.111303 -6.7389e-05
3:195834364 T C 0.100894 6.4546e-05
3:195836429 G T 0.024197 -1.5440e-04
3:195838160 C T 0.046330 5.7534e-05
3:195841702 G A 1.384099 -4.0614e-05
3:195844938 G A 0.094795 4.3878e-05
3:195846999 G T 0.346757 -2.1190e-05
3:195848486 G C 0.507723 1.4284e-04
3:195849315 C T 0.467960 5.0841e-05
3:195849632 A G 0.160548 -2.3867e-05
3:195849902 T C 0.855210 2.4958e-05
3:195851223 A C 0.736757 -4.1531e-05
3:195854465 C T 0.109038 -5.0479e-05
3:195854522 A G 0.429306 -3.4396e-05
3:195855401 A G 0.143242 -1.4228e-05
3:195859189 T C 0.035340 -2.6116e-05
3:195859644 G A 0.435661 -9.6337e-05
3:195861876 C G 0.327418 1.7991e-05
3:195864396 C T 1.213694 5.4984e-05
3:195866289 A G 1.058437 2.7944e-05
3:195870936 C T 0.043746 4.1726e-05
3:195876780 C A 0.305974 -1.3817e-05
3:195877243 T C 0.056775 4.8224e-05
3:195878482 T C 0.208910 1.5750e-06
3:195886801 T C 0.047310 1.3399e-05
3:195889626 C T 1.639170 1.6661e-05
3:195898311 G T 0.575326 6.8606e-06
3:195900751 A C 0.184219 -7.8227e-06
3:195914353 G C 0.227910 -4.5226e-06
3:195915170 C T 1.589101 1.0225e-05
3:195916053 T C 0.271692 1.9844e-05
3:195921896 T C 0.475782 3.3729e-05
3:195923723 A G 0.062354 2.2697e-05
3:195924548 A C 0.089443 -2.5819e-05
3:195926387 A G 0.069294 -4.9981e-06
3:195928854 A G 0.694860 -1.1911e-05
3:195930213 C G 0.120791 1.6064e-05
3:195930687 A G 0.292257 3.3016e-05
3:195935731 T C 0.137477 -3.9878e-05
3:195939675 C T 0.551083 1.8762e-05
3:195940605 T C 0.498054 -8.8190e-06
3:195948507 A G 0.569941 -1.5707e-05
3:195952731 G C 0.905513 -1.6120e-05
3:195955762 A G 0.970895 -1.7933e-06
3:195960754 G A 0.510690 -1.5885e-06
3:195961225 T C 0.059047 1.1655e-04
3:195961254 T C 0.433964 1.8149e-05
3:195965509 C T 0.202236 -2.5917e-05
3:195969224 T G 0.041361 1.8128e-06
3:195974648 G T 0.112647 6.0503e-06
3:195981831 C T 0.293552 5.6628e-05
3:196002067 C A 0.718632 -7.2261e-07
3:196008228 A G 0.696616 -7.9961e-06
3:196016340 A G 0.503199 -1.1045e-05
3:196035229 C T 0.319476 6.5970e-06
3:196050834 T C 0.196225 -3.4910e-05
3:196054439 G T 1.158944 5.0738e-05
3:196054565 A G 0.419578 1.2838e-04
3:196064419 C T 1.940119 -7.3400e-06
3:196066569 A G 0.329249 -2.7388e-05
3:196069500 C G 0.322991 4.8941e-05
3:196075617 C T 0.321381 2.5048e-05
3:196076091 T C 0.037157 -2.3936e-05
3:196078427 T C 1.666333 4.2634e-06
3:196085155 A G 0.025843 1.3145e-05
3:196096271 A G 0.153109 6.2931e-05
3:196123116 G C 0.194109 -3.3586e-06
3:196128888 C A 0.067810 -9.8922e-06
3:196140367 G A 1.042487 -1.6043e-06
3:196143030 T C 0.523790 -1.6811e-05
3:196145700 G C 1.945429 1.3893e-05
3:196149503 C T 0.035298 -3.3529e-05
3:196158128 T C 0.454714 1.6096e-05
3:196158332 C T 0.940002 -5.0920e-05
3:196164453 C A 0.028962 6.8199e-06
3:196164642 A C 1.501459 2.2889e-05
3:196167930 C T 0.621886 5.5309e-05
3:196175084 A G 0.021266 -9.9701e-06
3:196178706 T C 0.080758 1.3665e-05
3:196181228 T C 0.211360 2.0936e-06
3:196183257 G T 1.147789 3.7804e-05
3:196188008 A G 0.080410 1.7508e-05
3:196190893 G T 1.456564 -3.3751e-05
3:196199204 T G 1.250150 1.9568e-05
3:196202036 C T 0.022360 -2.4744e-05
3:196202326 C T 0.127126 -7.5270e-05
3:196203979 A G 1.269011 1.6686e-05
3:196222660 C T 0.067135 2.6864e-05
3:196223285 C T 0.066285 -6.4096e-05
3:196226643 A G 0.158578 -8.6340e-05
3:196230279 A C 0.125007 8.0275e-06
3:196230564 C G 1.061286 -1.0539e-06
3:196232298 G C 0.890501 7.0698e-05
3:196233795 A G 0.845343 9.5396e-05
3:196240722 T C 0.243139 8.8089e-05
3:196248556 T C 0.084344 4.7564e-05
3:196254741 A G 0.864152 6.0823e-05
3:196257952 C T 0.704630 -5.7177e-06
3:196258510 A G 0.339285 -1.4425e-05
3:196259943 C T 0.065025 -8.5304e-05
3:196262461 C T 0.060069 -6.5923e-05
3:196264713 C T 0.864373 4.9849e-05
3:196268436 G C 0.746117 -1.6053e-05
3:196280233 G A 0.900258 3.4351e-05
3:196287618 A C 1.454785 1.4776e-04
3:196290163 G A 0.073721 -6.4591e-05
3:196299444 A G 0.096237 2.5609e-05
3:196303014 A G 0.046421 6.6850e-05
3:196303661 A G 1.491293 3.4533e-05
3:196309292 T G 0.385758 -3.3229e-05
3:196312124 A G 0.481741 -5.6036e-06
3:196317308 C T 1.298746 -8.2784e-06
3:196317487 C T 0.254590 -3.8304e-05
3:196317973 T C 0.490758 -1.7461e-04
3:196320799 C T 0.100488 -3.2011e-05
3:196320874 A G 0.466820 5.9620e-05
3:196322076 C T 0.437381 2.6859e-06
3:196323412 A G 1.501543 2.3716e-07
3:196323658 C T 0.112508 -7.7269e-05
3:196326744 C T 1.248534 2.9032e-05
3:196326882 T C 0.026518 5.8060e-06
3:196327123 G A 0.211373 9.2249e-06
3:196328435 A G 0.035450 -6.4688e-05
3:196333121 C T 0.278846 -5.1999e-05
3:196334416 A G 0.468927 -3.6158e-05
3:196337670 A G 0.092906 3.9805e-05
3:196338633 C T 0.838313 6.8675e-05
3:196347505 T C 0.050445 -5.9605e-06
3:196347704 C T 0.884980 8.7871e-05
3:196348721 C G 1.796498 -2.4120e-04
3:196351379 T C 0.229351 -5.1500e-05
3:196351663 G A 1.298181 2.6736e-05
3:196354020 A G 0.176322 -3.2918e-06
3:196359181 G C 0.070715 -7.1317e-05
3:196359707 T C 0.358597 -1.0294e-04
3:196364401 C A 0.164401 -1.4144e-05
3:196365919 G T 1.353819 -5.2016e-05
3:196366964 A G 0.757221 1.2988e-05
3:196367859 A G 0.055830 2.1091e-05
3:196368501 G A 0.164089 -1.5702e-04
3:196368638 T C 0.648628 -4.5013e-06
3:196369375 C T 0.501615 -1.9932e-05
3:196370840 T C 0.188442 -6.7327e-05
3:196372937 A G 0.096990 -1.2289e-04
3:196374992 T C 0.047067 1.0780e-04
3:196375140 G T 0.422009 -3.0778e-05
3:196375351 T C 0.166867 -1.1920e-04
3:196377442 A G 0.140236 6.8870e-05
3:196378705 A G 0.647034 -1.2762e-05
3:196379843 C T 1.199159 -1.2163e-05
3:196379897 G A 0.519496 -5.1204e-06
3:196380607 C T 0.201074 1.8820e-05
3:196382680 C T 0.075149 1.6497e-04
3:196383215 T G 0.897291 7.0114e-06
3:196383427 A G 0.035106 -1.0220e-04
3:196384614 G A 0.274792 -3.0525e-05
3:196384865 C T 0.810292 -2.4533e-05
3:196385511 T C 0.068904 3.9217e-05
3:196386083 A G 1.623515 1.8952e-05
3:196388099 C G 0.235122 -4.1946e-05
3:196388795 T C 0.198179 4.1377e-05
3:196390574 T C 0.568614 2.3414e-05
3:196393268 T C 0.060760 -6.7677e-05
3:196393480 T C 1.631474 1.1228e-04
3:196394394 A C 0.456463 2.7631e-05
3:196395896 G T 0.022584 -3.0388e-05
3:196398272 A G 0.487113 -2.2086e-06
3:196401494 T C 0.039332 6.0830e-06
3:196405108 T A 0.045492 1.2075e-05
3:196405886 G T 0.635570 6.9889e-06
3:196407929 A G 0.154394 2.8859e-05
3:196409312 T C 1.728580 -8.4184e-05
3:196415355 C G 0.464539 2.9513e-06
3:196423132 C T 0.106464 3.1693e-05
3:196425558 T C 0.074798 4.1603e-05
3:196432167 G A 0.449666 -1.8609e-05
3:196433623 C T 0.719291 4.9197e-05
3:196434746 T C 0.022636 2.1820e-05
3:196435534 C T 0.743206 5.8969e-05
3:196438826 T G 0.169659 4.8141e-05
3:196440095 G A 0.037177 1.0043e-04
3:196453427 A C 0.764582 2.4040e-05
3:196454019 T C 0.275084 -6.8339e-05
3:196455833 T C 0.078167 1.6865e-04
3:196456964 G A 1.469690 7.3254e-06
3:196460680 T C 0.430656 1.4728e-05
3:196464754 C G 0.776981 4.8089e-05
3:196465270 C G 1.778783 -2.3868e-05
3:196475750 G A 1.115588 -3.9768e-05
3:196483359 T C 0.228796 -2.7259e-05
3:196485878 A G 1.925815 1.1373e-05
3:196487560 G T 0.023045 7.7724e-05
3:196493572 C A 0.059274 1.8807e-05
3:196506439 G A 0.198728 7.1291e-05
3:196511985 C T 0.057632 4.4861e-05
3:196514583 C T 0.480693 3.6834e-06
3:196515386 C T 0.254814 -2.7821e-05
3:196515651 A G 0.055681 -5.3321e-05
3:196519531 T C 1.572145 4.2477e-05
3:196520050 T C 0.251117 4.6627e-05
3:196521229 T C 0.050345 -6.3551e-05
3:196525760 T C 0.021480 3.0136e-05
3:196526329 A G 1.608780 2.6735e-05
3:196533885 C T 0.288823 -3.1710e-05
3:196535799 T G 1.721703 3.5764e-05
3:196536959 A G 0.072734 3.4302e-05
3:196540389 T C 0.402285 3.2119e-05
3:196541580 A G 1.647495 8.8685e-07
3:196543646 C G 0.556549 2.7782e-05
3:196547538 A G 1.001850 -2.7096e-05
3:196549742 G T 1.029270 -1.5735e-05
3:196551753 C T 0.112495 5.2150e-05
3:196553867 G A 1.753443 -2.8193e-05
3:196554266 T C 0.446690 1.7285e-06
3:196554314 T G 0.140992 9.0331e-06
3:196558328 G A 0.038209 2.0523e-05
3:196560444 C A 0.041195 3.8204e-06
3:196561319 A G 0.706698 1.0880e-05
3:196562487 A G 0.200062 1.2826e-05
3:196564271 A G 0.178120 -4.9527e-06
3:196575989 T C 0.020163 1.0461e-04
3:196577469 C G 0.145299 3.3143e-06
3:196597163 T G 0.057765 -9.9255e-06
3:196603520 A G 0.371506 7.3120e-05
3:196606541 T A 0.937445 -2.2898e-05
3:196613072 C A 0.050209 5.5531e-05
3:196626117 G A 0.084370 -8.9407e-05
3:196647724 T C 0.611292 2.4463e-06
3:196654218 A G 0.023983 2.1314e-05
3:196658492 A G 0.046242 1.9954e-05
3:196662521 A G 0.492238 1.8565e-05
3:196662783 A G 0.047089 2.4497e-05
3:196664744 T C 0.062276 -8.1406e-06
3:196668359 T C 0.747714 5.4386e-05
3:196673831 G A 0.046499 7.0218e-05
3:196674259 A G 0.325864 2.8050e-05
3:196674518 G A 0.256012 -4.7660e-05
3:196674749 T C 1.160441 -3.4019e-07
3:196674879 G A 0.882121 -3.6646e-06
3:196674916 C A 0.723267 -2.9787e-06
3:196677481 C T 0.566303 5.2635e-05
3:196679119 G C 0.367468 1.2379e-05
3:196679786 C T 0.940700 6.4621e-05
3:196684793 C T 1.354845 3.1089e-05
3:196685924 T C 0.266262 -1.0246e-04
3:196686746 A C 0.445509 4.3044e-05
3:196691794 G A 0.357029 4.0052e-05
3:196693115 T C 0.168795 -2.4711e-05
3:196698201 A G 0.157107 -1.2835e-04
3:196699543 G A 0.796923 4.6614e-05
3:196706092 T C 0.022233 2.6964e-05
3:196715014 A G 0.941810 1.0064e-04
3:196719444 C T 0.111790 1.5181e-05
3:196720434 T C 0.411704 3.5436e-05
3:196723428 A G 0.267940 -5.3462e-06
3:196723923 A G 0.063958 -4.0027e-05
3:196725324 A G 0.214087 -2.3271e-04
3:196725994 A G 0.116682 -9.5305e-08
3:196726410 A G 0.818004 5.8569e-05
3:196728580 G C 0.064402 -9.8642e-05
3:196728633 G T 1.554923 6.1890e-05
3:196731804 T C 0.064863 1.1579e-04
3:196732051 C G 0.066515 1.2423e-04
3:196735808 A G 0.039361 -3.5419e-05
3:196736575 G A 0.040212 -2.9115e-05
3:196741037 C T 0.038891 5.0785e-05
3:196743130 C T 0.459475 2.7809e-05
3:196746629 C T 0.446612 3.5588e-05
3:196749408 A C 0.239890 -7.6708e-05
3:196750207 G A 1.612269 5.3171e-05
3:196751052 A G 0.142459 -1.8440e-05
3:196751474 T C 1.177458 1.4928e-05
3:196753355 C T 0.887570 4.6096e-05
3:196753906 A G 0.413583 -4.8044e-06
3:196757464 A G 0.301300 -1.0302e-04
3:196757964 T C 0.049063 -9.5646e-05
3:196758824 G A 1.760025 -5.6204e-07
3:196766967 G A 0.124101 -9.3515e-05
3:196783333 C T 0.212561 5.2106e-05
3:196792163 T C 0.047083 -8.4206e-05
3:196807928 C A 0.030211 3.8596e-05
3:196814424 C T 0.818076 4.3077e-06
3:196816845 C A 0.629530 1.4988e-05
3:196848666 T C 0.165381 2.2985e-05
3:196861043 C T 0.562518 1.7492e-05
3:196865242 T C 0.271715 -5.4724e-07
3:196870581 A G 1.494571 1.6407e-05
3:196870670 T C 0.603139 4.0643e-05
3:196870675 T C 0.076697 -3.1179e-05
3:196883562 G A 0.095393 -1.4179e-05
3:196891363 T C 1.490086 1.5802e-05
3:196895965 T C 0.095334 1.1109e-05
3:196901737 G A 0.567650 8.4316e-06
3:196906740 C T 0.047203 7.2952e-05
3:196911191 G A 0.032870 -5.0242e-05
3:196932573 T C 0.051799 3.7329e-05
3:196953177 G A 0.265330 2.6151e-05
3:196956971 T C 0.032578 -6.8932e-05
3:196961186 G A 0.556471 -1.2356e-05
3:196968108 G A 1.225200 -2.6622e-06
3:196974633 C T 0.094510 -6.9778e-06
3:196977536 C T 0.110060 -4.0591e-05
3:196988300 A G 0.263964 2.5562e-05
3:196992525 G A 0.225203 1.4538e-04
3:196995278 C T 0.065746 3.2778e-05
3:196998537 A G 0.534822 -2.6208e-05
3:197026593 G T 0.096155 1.2214e-04
3:197031608 G A 0.077359 2.8121e-06
3:197032091 G A 0.050640 -2.0500e-04
3:197037067 C T 0.215881 4.7951e-05
3:197037883 A G 0.021198 1.0990e-05
3:197038062 C T 0.269537 -6.1827e-06
3:197038519 C T 0.066262 2.4252e-05
3:197041685 A G 0.809172 1.5461e-05
3:197044935 C T 0.336305 -6.2805e-05
3:197047230 C T 0.061699 5.1233e-08
3:197047468 G A 0.088106 -3.1505e-05
3:197048149 C T 0.098561 -2.1581e-05
3:197049387 G A 0.424025 5.2197e-06
3:197050392 C T 0.126007 3.1476e-05
3:197057111 C A 0.098733 -1.3264e-05
3:197058204 C T 0.432451 1.1916e-05
3:197060035 C T 0.265756 7.8205e-06
3:197060036 G A 0.697817 9.6393e-06
3:197060866 A G 0.070582 -7.4876e-05
3:197060939 T C 0.029718 4.1898e-05
3:197063819 T C 0.521265 1.6885e-04
3:197067678 A G 0.522287 1.2722e-04
3:197068511 A C 0.652987 1.0502e-04
3:197068917 T C 0.032516 -9.4282e-05
3:197069195 A G 0.124815 1.6859e-04
3:197071765 G A 0.563099 -1.8267e-05
3:197075817 G A 0.376306 9.5923e-06
3:197079586 C T 0.690180 -5.9751e-05
3:197079746 A G 0.086704 1.7829e-05
3:197080088 A G 0.054220 -4.2184e-06
3:197080851 T C 0.125228 4.2729e-05
3:197080903 C T 0.684896 2.2377e-05
3:197081711 G A 0.106649 2.4851e-05
3:197082612 G T 0.266093 5.7758e-05
3:197083151 G A 0.511177 3.2462e-05
3:197084615 C T 0.190126 -1.7855e-05
3:197102712 T C 0.030672 -2.0545e-05
3:197102871 C T 1.782645 9.0106e-06
3:197102943 G A 0.236382 8.1350e-06
3:197115282 C A 0.186238 3.1671e-07
3:197119291 T C 0.033542 9.2136e-06
3:197119835 A G 1.930703 5.6533e-05
3:197121368 C T 0.173453 7.7092e-06
3:197129184 T G 0.045973 4.4492e-05
3:197129199 C T 0.037920 -6.4300e-05
3:197129809 A G 0.120307 -1.8177e-04
3:197130197 T C 0.191756 2.8957e-05
3:197130874 T C 0.335513 2.6846e-05
3:197135045 T C 0.651971 1.4122e-05
3:197135362 A G 0.172158 3.9221e-07
3:197145055 G A 0.738857 1.6893e-05
3:197148487 A G 0.048238 1.1764e-06
3:197149059 T A 0.051426 9.7496e-05
3:197149540 G A 0.113319 -7.4575e-05
3:197151491 C T 0.295707 1.6413e-05
3:197151521 T C 0.278719 7.1165e-05
3:197151696 G A 0.938052 1.2711e-04
3:197154507 C A 1.234421 2.7488e-04
3:197154921 C A 0.040812 3.8805e-05
3:197156288 C G 0.127925 -9.9843e-05
3:197158298 A G 0.835956 1.2653e-05
3:197158334 C T 0.133566 -1.2325e-04
3:197159503 A G 0.049894 1.5125e-04
3:197162011 T C 0.323855 1.4397e-05
3:197170041 A C 0.056869 5.8130e-05
3:197170121 T G 0.153910 -1.3730e-06
3:197172720 A G 0.072582 -1.1465e-05
3:197174219 T C 0.028634 -1.6774e-05
3:197180926 A C 0.199208 2.5459e-05
3:197182768 G T 0.142936 3.3532e-05
3:197185378 T C 1.573323 -2.4426e-05
3:197185470 T C 1.820831 -3.0127e-05
3:197187340 T G 0.040101 -4.9966e-05
3:197192018 A G 1.333144 1.0027e-05
3:197192568 A G 0.079742 1.0124e-04
3:197194347 A G 1.903549 -4.1721e-05
3:197200515 A G 0.090089 -7.2958e-08
3:197203719 T C 0.594817 3.7400e-05
3:197212921 C T 0.063737 4.8467e-05
3:197214905 T G 0.050439 -1.3973e-04
3:197217907 C A 0.081007 2.7211e-05
3:197220070 T C 0.417488 -7.3194e-05
3:197226213 A C 0.083909 -3.2181e-05
3:197229418 T C 0.025706 -1.5225e-05
3:197229645 A G 0.023363 3.7936e-05
3:197232572 C A 0.032104 6.9832e-05
3:197232889 T C 0.188698 1.5960e-04
3:197235064 G A 0.428988 -1.2547e-04
3:197238324 G A 1.358506 3.5265e-05
3:197239266 G C 0.808764 6.6330e-05
3:197241286 C G 0.143800 2.8064e-05
3:197243643 T C 0.138509 2.5862e-05
3:197247976 T C 0.057365 1.0716e-06
3:197254550 G A 0.580451 -3.4871e-06
3:197255522 G A 0.355332 -5.8899e-05
3:197256603 C G 0.060786 7.7941e-05
3:197260879 T G 0.578633 -4.7962e-06
3:197261057 T C 0.040095 -1.3000e-04
3:197269139 C T 0.535137 -1.4673e-05
3:197274685 T C 0.220205 3.1103e-05
3:197274727 T C 0.117694 -3.6215e-05
3:197277206 A G 0.130664 3.6564e-05
3:197277720 C T 0.038050 -4.9304e-05
3:197294626 C T 0.736286 -3.0986e-05
3:197300011 T C 0.402675 -1.1873e-04
3:197301695 G C 0.244726 2.2988e-05
3:197304761 A G 0.045028 4.0800e-05
3:197308963 C T 0.404116 9.9044e-06
3:197311343 A G 0.888755 -5.8577e-06
3:197312609 G A 0.602642 -3.1942e-05
3:197313875 C A 0.401240 9.8951e-06
3:197321279 C T 0.033632 -7.5897e-06
3:197322695 T C 0.166082 4.5131e-05
3:197326177 T C 0.495753 5.8343e-06
3:197326569 C T 0.035440 -4.0811e-05
3:197326706 G A 1.321346 2.8628e-05
3:197331898 G A 0.063818 -5.1281e-05
3:197334479 A G 0.096928 1.2638e-05
3:197335816 T C 0.154803 3.9100e-05
3:197344036 G T 0.045885 -1.2693e-05
3:197344176 G A 0.177218 5.1541e-05
3:197395630 C G 0.032123 4.6480e-05
3:197401934 A G 0.037583 6.2128e-05
3:197403497 C T 0.036064 5.3879e-06
3:197409341 A G 0.034963 3.2962e-05
3:197412141 G A 0.023249 7.0978e-06
3:197412790 C T 0.158273 2.8654e-05
3:197427082 A C 0.098200 3.9353e-05
3:197427515 T C 0.039764 8.5716e-06
3:197430947 T C 0.032711 3.9416e-05
3:197432036 T C 0.174583 8.9261e-06
3:197435747 G T 0.050669 9.0298e-05
3:197436685 C T 0.047726 2.6634e-05
3:197441554 G A 0.186150 2.3976e-05
3:197445211 T C 0.475529 -3.4963e-05
3:197446854 G T 0.065642 2.1929e-05
3:197446887 C T 0.198046 1.4497e-05
3:197464170 T C 0.032389 5.7314e-05
3:197467904 T C 1.811675 -3.0871e-05
3:197469638 T C 1.777247 -5.6344e-05
3:197473610 T C 1.771334 -5.2666e-05
3:197480213 C T 1.727276 -5.4067e-05
3:197482687 G C 0.022639 8.3080e-05
3:197495334 A G 1.689284 -8.3208e-05
3:197503027 G A 0.216696 9.3502e-06
3:197505101 G A 0.033801 -4.3816e-05
3:197514811 G A 0.027573 -1.0310e-04
3:197516986 G T 0.021951 1.0220e-04
3:197517502 C G 0.044136 8.9183e-05
3:197521455 G A 0.178409 -4.2325e-06
3:197522983 A G 1.860829 -5.6365e-05
3:197531388 T C 0.021964 8.6088e-05
3:197537936 T G 0.022168 -1.8689e-05
3:197538318 A G 0.060884 1.4290e-04
3:197547332 G A 0.066528 -8.4553e-05
3:197548268 T G 0.045658 -1.7983e-05
3:197552138 T C 0.020176 5.8336e-05
3:197553184 G A 1.627907 -1.0290e-04
3:197566419 G A 0.081728 -8.7226e-05
3:197567505 T C 1.021042 -3.9774e-05
3:197568405 T C 0.198302 -1.3098e-05
3:197571945 A G 0.032247 -3.9198e-05
3:197572903 A G 0.050046 6.8969e-05
3:197575201 A G 0.195005 -2.1562e-05
3:197575375 G A 0.062439 1.1967e-04
3:197578578 G A 0.038199 -5.3988e-05
3:197579466 T C 0.156341 -8.4206e-05
3:197582500 A C 0.045142 -5.3042e-05
3:197585598 T C 0.221412 -2.4034e-05
3:197590529 G T 0.221068 -2.1107e-05
3:197599870 G A 0.198328 -5.2526e-05
3:197602231 G A 0.033671 -1.0362e-05
3:197605532 G T 0.048099 3.1637e-05
3:197606184 G C 0.380035 -1.0230e-04
3:197609621 T A 0.073620 9.1079e-06
3:197610609 A G 0.068057 9.5094e-05
3:197616627 G T 0.173089 -6.1677e-06
3:197617447 A G 0.159629 -4.8892e-05
3:197629093 T C 0.188153 -1.9008e-06
3:197634023 A G 0.266285 -1.8298e-05
3:197645359 C A 0.146108 -5.4975e-05
3:197646236 C T 0.464808 -1.6592e-05
3:197653147 G A 0.318535 -9.7753e-07
3:197654563 C G 0.076184 -4.1537e-05
3:197665599 T G 0.324812 3.5382e-06
3:197670652 A G 0.094396 -4.7499e-05
3:197671027 T C 0.405067 -3.9961e-05
3:197671969 T C 0.074873 3.2103e-05
3:197672751 G A 0.256158 -1.1710e-05
3:197682442 C T 0.038537 -6.1245e-05
3:197683038 A G 0.066230 3.5062e-05
3:197684166 A C 0.821253 -2.2022e-05
3:197686322 T G 0.281134 -5.0668e-05
3:197687252 C A 0.049056 -3.1218e-05
3:197688826 C T 0.042480 -5.7271e-05
3:197701913 T G 0.204232 -2.1063e-05
3:197718325 A G 0.064873 1.0661e-04
3:197726715 T C 0.124160 -5.8713e-07
3:197743728 A G 0.037933 -4.7651e-05
3:197744198 G A 0.467758 -4.6457e-05
3:197757240 A G 0.095101 2.1775e-06
3:197762623 A G 0.458592 -1.0682e-05
3:197769542 A G 0.093870 -6.0129e-05
3:197771001 G T 0.043659 -1.4554e-05
3:197771272 T C 0.031474 -5.7307e-05
3:197772162 A G 0.093776 -2.3612e-05
3:197774485 T C 0.174414 -1.9468e-05
3:197779183 A G 0.555926 9.2605e-05
3:197780227 G A 0.750924 3.2833e-05
3:197785811 A G 0.200539 -6.4275e-05
3:197792583 T C 0.061987 -4.0501e-05
3:197794027 G A 1.431221 1.5521e-05
3:197804058 A G 0.191772 -2.8677e-05
3:197813975 G T 0.917477 1.9596e-05
3:197822511 C T 0.676097 4.3847e-05
3:197836412 G T 0.255035 -1.6702e-05
3:197840071 G T 0.204456 -1.3254e-05
4:71566 C T 0.176673 1.9363e-05
4:77791 T C 0.036820 -8.1251e-05
4:81303 C T 0.133193 1.0915e-04
4:84414 G A 0.043435 -2.8006e-05
4:86798 T C 0.328272 -1.8524e-04
4:87113 C T 0.297723 -3.8298e-05
4:92231 T C 0.108200 6.2222e-05
4:94436 G A 0.089235 -2.7783e-05
4:94481 A G 0.287632 3.5883e-05
4:95710 A G 0.312757 -1.1886e-04
4:107930 G A 0.151057 1.8159e-05
4:117932 C T 0.218092 3.4401e-06
4:121652 C T 0.893822 -3.2127e-05
4:124638 C T 0.038316 -4.4599e-05
4:142647 A G 0.030348 4.0467e-05
4:151255 C T 0.561557 1.0493e-05
4:155655 G C 0.028787 -2.9540e-05
4:171669 G T 0.262864 -5.7379e-05
4:181868 C T 0.024460 -4.1213e-05
4:182122 T C 0.328535 -3.1129e-05
4:211645 A G 0.068859 -3.4521e-05
4:217627 T C 0.245116 2.4750e-05
4:223352 C A 0.287236 -2.8927e-05
4:224948 C T 0.319382 -1.9599e-05
4:245447 A G 0.041659 1.2176e-04
4:251893 A G 0.063610 -8.3757e-05
4:255905 A G 0.384829 -4.0908e-05
4:256851 G A 0.299275 2.0379e-05
4:258512 G A 0.068735 -4.4742e-05
4:265547 G A 0.022610 -3.1286e-05
4:266171 A G 0.032701 2.8280e-05
4:282499 G A 0.287012 -4.2912e-05
4:283883 A C 0.110102 2.0281e-05
4:289272 T C 0.134767 1.9596e-05
4:296170 C T 0.077314 -6.9228e-05
4:300501 A G 0.036495 -6.1226e-05
4:315279 G T 0.214018 2.8840e-05
4:320771 G A 0.075915 -2.4464e-05
4:321415 A C 0.039621 -9.3551e-07
4:322759 A G 0.114419 -5.2007e-05
4:328906 C A 0.449481 3.6916e-05
4:343192 A C 0.058495 -1.4749e-04
4:344236 T G 0.219718 -4.0477e-05
4:347194 G A 0.705321 -1.0295e-05
4:352955 A G 0.752969 -1.4392e-05
4:352968 T G 0.067570 -1.1461e-04
4:363273 T C 0.053279 5.7629e-05
4:375097 C T 0.043042 6.4159e-06
4:385233 T C 0.185326 -1.6076e-05
4:391983 T G 0.071575 7.4342e-05
4:395206 A G 0.727321 -1.0290e-05
4:402076 T G 0.104740 -2.1361e-05
4:410323 G A 0.205586 -2.4572e-05
4:420389 G C 0.073114 -6.4514e-05
4:427656 G A 0.040608 -1.1733e-05
4:436067 A C 0.167702 -3.0237e-05
4:437831 T C 0.182983 -1.3944e-05
4:447595 G A 0.717993 9.0856e-06
4:447984 A T 0.735351 -3.8098e-05
4:470312 C T 0.040364 1.5413e-05
4:473898 C G 0.680024 2.3984e-05
4:475468 C T 0.467320 4.5803e-05
4:483028 A G 0.025116 -4.3459e-05
4:498972 A G 0.059930 -1.8420e-05
4:505391 T C 0.139149 1.6619e-05
4:514201 T G 0.300501 1.9135e-05
4:515243 G A 0.159921 4.5122e-05
4:515489 A G 0.218705 1.2955e-05
4:516585 T C 0.051562 -2.0055e-05
4:516586 A G 0.422490 -7.7277e-06
4:517461 C T 0.234038 1.1559e-05
4:519851 T C 0.031432 -2.6317e-05
4:520853 A G 0.232350 1.5430e-05
4:524119 A G 0.023428 3.4904e-05
4:528497 T C 0.218316 4.3916e-06
4:533001 C T 0.245210 2.5138e-06
4:536223 G A 0.082030 -2.8465e-05
4:540087 T C 0.080297 -1.0237e-05
4:548384 G A 0.039533 8.1137e-05
4:549559 A G 0.066148 4.3912e-05
4:553250 A G 0.191223 2.1795e-05
4:554543 C T 0.103397 -6.9840e-05
4:554710 T C 0.060345 8.1602e-05
4:561631 A G 0.254000 -9.5439e-06
4:562043 T G 0.113663 -3.4051e-05
4:582067 A G 0.050085 -5.0291e-05
4:612251 T G 0.096749 -1.6640e-05
4:614672 T C 0.208601 -8.4979e-06
4:617843 C A 0.268596 -1.5638e-05
4:618242 G T 0.049959 2.0019e-05
4:621368 T C 0.041789 -4.2270e-05
4:627238 T C 0.058180 -1.2150e-05
4:628493 A G 0.027602 -3.1783e-05
4:641519 A G 0.059728 -2.6863e-05
4:644704 T C 0.299541 -2.0916e-05
4:655881 G C 0.255587 -3.5828e-06
4:665737 T C 0.248651 -1.9061e-05
4:668009 A G 0.025336 -3.5208e-06
4:670263 T C 0.057502 -1.5684e-05
4:672675 A G 0.033211 1.3587e-04
4:673872 C T 0.092981 1.8320e-05
4:675710 C T 0.021188 1.9610e-05
4:675949 A G 0.039300 -6.3933e-05
4:676125 C G 0.020893 1.5356e-04
4:683842 A G 0.085814 8.4065e-06
4:685993 G A 0.353550 -2.0152e-05
4:686563 G A 0.230325 7.6160e-06
4:688887 C T 0.229361 1.9756e-06
4:689743 A G 1.026898 -4.4755e-05
4:691067 A G 0.084312 -3.9482e-05
4:693623 C T 0.670452 -3.1494e-05
4:693836 C A 0.753417 -1.7586e-05
4:694336 C T 0.144118 -2.1668e-05
4:694615 C G 1.768455 7.5321e-05
4:696644 G A 0.066963 3.9741e-05
4:696848 T C 0.206767 -4.7924e-05
4:697196 G A 0.334692 -1.4954e-05
4:701041 A G 0.146997 -1.2076e-04
4:702843 T C 0.077255 -4.1967e-05
4:708132 G C 0.167942 2.1331e-05
4:712222 C T 0.440565 -1.4369e-05
4:712650 A G 0.148003 3.8650e-05
4:719660 G A 0.632023 1.9985e-05
4:721626 A G 0.067684 -2.4729e-05
4:727153 T C 0.583632 -6.2675e-05
4:727695 C A 0.077862 -3.1800e-05
4:732899 G T 0.547386 4.5046e-05
4:733630 A G 0.045262 1.4671e-04
4:738243 T C 0.037579 1.1587e-05
4:742705 T C 0.550661 1.1510e-05
4:746605 A G 0.061290 7.3763e-05
4:747810 T C 0.107113 7.5111e-05
4:751388 A G 0.421380 1.9836e-05
4:753746 C T 0.043984 -9.6132e-06
4:754484 T C 0.592885 2.8925e-05
4:755129 T C 0.112008 -9.9599e-06
4:755496 C T 0.139347 -2.0796e-05
4:756502 A G 0.043698 1.6864e-06
4:758638 T C 0.103303 -1.6522e-05
4:761661 T C 0.140492 4.8491e-05
4:761932 A G 0.050799 -3.6858e-05
4:766590 A G 0.039614 3.6611e-05
4:770065 T G 0.115867 -9.6165e-05
4:776153 T C 0.153264 5.4560e-05
4:777045 A G 0.354735 -3.3063e-05
4:777519 T G 0.105698 -4.1720e-05
4:780286 G C 1.614362 -5.8347e-05
4:782301 A G 0.514971 -1.6395e-05
4:790962 G C 0.096353 2.8300e-05
4:793044 A C 0.046499 -9.1703e-05
4:793295 G A 0.065090 3.3228e-05
4:795568 T C 0.255252 -2.0465e-05
4:799121 A C 0.377961 -2.7834e-05
4:802144 T C 0.084636 9.6776e-06
4:803637 T C 0.065694 5.4977e-05
4:815856 A G 0.714017 7.4426e-06
4:816900 T C 0.162774 -4.3602e-05
4:822957 G A 0.170681 -6.6577e-06
4:826257 A G 0.148516 -8.2187e-05
4:827083 T C 0.363936 1.8113e-05
4:828102 T C 0.062374 -7.3671e-05
4:830065 T C 0.048245 -7.9417e-05
4:831561 A G 0.040536 4.6074e-06
4:831852 C A 0.109460 -2.9797e-05
4:839522 A G 0.153878 -5.4205e-05
4:843508 T C 0.284282 -2.9870e-05
4:843604 A G 0.027238 4.3660e-06
4:845772 C T 1.910589 -2.2679e-04
4:847317 A G 0.729973 -5.2698e-05
4:858332 T C 0.180905 -3.8581e-05
4:862363 A C 0.029426 7.0331e-05
4:870941 C T 0.064526 -1.9005e-05
4:873313 T C 0.101082 3.4750e-05
4:877990 T C 0.020783 -9.0483e-05
4:888361 A C 0.313027 -9.2012e-05
4:896486 C T 0.696327 2.4760e-05
4:897013 G A 0.759305 -4.1651e-05
4:901804 T C 0.046765 5.7617e-05
4:903694 T C 1.186868 1.2100e-05
4:904695 C T 1.284380 2.6177e-05
4:909118 C T 0.054889 3.4662e-05
4:910521 A G 0.086369 -4.6042e-05
4:910875 C T 0.079044 3.9131e-05
4:915747 C A 0.052623 2.3226e-05
4:918435 T C 0.038813 1.0921e-04
4:925376 T C 0.220354 3.2406e-05
4:934469 A G 0.138720 -2.5616e-05
4:939113 A G 0.143660 2.4985e-04
4:941439 T G 0.057278 -1.0406e-04
4:942660 T C 0.758464 -1.0196e-05
4:943418 T C 0.052383 4.1535e-05
4:944210 C A 0.222535 2.9227e-05
4:946403 G C 0.078255 3.5149e-05
4:948067 A G 0.124101 1.7011e-05
4:951791 C T 0.044632 9.4477e-05
4:952954 A G 0.039932 -3.5821e-05
4:953489 A G 0.030195 -2.6835e-06
4:953698 C A 1.063493 -6.8837e-06
4:961373 A G 0.931771 -2.8963e-05
4:961397 T C 0.092754 -2.4237e-05
4:964359 T C 0.212743 3.4916e-06
4:982347 T C 1.911040 -3.3636e-04
4:983060 C T 1.275224 -2.0470e-05
4:983612 T C 0.020929 -1.9696e-06
4:984413 A G 0.067440 -2.6525e-05
4:989548 C T 0.216959 -5.5636e-05
4:989699 C T 0.288862 3.1791e-05
4:994452 T C 0.513793 -5.3339e-05
4:996165 A G 0.299398 1.2630e-04
4:1000799 T C 0.127324 1.4729e-04
4:1003788 C G 1.426102 4.3735e-05
4:1018705 A C 0.559749 4.2244e-05
4:1018891 T G 0.050251 -4.4252e-05
4:1019011 T C 0.127107 1.4914e-04
4:1021860 T C 0.054237 1.1087e-04
4:1024287 C T 0.562469 -5.1048e-05
4:1025302 T C 0.063682 -4.4295e-05
4:1027277 T C 0.981606 -8.9551e-06
4:1027307 T C 0.970954 -7.9807e-06
4:1027670 A G 0.063964 -2.4622e-04
4:1038140 A G 0.122112 -3.0184e-05
4:1045235 C A 0.031717 -6.6773e-05
4:1046260 C G 0.293014 2.4077e-05
4:1046332 A C 1.069508 -7.7957e-06
4:1050034 A C 0.205268 1.2618e-05
4:1054356 T C 0.062328 -1.3117e-04
4:1066769 T C 0.033454 1.0300e-04
4:1067831 A T 0.025473 -8.8933e-05
4:1078187 A G 1.553582 -5.3147e-05
4:1084146 A G 0.030088 5.2696e-05
4:1087617 A C 0.187997 -8.8742e-05
4:1091560 T C 0.063630 -5.5657e-06
4:1095281 G A 1.365851 -7.3560e-06
4:1095375 C A 0.124786 -4.1484e-05
4:1109855 C G 0.299729 3.7611e-05
4:1110967 A G 0.050650 1.4453e-04
4:1112685 A G 0.022957 4.3646e-05
4:1122634 G A 1.391671 -5.7520e-05
4:1127408 A G 0.050306 1.6187e-04
4:1129620 G A 0.677463 -2.7128e-05
4:1136249 C G 0.071140 2.3184e-05
4:1144612 T G 0.249647 1.3913e-05
4:1152336 T C 0.129655 4.6896e-05
4:1159866 T C 0.098070 -5.8382e-05
4:1159889 T C 0.661789 -6.9686e-05
4:1162196 T C 0.042140 3.3218e-05
4:1164277 G C 1.361327 -6.9049e-05
4:1164461 A G 0.236752 -1.1459e-06
4:1165131 T C 0.041257 -3.6192e-05
4:1165748 C T 0.236791 2.3040e-06
4:1185522 A G 1.069173 8.9112e-06
4:1186876 T C 0.066846 1.8982e-04
4:1192409 A G 1.018072 3.0704e-05
4:1194630 C T 0.744816 -9.5367e-06
4:1196082 A G 0.049245 2.4102e-05
4:1198868 A G 0.083351 3.1083e-05
4:1199167 T C 0.110369 1.3726e-05
4:1203160 A G 1.768886 2.1543e-06
4:1203265 C T 0.793333 -2.4259e-05
4:1211038 G C 0.046538 5.3561e-05
4:1211788 A G 0.113884 -5.3579e-05
4:1214538 T C 0.037771 -4.4000e-05
4:1214709 A C 0.039011 8.4483e-05
4:1215585 C T 0.673240 -1.8042e-05
4:1224587 C T 1.719963 1.4156e-05
4:1225775 A G 0.021266 3.9773e-05
4:1227566 A G 0.198734 2.0425e-05
4:1235211 T C 0.051082 -2.0077e-06
4:1236341 T C 0.115760 -2.2018e-05
4:1237014 C T 0.479823 1.8778e-05
4:1243877 T C 0.852701 1.2137e-04
4:1244879 G A 0.941317 4.9984e-05
4:1246815 A G 0.031721 5.3022e-05
4:1254535 T C 0.072244 -3.8491e-05
4:1254930 G A 1.765085 1.6896e-05
4:1255460 A G 0.109788 -2.3701e-05
4:1268641 T C 0.101206 -2.6931e-05
4:1275133 A G 0.026041 -1.3569e-05
4:1276349 A G 1.049462 -4.9473e-05
4:1279687 T C 0.948685 5.2338e-05
4:1285263 C G 0.132514 -2.1436e-05
4:1291402 A G 0.046437 -7.0458e-05
4:1294656 T C 0.100768 -1.6173e-05
4:1299272 A G 0.267252 -2.4159e-05
4:1305802 T C 0.088534 4.2299e-05
4:1306886 C G 0.045006 1.0088e-05
4:1309901 G C 0.045259 -6.5142e-05
4:1309967 T C 0.097441 1.5123e-05
4:1315619 A G 0.946870 5.0836e-05
4:1317192 T C 1.132313 7.2082e-06
4:1320357 A G 0.057917 -2.8879e-05
4:1321152 A G 0.046148 -5.0419e-05
4:1321516 A C 0.251231 -2.0630e-05
4:1331030 C A 0.345202 -2.3565e-05
4:1334721 C T 1.131054 4.4068e-06
4:1337251 G A 0.053594 4.7164e-05
4:1341553 G A 0.096831 -2.8551e-05
4:1348020 T C 0.053769 7.5783e-05
4:1349029 A G 0.060608 -5.7789e-05
4:1353009 T C 0.815868 7.4823e-06
4:1356358 A G 0.280388 -7.3117e-06
4:1365127 C T 1.135364 8.6500e-06
4:1365635 G A 0.081757 -1.3984e-04
4:1375739 T C 0.036761 -3.8689e-05
4:1379494 A G 0.189205 5.1310e-05
4:1380438 A G 0.021847 9.8721e-05
4:1381798 G A 1.362823 1.2333e-05
4:1390402 T C 0.060069 -8.9614e-06
4:1402580 C T 0.863568 4.1446e-05
4:1410158 C T 1.412467 3.2682e-05
4:1413593 T C 0.206099 -2.8013e-05
4:1414684 A G 0.189971 -1.6991e-05
4:1415662 T C 1.104559 -8.0147e-05
4:1416607 C T 0.252318 -4.1894e-05
4:1418420 G T 0.626777 -3.6805e-05
4:1420823 G C 0.087927 4.5724e-05
4:1495105 T C 0.112131 2.3370e-05
4:1495666 A C 0.528477 -4.2919e-05
4:1496427 T C 0.051504 -4.2029e-05
4:1497034 C G 0.179341 -6.6735e-06
4:1498382 G A 0.085574 -1.7307e-05
4:1500259 G A 0.453980 2.4314e-05
4:1503498 A G 0.142748 2.7741e-04
4:1506886 T C 0.130836 -6.6684e-05
4:1507198 G A 1.217469 5.7368e-05
4:1509051 A G 0.118561 -4.3333e-05
4:1509530 T C 0.186608 3.7964e-05
4:1511734 G A 1.444824 7.1195e-05
4:1512109 G T 0.033629 -3.6837e-05
4:1512185 G A 0.048823 4.8075e-05
4:1519502 C T 0.729259 -1.6087e-05
4:1524903 C T 0.861793 -3.2006e-05
4:1527766 G A 0.470316 2.4814e-05
4:1527768 A G 0.020364 4.1928e-05
4:1531162 G C 0.117538 1.0818e-04
4:1531227 G A 1.110216 7.6306e-06
4:1531365 A G 0.051734 -7.5176e-05
4:1533315 G T 0.068365 1.2209e-04
4:1534466 T C 0.075340 -1.2245e-05
4:1535004 A G 1.087882 -3.4061e-06
4:1538073 A G 0.490527 -1.2236e-05
4:1538210 A G 0.074987 3.8659e-06
4:1538370 A C 0.071751 -4.9974e-05
4:1542644 G A 0.134695 1.0721e-05
4:1543899 C T 0.808708 5.6896e-06
4:1554598 A G 0.083078 -1.0299e-05
4:1560545 A C 0.466622 2.5050e-05
4:1562819 C T 1.663698 4.3068e-05
4:1566164 T C 0.131511 1.3631e-05
4:1567575 A G 0.856005 2.6123e-05
4:1573594 A G 0.067830 1.3999e-05
4:1575055 G A 0.185397 5.5219e-06
4:1577227 G C 0.039614 -2.9936e-04
4:1586568 T G 0.025453 -2.0636e-05
4:1588977 C T 1.385057 1.2511e-05
4:1590821 G A 0.156241 5.0216e-05
4:1593109 C T 0.759065 4.8113e-05
4:1598272 A G 1.681890 2.5360e-05
4:1599740 A G 1.122102 7.5185e-06
4:1604149 A G 0.145329 1.9422e-04
4:1612180 A G 0.100414 -1.2335e-05
4:1615251 T C 0.564676 3.0998e-05
4:1621524 A G 0.601243 -2.0276e-05
4:1621616 A G 0.164456 -4.6808e-05
4:1624851 A G 0.032539 -1.1012e-04
4:1625254 G A 0.753320 -1.1529e-04
4:1634496 A G 0.525416 -3.5769e-06
4:1638224 A C 0.020124 -4.1765e-05
4:1647596 A G 0.491501 -3.5501e-05
4:1653408 G A 0.061809 1.4442e-05
4:1656042 C T 0.069102 -1.5089e-05
4:1663081 C T 0.658109 2.1249e-05
4:1670854 A G 0.133826 7.6040e-05
4:1671712 A G 0.044639 4.4624e-05
4:1677317 C G 0.047988 -1.6255e-04
4:1677793 A G 1.337506 -2.1090e-05
4:1683690 A G 0.045061 -6.9186e-06
4:1684409 T C 1.156257 -7.7492e-06
4:1689377 C T 1.623869 6.9152e-05
4:1701317 A G 0.670494 7.5560e-06
4:1702762 A G 0.040377 -7.4458e-05
4:1711300 A G 0.138844 9.7015e-05
4:1714695 C A 0.022496 -3.4980e-05
4:1720312 T G 0.029893 -1.6826e-05
4:1721348 A G 0.684711 1.6137e-05
4:1727056 A G 0.085769 2.2998e-05
4:1729556 A G 0.378896 -5.6038e-05
4:1732978 A G 0.522754 1.8634e-04
4:1734239 C T 1.620387 8.9392e-05
4:1738902 A G 0.080342 1.5729e-04
4:1745500 T G 0.379058 -9.4036e-05
4:1745770 G A 0.933241 2.6081e-05
4:1747971 T C 0.378270 -7.7891e-05
4:1773254 G A 1.898752 5.4455e-05
4:1777512 A G 0.331132 -1.6817e-05
4:1782281 A G 0.047550 7.8174e-05
4:1783354 A G 0.637232 -8.6367e-05
4:1784605 C G 0.986222 1.6045e-04
4:1785025 C A 1.310063 7.5000e-06
4:1786766 G A 0.072260 2.9810e-05
4:1789688 T C 0.027907 7.6908e-06
4:1790584 C T 0.048901 -3.0252e-05
4:1796079 T C 0.031701 -3.8045e-05
4:1796115 A G 0.020906 -1.8241e-05
4:1797741 C T 0.536292 3.9467e-06
4:1798356 C G 0.340986 -2.2530e-05
4:1800317 T C 0.036447 -5.5120e-05
4:1801511 T C 0.089898 -2.7764e-05
4:1802278 G A 0.272387 5.2559e-06
4:1805296 A G 1.949658 -8.2751e-05
4:1824020 T C 0.067242 1.9594e-05
4:1827875 A G 0.134975 8.7997e-05
4:1831555 A C 0.046421 8.8954e-05
4:1834447 C G 0.082952 -4.3110e-05
4:1834666 C T 0.080540 -1.4169e-04
4:1843324 T C 0.141966 -4.9943e-05
4:1843342 C T 0.042954 1.7868e-04
4:1849267 G C 0.118145 2.1909e-04
4:1864994 A G 1.612379 -3.8593e-05
4:1865381 T G 0.153200 3.8303e-05
4:1879600 G T 0.140995 -4.1521e-05
4:1882412 A G 0.045830 -4.1085e-05
4:1883525 C A 0.022672 -7.4238e-05
4:1889648 C T 0.212204 2.0229e-06
4:1893167 C A 0.059498 2.0698e-05
4:1894092 C T 0.270667 -2.9701e-06
4:1901909 C T 1.669923 -7.0135e-06
4:1904354 T C 0.305510 -3.0961e-05
4:1910939 C T 0.051968 -5.0937e-05
4:1911782 C A 0.023399 -2.2253e-05
4:1929117 A G 0.079803 -4.6161e-05
4:1930411 C G 0.141580 -4.8304e-05
4:1932053 C G 0.045853 -4.1649e-05
4:1932943 T C 0.139694 -5.4887e-05
4:1947324 T G 0.171830 1.6468e-04
4:1953171 C A 1.955420 -1.8451e-04
4:1957172 G A 0.048076 2.1094e-05
4:1958474 C A 0.050332 -1.1534e-04
4:1959962 C T 0.085123 1.5626e-04
4:1961137 A G 1.730781 -2.3620e-05
4:1967693 G A 0.059871 -4.3444e-05
4:1969493 T C 0.067736 1.9998e-05
4:1972800 C G 0.115623 -2.0484e-06
4:1978916 T C 0.066768 1.6448e-05
4:1981229 T G 0.125585 -1.1676e-06
4:1983556 G A 0.044068 -1.8661e-05
4:1986938 A G 0.940950 1.8198e-05
4:1986972 G A 0.694270 -1.8403e-05
4:1988257 G A 0.431042 9.6013e-06
4:1990425 G A 0.553326 3.0417e-05
4:1992141 T C 0.138665 3.8835e-05
4:1993006 C A 0.548763 9.6246e-06
4:1994102 A G 0.539253 5.0845e-06
4:1994985 A G 0.250945 -3.3796e-05
4:1997786 A C 0.021409 -7.4586e-05
4:2001597 T C 0.590918 1.1493e-05
4:2007724 G T 0.540797 7.0044e-06
4:2008199 G A 0.077853 1.5851e-04
4:2010163 A G 0.541518 1.2338e-05
4:2018162 G A 0.144407 1.9568e-05
4:2026347 T C 0.482799 -2.4839e-06
4:2032049 C T 0.042169 1.5650e-04
4:2034682 A G 0.034252 -3.6728e-05
4:2047721 T C 0.054623 5.0251e-05
4:2057147 T C 0.035509 -1.6843e-04
4:2058475 T C 1.820429 -3.5579e-05
4:2058740 C T 0.560188 -2.3779e-05
4:2059185 T C 0.182145 -2.0585e-05
4:2065946 C A 1.892423 -1.3931e-05
4:2087202 G A 1.841578 -5.1165e-05
4:2091696 G A 0.024444 -9.3357e-05
4:2101942 C G 0.096954 3.6207e-05
4:2102297 C T 1.840491 -5.9904e-05
4:2105318 C T 0.029978 -1.7777e-06
4:2118067 C A 0.044077 -2.5273e-05
4:2130508 A G 0.113595 4.8672e-05
4:2133664 A C 0.053617 3.3740e-05
4:2138041 G A 1.841198 -6.8153e-05
4:2140090 C T 0.064094 1.0931e-04
4:2140742 G A 1.889826 -4.3149e-05
4:2160894 T C 0.104133 -2.7137e-05
4:2167332 A G 0.045879 -2.6008e-05
4:2172456 C T 0.080676 2.1016e-05
4:2178018 T G 0.034353 5.2797e-05
4:2181864 T C 0.060485 -1.3256e-05
4:2188210 C T 0.024275 4.5468e-05
4:2194067 T G 1.115283 -2.4336e-05
4:2195009 A G 0.038933 -8.4394e-05
4:2195024 G T 0.190951 4.9605e-05
4:2210065 A C 0.273760 -5.4568e-05
4:2218057 C T 0.078349 -2.9670e-05
4:2222471 C T 0.084049 1.5076e-04
4:2242897 G A 0.022289 3.1467e-06
4:2246372 G A 0.049907 -1.5520e-05
4:2247294 T C 0.047735 -1.4819e-05
4:2251128 A G 0.180360 -3.5926e-05
4:2266100 T A 0.261802 4.2311e-05
4:2271856 T C 0.082595 4.4015e-05
4:2275835 A G 1.072474 -9.8424e-07
4:2276027 C G 0.068716 -2.0534e-05
4:2277234 C T 0.036229 -6.7282e-05
4:2277427 T C 0.042390 -8.4256e-05
4:2277465 T C 0.044012 -3.9224e-05
4:2278391 A G 0.077853 -4.7586e-05
4:2282679 T G 0.186303 -8.3201e-05
4:2285466 G A 0.036349 -7.9627e-05
4:2287421 C A 1.182931 -9.8073e-07
4:2289266 T C 0.215946 -2.4592e-05
4:2289991 C T 0.104828 1.2875e-04
4:2294578 A G 1.143878 -1.7392e-05
4:2296005 G A 0.041637 8.6124e-05
4:2302018 C A 0.854071 -5.7193e-05
4:2303243 T C 0.729700 -6.9096e-05
4:2303576 T C 0.319833 4.6181e-04
4:2304909 A G 0.029209 -6.6162e-05
4:2307466 C T 0.498197 3.1406e-06
4:2307966 A G 0.466843 -4.3023e-05
4:2310710 A G 1.049718 6.2358e-05
4:2311501 A G 0.033759 1.0337e-05
4:2316874 A G 0.425788 8.3378e-05
4:2317863 G A 0.049618 -1.1690e-04
4:2320292 A G 0.084925 -7.4987e-05
4:2324865 T C 0.654577 1.0718e-05
4:2326982 G T 0.345017 6.8123e-05
4:2332705 T C 0.039975 -1.1134e-05
4:2334577 G A 0.161866 1.2012e-05
4:2335396 T C 1.314507 1.6921e-05
4:2337604 T C 0.605398 2.5385e-05
4:2337874 A G 0.232610 -4.3781e-06
4:2340901 G T 0.423837 -2.2157e-05
4:2341194 C T 1.135134 -3.7370e-05
4:2343851 A G 0.418351 -3.4068e-04
4:2351551 C T 0.222373 2.9422e-05
4:2359043 T G 0.068872 6.0165e-05
4:2362928 T C 0.057154 -7.0307e-07
4:2364264 A G 0.140596 4.5373e-06
4:2367495 T C 0.377403 9.7921e-05
4:2371942 T C 0.022753 8.7473e-05
4:2375987 C T 1.399669 3.3349e-05
4:2379176 A G 0.038956 2.4000e-05
4:2380296 C T 0.251961 -3.3193e-05
4:2385384 A G 0.758626 -1.9092e-05
4:2393104 C T 0.058028 -2.2171e-06
4:2396293 C G 0.237008 2.8959e-05
4:2397084 T C 0.079485 2.3385e-05
4:2404948 G A 1.680349 1.2824e-05
4:2405007 C T 0.686408 -2.6235e-05
4:2406461 G A 0.701673 2.5699e-06
4:2406499 G C 1.702520 3.6821e-05
4:2410767 C T 0.076502 -1.4242e-05
4:2428463 A G 0.651569 -6.9760e-05
4:2428909 A C 0.326390 -5.1015e-05
4:2434095 A G 0.096620 8.9377e-05
4:2435981 A G 0.302092 7.5398e-05
4:2436257 A G 1.291595 -4.1197e-05
4:2437290 A G 0.979870 -1.7289e-04
4:2440624 C A 0.327737 -5.4777e-05
4:2446644 A G 1.536182 -9.4205e-06
4:2451694 C T 1.784661 1.6978e-05
4:2452087 T C 0.534338 1.8765e-04
4:2453224 A G 0.233944 2.2200e-05
4:2455118 C G 0.352102 -7.8276e-06
4:2458605 A G 1.912712 -9.8542e-06
4:2459435 C T 0.427005 -2.0270e-05
4:2460519 C G 0.027453 7.8012e-05
4:2460546 A G 0.033366 1.7674e-04
4:2460571 T C 0.665100 -3.3065e-04
4:2461995 A C 0.053896 -3.2337e-05
4:2470395 A C 1.181785 -6.2315e-05
4:2471974 C T 0.783486 -2.0587e-04
4:2472273 A G 0.101086 -3.7862e-06
4:2477805 G A 1.619312 -5.2948e-05
4:2486723 T C 0.045697 2.1826e-05
4:2491695 A G 0.200630 2.8970e-05
4:2494239 A G 0.435723 1.6532e-05
4:2502518 G A 0.055356 -8.0754e-06
4:2506904 G C 0.081501 -6.0255e-05
4:2511252 G T 0.097272 2.1858e-06
4:2512463 A C 0.055665 -2.1014e-05
4:2545673 A G 0.076155 -7.9250e-05
4:2547235 G A 0.817495 -8.0974e-05
4:2560818 A G 0.084393 -3.2838e-05
4:2572279 T C 0.088976 5.0309e-05
4:2576102 A G 0.026135 1.5365e-04
4:2584569 A G 0.035100 -5.6479e-05
4:2588949 G T 0.463020 7.7869e-06
4:2592907 C A 0.055765 1.2034e-05
4:2616587 C T 0.030306 3.2681e-05
4:2619709 A G 1.195686 1.5219e-04
4:2631895 G T 0.572658 -9.9542e-06
4:2633110 C A 0.181454 8.8010e-05
4:2652568 T C 0.069154 1.7722e-04
4:2660773 T C 0.025534 -6.9524e-06
4:2672649 T C 0.087262 1.8624e-04
4:2672811 T G 0.045755 -7.6767e-06
4:2688719 G A 0.185501 -1.8946e-08
4:2689743 G A 1.916643 1.5064e-05
4:2690163 A G 1.539191 -4.4447e-05
4:2698431 A G 0.029929 9.4450e-05
4:2702115 G A 0.075009 3.7274e-06
4:2704909 T C 0.095363 -3.2679e-05
4:2707132 A G 0.845314 -9.5360e-05
4:2708544 T G 0.057602 -9.0677e-05
4:2732073 C T 0.208715 -1.4555e-05
4:2733948 C G 0.064863 -5.3000e-05
4:2734425 A G 0.087716 -1.1926e-05
4:2741595 T C 0.092562 4.7835e-05
4:2744087 A G 0.877129 -3.8845e-05
4:2744480 T C 0.958568 -3.5668e-05
4:2746307 C A 1.608634 3.7360e-06
4:2746567 T C 0.052107 -5.0143e-05
4:2747194 T C 0.048852 3.2465e-05
4:2748663 A G 0.948623 -4.5106e-06
4:2751046 A T 1.972314 8.3911e-05
4:2763823 T C 0.580899 4.2360e-06
4:2766670 A C 0.584485 1.0052e-06
4:2772530 T C 0.926977 3.7324e-05
4:2775779 C G 0.101959 3.1189e-05
4:2787175 A G 0.138892 -2.5669e-05
4:2790017 T C 0.080293 -5.0663e-05
4:2791405 C T 0.077080 -2.6607e-05
4:2796970 G A 0.450851 3.1117e-05
4:2799025 A G 0.890839 -5.8315e-06
4:2801360 G A 1.398192 1.6807e-05
4:2804476 G A 0.934540 6.7519e-06
4:2813388 C T 0.066200 2.5577e-05
4:2816063 A C 0.062254 1.8276e-04
4:2822162 A G 0.194417 7.5902e-05
4:2822307 C T 0.192661 4.3767e-05
4:2822467 T G 0.896282 -1.4368e-05
4:2826400 C T 1.428274 4.5568e-05
4:2830076 T C 0.986098 7.9495e-07
4:2833128 A G 1.415388 3.2747e-05
4:2836628 T C 1.122306 4.5312e-06
4:2838071 G A 0.050238 3.6747e-05
4:2850142 A G 0.376919 6.0821e-05
4:2865107 T C 0.576436 -1.0516e-05
4:2883172 T C 0.563784 -1.4504e-05
4:2885092 G A 0.043350 -5.7553e-05
4:2887941 G C 0.086295 1.4665e-04
4:2906707 T G 0.403343 -4.5413e-05
4:2906957 G C 0.146244 6.2819e-06
4:2910702 C A 0.125322 -1.4977e-04
4:2916762 G C 0.370503 -4.9941e-05
4:2942685 G C 0.447554 1.0991e-04
4:2947538 T G 0.084734 1.4502e-05
4:2948869 G A 1.850423 -2.3031e-05
4:2949878 G A 0.149337 3.1979e-05
4:2950717 A G 0.664883 -3.0381e-05
4:2951804 G A 0.834996 -7.2382e-06
4:2953102 C T 0.095555 -3.2309e-05
4:2967598 C G 0.705130 -8.5783e-06
4:2984417 T C 0.054954 -8.4599e-06
4:2990499 T G 0.703195 -5.2643e-06
4:2994013 C T 0.050189 2.9775e-05
4:2998752 G A 0.032029 4.6081e-05
4:3005964 A G 0.049842 2.3890e-05
4:3006043 T C 0.747763 9.1351e-07
4:3010682 T C 0.232844 -1.9759e-05
4:3015553 A G 0.291959 -4.2051e-05
4:3022655 T C 0.046765 1.0251e-05
4:3029128 G C 0.159409 -3.1126e-06
4:3029588 A G 1.229001 -4.3636e-05
4:3037213 C T 0.039254 -3.0507e-06
4:3039150 C T 1.147455 4.5457e-05
4:3051887 T C 0.099856 4.3741e-05
4:3058583 G A 0.939623 2.2066e-05
4:3072326 A G 0.079638 2.7938e-05
4:3073254 G A 0.135121 5.2356e-05
4:3073507 T C 0.067911 -2.6998e-04
4:3077776 A G 0.225440 4.1061e-05
4:3097654 A C 0.158536 2.2285e-05
4:3109442 G A 0.767065 6.6762e-05
4:3139008 C T 0.121751 2.2394e-05
4:3148570 A G 0.126302 -1.2613e-05
4:3148653 G T 0.111118 7.2042e-05
4:3151997 G A 0.121414 -9.3901e-05
4:3161736 A G 0.057148 -1.0335e-05
4:3189547 A C 0.207072 2.0351e-05
4:3212079 A G 0.194430 7.9532e-07
4:3215835 C T 0.845548 -3.1859e-05
4:3225389 G A 0.845015 -3.9141e-05
4:3226504 G A 0.044181 -1.6873e-04
4:3231661 A G 0.142615 -4.4686e-05
4:3234980 A G 0.630354 -6.8529e-05
4:3235589 T C 0.305153 -2.6762e-05
4:3236632 C T 0.876399 -2.8690e-05
4:3243804 A G 0.087489 4.5367e-05
4:3252715 T C 0.145273 1.7324e-08
4:3258321 A G 0.030267 1.0613e-04
4:3262699 C T 0.772525 -4.2911e-05
4:3263226 T C 0.075250 8.9190e-05
4:3268912 G A 0.024307 2.1972e-05
4:3269905 G A 1.203028 -3.5514e-05
4:3280106 A G 0.767169 4.7456e-05
4:3284340 A G 0.261092 1.5543e-04
4:3285617 A G 0.053863 2.1031e-05
4:3285806 T C 0.095526 -2.7160e-05
4:3286801 G C 0.310560 -3.1847e-05
4:3294465 A G 0.189724 -4.3701e-05
4:3307955 G C 0.136013 -2.8675e-05
4:3310517 T C 0.462487 1.3249e-05
4:3318413 G A 1.178435 5.8742e-05
4:3319271 T C 0.504929 2.8561e-05
4:3319553 T C 0.136289 -2.6905e-05
4:3330248 T C 0.501621 3.4898e-05
4:3330756 T C 0.036317 -1.8160e-05
4:3333229 A G 0.053130 -7.0588e-07
4:3334107 G A 0.095260 -3.1512e-05
4:3344680 A G 0.110106 3.9186e-05
4:3345153 A G 0.046450 -2.1006e-04
4:3356457 A G 0.048261 7.4283e-05
4:3363031 G A 1.894201 -4.5404e-05
4:3369552 A G 0.050338 -5.2152e-05
4:3369645 C T 1.203966 8.0337e-05
4:3373499 C T 0.620598 5.3894e-05
4:3376734 C T 0.556945 1.0922e-07
4:3387148 T C 0.243451 4.7700e-05
4:3387221 A G 0.049176 -2.3326e-05
4:3388841 T C 0.043470 2.8097e-05
4:3396963 A G 0.308898 -3.4079e-05
4:3398555 T C 0.026590 -1.8279e-05
4:3405571 A G 0.273760 5.9591e-05
4:3408220 A G 0.079641 4.7292e-06
4:3409600 A C 0.995810 -1.8720e-04
4:3417484 A G 0.554378 4.3037e-05
4:3419840 A G 0.208484 4.5294e-06
4:3429856 G A 0.053847 -3.5481e-05
4:3431342 A C 0.053766 5.0564e-06
4:3434336 T G 0.799899 1.2916e-05
4:3434931 T C 0.027920 -5.2607e-05
4:3437624 T C 0.199010 -5.2564e-05
4:3442069 A G 0.302605 2.3922e-05
4:3442259 A G 0.388296 -2.4901e-04
4:3443993 G C 0.252013 2.3815e-05
4:3446057 A C 0.049881 -2.9096e-04
4:3446091 T G 0.282880 7.4753e-05
4:3447034 A G 0.039316 3.7220e-06
4:3447243 T C 0.337464 6.1683e-05
4:3449652 A G 0.131235 5.2854e-06
4:3451109 A G 0.200519 3.9764e-05
4:3453041 A G 0.042633 -3.1300e-04
4:3453751 T G 0.454837 -7.9478e-06
4:3461900 T G 0.460790 -3.6345e-06
4:3463988 T C 0.056012 1.2095e-06
4:3464667 A C 0.675701 2.2329e-05
4:3467338 T G 0.057138 2.8353e-06
4:3469443 G A 0.960769 3.1021e-05
4:3469589 T C 0.318275 -3.6150e-05
4:3472366 A G 0.281946 8.6293e-05
4:3473139 G A 0.842798 2.3781e-05
4:3477082 A G 0.042672 -1.1241e-05
4:3481524 A G 0.517230 -3.0842e-05
4:3483814 G A 0.090469 7.9093e-06
4:3485052 T C 1.748636 -3.3226e-05
4:3486125 A C 1.072552 -2.5202e-05
4:3486203 A G 0.175504 3.0750e-05
4:3487196 C T 0.065094 5.3684e-05
4:3490328 T C 1.334306 1.4716e-05
4:3490784 T C 0.041176 3.8618e-05
4:3490878 T C 0.422623 -7.3607e-05
4:3491504 A G 0.064558 6.6867e-05
4:3491793 T C 0.060124 -1.7187e-05
4:3494419 A G 0.199370 2.6704e-05
4:3494600 G A 0.416794 -9.2014e-05
4:3494898 T C 0.415745 -7.9532e-05
4:3495295 T C 0.040961 -4.5023e-04
4:3495950 T C 0.199059 2.4719e-05
4:3500693 T C 0.026810 -7.1458e-07
4:3503211 C T 0.227654 -1.0313e-04
4:3503368 A G 0.476684 1.7344e-05
4:3505096 A G 0.092575 3.5301e-05
4:3507521 T G 0.056087 9.5279e-06
4:3509153 G A 0.417306 -8.0258e-05
4:3510415 C G 0.071345 -2.7213e-06
4:3510769 A G 0.273292 1.1049e-04
4:3516559 T C 0.029695 2.8998e-05
4:3517779 T C 0.025784 -5.2063e-05
4:3518775 C A 1.368169 2.5231e-05
4:3519762 G A 0.330677 7.3522e-05
4:3520301 T C 0.144092 6.8387e-05
4:3522160 A G 0.035846 4.9874e-05
4:3524127 A C 0.024694 1.8347e-05
4:3525057 A G 0.220052 1.0637e-04
4:3526642 C T 0.046859 -2.3753e-05
4:3530667 A C 0.038495 -1.4993e-05
4:3532784 C A 0.047095 -3.0716e-05
4:3536112 C T 0.470884 1.8737e-05
4:3536176 G C 0.623434 -1.3619e-05
4:3548366 C A 0.054035 -3.6575e-05
4:3558355 T C 0.030166 -1.9172e-07
4:3560609 T G 0.192966 8.9784e-05
4:3577048 A G 0.235836 1.4205e-04
4:3592209 T C 0.173521 5.4986e-05
4:3599450 A G 0.661199 1.3601e-04
4:3609390 A G 0.899385 5.1051e-05
4:3615609 A G 0.869858 -8.6399e-05
4:3617054 G C 0.258839 -4.4689e-05
4:3617169 T C 0.331388 -2.0668e-05
4:3617513 T C 0.107171 -8.5397e-05
4:3618287 T C 0.049209 5.5542e-06
4:3625454 T C 0.110742 1.6259e-05
4:3630772 T C 0.217193 -2.1255e-05
4:3633096 T C 0.049478 3.4260e-05
4:3633659 G A 0.225995 5.1062e-07
4:3636949 C T 0.985141 -3.9782e-05
4:3637426 G A 1.956062 -7.6827e-05
4:3638227 A G 0.022263 -7.2468e-05
4:3638684 T C 0.151645 -1.3672e-05
4:3638786 G A 1.960093 -4.6807e-05
4:3643599 C A 1.329376 7.9182e-06
4:3644493 A G 0.022941 5.0447e-06
4:3644872 A G 0.041406 -4.9692e-05
4:3651857 C T 1.920615 -2.1532e-06
4:3652254 A G 0.058170 -1.6347e-05
4:3655419 G A 0.690050 -8.0579e-06
4:3655584 A G 0.102345 2.8491e-05
4:3660921 T C 0.106717 4.2332e-05
4:3661174 T G 0.392353 3.9385e-05
4:3661211 A G 0.205336 -1.8711e-05
4:3663243 T G 0.668933 -9.7807e-06
4:3663569 T C 0.109541 -1.1956e-05
4:3664206 G A 1.305977 2.3692e-05
4:3664316 T A 0.086931 -2.8603e-05
4:3666471 G A 0.756004 1.4965e-05
4:3669171 A G 1.414392 1.3596e-05
4:3670175 G A 0.325984 -6.1722e-05
4:3670841 T C 0.045418 -5.3151e-05
4:3671289 T C 0.299346 -3.5494e-05
4:3673151 A G 0.048131 -7.9691e-05
4:3677546 T C 0.123605 8.0147e-05
4:3683269 A G 0.223986 -1.4814e-04
4:3686796 A G 0.333576 -1.2092e-04
4:3686840 G A 0.511862 -7.1798e-06
4:3689885 T C 0.081446 1.1922e-04
4:3691191 T C 0.901177 1.1231e-05
4:3693735 T C 0.869709 1.9901e-05
4:3697412 G T 0.021162 7.1091e-05
4:3702815 T C 0.067401 7.6849e-05
4:3703633 T C 0.098031 7.5429e-05
4:3704648 C T 0.735546 -7.7494e-07
4:3706785 T G 1.119924 -1.1091e-05
4:3707137 C G 0.111057 1.6900e-05
4:3711936 A G 0.029105 3.8405e-06
4:3713630 C G 0.064769 -4.9383e-05
4:3714026 T C 0.793018 -1.0430e-05
4:3714836 C T 1.663003 -4.8814e-06
4:3718396 C T 0.144913 -7.3533e-06
4:3718817 A C 1.615385 -4.5608e-06
4:3723394 A G 0.074331 -1.9868e-05
4:3726293 A G 0.075224 -4.6617e-04
4:3726600 G A 0.179993 5.9936e-06
4:3726609 A C 0.113817 1.9132e-05
4:3726739 C A 0.451715 -6.2375e-05
4:3726876 T C 0.333819 -2.7625e-07
4:3727653 C T 0.172771 4.6498e-05
4:3728396 G A 0.488184 1.2735e-05
4:3730841 T C 0.201241 -2.9663e-05
4:3731394 T C 0.148996 1.5683e-05
4:3738661 C T 0.236411 -5.0655e-05
4:3738828 C T 0.150635 7.8255e-05
4:3740612 A C 1.167562 7.5540e-05
4:3742444 A G 0.113842 5.5799e-05
4:3744011 T C 1.072666 -3.6025e-05
4:3745076 A G 0.044941 -7.5622e-05
4:3745329 A G 0.031519 2.1386e-06
4:3745414 G A 0.589935 -1.3329e-06
4:3746402 C T 0.166069 1.3689e-04
4:3748119 T G 0.050400 -1.0420e-06
4:3749339 C T 0.233934 -8.0426e-05
4:3750408 G A 0.407793 3.6819e-05
4:3751208 C T 0.397731 7.7729e-05
4:3753034 T C 0.139087 -4.9168e-05
4:3756512 T C 0.634408 -4.2684e-06
4:3758156 T C 0.222555 1.6848e-06
4:3760461 T C 0.508781 3.3534e-05
4:3762850 T C 0.048219 1.0018e-04
4:3765755 T C 1.809448 2.3716e-05
4:3775809 T C 0.047297 1.6330e-05
4:3776414 T C 0.336591 -1.3496e-04
4:3779944 G A 0.964352 9.9109e-05
4:3788647 T C 0.384034 -4.0921e-05
4:3790883 G A 0.046658 -1.0008e-04
4:3791650 T C 0.082669 8.7515e-05
4:3792274 T C 0.254853 -1.8874e-05
4:3798805 A G 0.365709 -1.3390e-05
4:3799143 A C 0.802035 -1.4098e-04
4:3804462 T C 0.035830 3.2800e-05
4:3804977 A G 0.048001 -1.3017e-05
4:3805100 G A 1.176916 4.1001e-05
4:3805505 T C 0.076463 -1.8833e-05
4:3811584 T C 0.672143 -1.7089e-06
4:3811673 T C 0.112537 5.8049e-06
4:3812204 C T 1.771915 -2.0427e-05
4:3815134 T C 1.735137 -1.2101e-05
4:3817673 G A 0.823373 1.5888e-05
4:3819860 T G 0.057810 2.2989e-04
4:3821086 T C 0.288518 -1.0719e-04
4:3824381 C T 0.665535 1.9629e-05
4:3824900 A G 0.870543 -6.3656e-06
4:3826246 T C 0.568565 6.1334e-06
4:3828302 A G 0.088038 1.5846e-05
4:3828529 A G 1.400393 2.5777e-05
4:3828996 A G 0.076149 3.3869e-05
4:3830279 T C 0.346315 -3.1234e-05
4:3830988 T C 0.387760 1.3772e-05
4:3833868 A G 1.772934 1.2616e-05
4:3835798 G A 0.616498 -1.9709e-05
4:3835978 C G 0.312731 -3.5442e-05
4:3836469 T C 0.099836 3.1325e-05
4:3839225 C A 1.806715 -4.2209e-05
4:3841622 C T 0.158539 3.6397e-05
4:3841912 G A 1.230056 5.6193e-07
4:3842335 C T 0.160126 -4.6129e-07
4:3845571 A C 0.322258 -2.7166e-05
4:3846652 A C 0.068752 -1.6462e-05
4:3852567 A G 0.528558 -3.8040e-05
4:3853668 A G 1.156685 -5.3668e-06
4:3854630 T C 0.071212 -1.8649e-05
4:3854764 G C 0.036791 -2.9316e-05
4:3857168 A G 0.071163 -1.8803e-05
4:3858916 G A 1.111982 -2.7114e-06
4:3862801 A G 0.209692 1.4824e-05
4:3862918 T C 0.242802 1.6208e-05
4:3863228 G T 0.793424 1.2552e-06
4:3863288 C G 0.097820 -1.7103e-05
4:3867447 C T 0.303991 5.2348e-05
4:3867892 A G 0.025314 1.2491e-04
4:3868623 T C 0.278151 4.9400e-05
4:3869878 A G 0.042701 -2.4594e-05
4:3870102 A G 0.131343 5.8333e-05
4:3871547 G A 0.191126 1.8129e-04
4:3879147 T G 0.033237 -2.5149e-05
4:3880768 T C 0.027151 -7.4965e-05
4:3880976 T C 0.032055 -4.4481e-05
4:3882734 G T 0.056051 2.7014e-04
4:3893859 A C 0.665584 -1.9707e-05
4:3895061 T C 0.059579 -1.1095e-05
4:3896012 C A 1.091852 6.6001e-05
4:3900804 G A 0.060741 4.5066e-05
4:3912439 G C 0.414038 -3.7633e-05
4:3913766 G A 0.394051 8.4395e-05
4:3914406 A C 0.375264 1.1416e-05
4:3919353 C T 1.098376 -1.8152e-05
4:3921318 A G 0.445824 1.3203e-05
4:3923362 T G 0.372431 5.1468e-05
4:3924008 C T 0.074396 -1.0663e-05
4:3934800 A G 0.385436 3.0832e-05
4:3942653 T G 0.108807 -5.9889e-05
4:3943874 T C 0.075980 -1.4963e-05
4:3944989 T C 1.576786 -2.6752e-05
4:3950060 A C 0.931862 -4.4752e-05
4:3953440 T C 0.091280 -1.6184e-05
4:3975999 A C 0.021013 2.3312e-05
4:3979959 T G 0.485087 2.8622e-05
4:3980138 A C 0.851526 -4.6824e-05
4:4015112 G T 1.755705 1.4954e-04
4:4015153 G A 0.211698 3.5090e-05
4:4018999 T C 0.084714 9.8345e-06
4:4028503 A C 0.713854 7.8232e-06
4:4034654 G A 0.377208 -3.4511e-06
4:4058301 C A 0.789756 3.9684e-06
4:4076365 A G 0.152498 2.9976e-05
4:4081704 T G 0.618894 -7.9169e-06
4:4086283 G T 0.151408 -1.6985e-04
4:4097055 A G 0.153144 -2.0086e-04
4:4099959 A G 0.392898 5.8918e-05
4:4103980 A C 0.166530 1.4034e-05
4:4107631 C T 0.902040 -3.9829e-05
4:4108394 A G 0.448855 -6.8808e-05
4:4162695 C T 0.218186 -7.3233e-06
4:4165135 G A 0.649105 -3.3968e-05
4:4170313 C T 0.471679 -5.2626e-08
4:4170804 A C 0.131807 9.2128e-06
4:4181616 C T 0.770344 9.2650e-06
4:4185610 T C 1.182561 2.7258e-05
4:4186049 C G 1.312621 2.2294e-05
4:4193573 A C 0.204992 2.4462e-05
4:4196446 G A 1.429215 3.6776e-05
4:4199083 G T 0.228884 1.2155e-05
4:4199261 T C 0.065827 5.3384e-05
4:4207215 G C 0.461997 -3.6074e-06
4:4209113 A C 1.338074 3.3788e-06
4:4211690 C T 1.153333 1.3987e-08
4:4212931 A C 0.222201 2.8611e-05
4:4218252 G C 1.860141 6.7872e-05
4:4219088 T C 1.029751 -6.4824e-06
4:4222121 G A 0.101319 2.5381e-05
4:4225249 A G 0.049030 -3.3075e-05
4:4240882 T C 1.733706 1.0342e-04
4:4242950 A G 0.235674 2.3293e-05
4:4245533 C T 0.766046 3.4734e-05
4:4245856 T C 0.307366 -1.8520e-05
4:4249414 G A 0.759152 -1.8474e-05
4:4252833 T C 0.128464 4.2781e-05
4:4256400 A G 0.411227 2.2569e-06
4:4256814 A G 0.033736 7.3700e-05
4:4261176 C G 0.131742 5.4711e-05
4:4261796 G A 0.479592 -2.3800e-05
4:4263485 C T 1.595894 3.7776e-05
4:4266575 C T 0.289050 2.9558e-05
4:4266952 G A 0.020150 5.8138e-05
4:4267298 A G 1.426898 3.6935e-05
4:4267400 T G 0.717499 -7.8270e-05
4:4267838 C T 0.059388 -5.3926e-05
4:4268129 T C 0.104997 -7.7108e-06
4:4270726 C T 0.124264 2.8969e-04
4:4271834 T C 1.382632 1.0212e-05
4:4275287 T C 0.333981 2.3845e-05
4:4276021 G C 0.470167 -2.4571e-05
4:4276054 A G 0.030458 4.0706e-06
4:4276918 T C 1.772878 -1.2034e-04
4:4280297 T C 0.024424 3.8039e-05
4:4285759 C T 0.104760 2.6975e-05
4:4285991 T G 0.161483 -3.9780e-05
4:4290746 T C 0.044087 -3.3424e-05
4:4294467 A G 0.045798 4.8802e-05
4:4296065 C A 0.028287 1.2150e-05
4:4302735 C T 0.094257 2.1204e-05
4:4304337 T C 1.684870 -5.2354e-05
4:4304522 C A 0.603970 7.2668e-06
4:4304749 A G 0.027122 7.5123e-07
4:4307478 T C 0.034113 -3.6979e-05
4:4308260 G A 1.080660 -3.6892e-05
4:4314560 G A 0.067395 -6.9216e-07
4:4322624 G C 0.050027 -1.3095e-05
4:4322670 T C 0.132544 -3.1909e-05
4:4323980 A G 0.038478 1.0064e-04
4:4327618 G A 0.061520 -5.6192e-05
4:4327912 T C 1.066973 -4.7035e-05
4:4331721 A G 0.492020 -1.6742e-06
4:4335248 A G 0.052883 -2.6688e-05
4:4336189 G A 1.027206 -1.4600e-05
4:4338165 G A 0.551950 -1.4374e-05
4:4339999 A G 0.947958 1.8736e-05
4:4341335 C T 0.232139 8.5151e-05
4:4345603 G A 0.123442 -2.4576e-05
4:4346538 C T 0.914883 2.2608e-05
4:4346849 T C 0.723046 7.8944e-06
4:4348905 A C 0.226378 -8.1597e-05
4:4351524 G T 1.532959 2.2688e-05
4:4357296 G A 1.417391 1.2654e-06
4:4360381 G A 0.950346 1.2855e-04
4:4362754 A C 0.089674 -1.2241e-04
4:4363923 T C 0.353391 -4.1117e-05
4:4364902 C T 1.053260 1.4092e-05
4:4367233 A G 0.106659 -9.8242e-06
4:4367275 G A 0.736782 -3.8635e-05
4:4370510 C T 0.097171 2.2597e-04
4:4371791 G A 0.043814 -1.2575e-05
4:4375243 A G 1.285750 1.8270e-05
4:4379475 A G 0.912397 1.0849e-04
4:4380143 A G 0.419974 -5.9038e-06
4:4381114 T C 0.572973 -5.8062e-05
4:4381538 C T 0.072942 -2.0235e-05
4:4381740 C T 0.797624 -4.0908e-05
4:4384184 A G 0.305740 8.2490e-06
4:4386137 A G 0.708489 -3.6981e-06
4:4391311 C T 1.357292 -1.7891e-05
4:4391648 T G 0.866937 -9.9125e-05
4:4393068 C T 0.932657 -7.0275e-05
4:4395704 G A 1.245590 -7.3655e-05
4:4397537 A G 1.479605 -4.7626e-05
4:4399564 A C 0.082773 1.2194e-04
4:4409517 C T 0.285750 -9.4922e-06
4:4411166 C T 1.582668 5.5676e-05
4:4419611 T C 0.173580 3.3880e-05
4:4420337 G A 0.034681 1.5831e-05
4:4422963 G A 0.024415 9.6425e-07
4:4436039 G A 0.045392 -3.5897e-05
4:4436821 T C 0.047102 -2.7717e-05
4:4444941 G A 0.439150 2.5085e-05
4:4452412 A G 0.116980 2.3946e-05
4:4456277 T C 0.048479 1.0253e-04
4:4459301 G A 0.108872 -3.9412e-05
4:4463869 G C 0.033042 4.7481e-05
4:4468402 T C 0.056577 9.6305e-06
4:4478550 T G 0.091290 2.4489e-05
4:4487611 A G 0.302978 2.1150e-05
4:4495988 G C 0.062146 2.0286e-05
4:4498594 T C 0.420477 -6.8508e-06
4:4501482 C T 0.022759 -1.9077e-05
4:4502893 G C 0.066109 1.5092e-05
4:4503361 T C 0.025700 -8.6697e-06
4:4506336 G T 0.074993 4.3905e-05
4:4511816 C G 0.109343 -2.1345e-05
4:4523786 C T 0.090131 1.2453e-04
4:4524217 C T 0.715633 -9.1282e-06
4:4524866 G A 0.149522 -3.9336e-06
4:4538898 A C 0.345001 -1.4878e-06
4:4545549 T C 0.071160 -1.1000e-06
4:4549743 T C 0.060056 -1.0323e-04
4:4550632 C A 0.575164 3.1476e-05
4:4555097 A G 0.076476 5.6766e-05
4:4555325 G C 0.346348 -4.6079e-05
4:4559015 T C 0.039679 1.9287e-05
4:4559234 T C 1.386696 -2.2386e-05
4:4559325 G A 0.683286 -1.0807e-05
4:4566274 C T 0.138775 -1.7168e-06
4:4566280 G A 0.033516 -7.1520e-06
4:4569273 T C 1.045703 2.6773e-06
4:4569369 T C 0.024142 9.5317e-05
4:4570983 C T 0.020760 3.9530e-06
4:4573378 C T 0.530249 -3.3775e-05
4:4573969 T C 0.118376 -1.2996e-04
4:4579741 A G 0.500209 5.9880e-05
4:4584051 C T 0.050043 1.0581e-05
4:4584818 T C 0.025239 -8.2510e-06
4:4593958 C A 1.157731 -1.9340e-05
4:4597420 A G 1.373560 -6.3442e-05
4:4597513 T C 0.049436 3.7769e-05
4:4602905 T C 0.393080 -1.2004e-04
4:4604681 T C 0.027540 -3.2018e-05
4:4605471 G A 0.695730 -2.4070e-05
4:4611281 T C 0.043392 -1.7717e-05
4:4611558 G A 0.053720 -1.9091e-05
4:4611695 T C 0.024268 -5.1502e-05
4:4612187 C T 0.940625 -1.3323e-05
4:4619334 T C 0.082176 -1.0231e-05
4:4637186 A G 0.478528 2.4862e-05
4:4642886 C A 0.512212 -2.0929e-05
4:4643062 C A 0.034054 7.1036e-06
4:4647600 A G 0.352450 -8.6095e-05
4:4648760 T C 1.305863 -1.1385e-05
4:4658670 A G 0.157075 1.6084e-05
4:4659749 G A 0.094341 -7.9384e-06
4:4673698 C T 1.715380 -4.1893e-05
4:4674529 C A 0.044937 -1.6450e-05
4:4682768 G A 0.377465 -4.8042e-05
4:4683466 A C 0.091637 -3.6558e-05
4:4687339 G A 1.182694 -4.4128e-06
4:4690852 T G 0.701537 1.0119e-04
4:4694744 T C 0.420114 -8.0735e-05
4:4702105 A G 0.161239 -7.7154e-07
4:4704014 T C 1.110904 6.9392e-07
4:4704901 T C 0.119895 -5.8971e-05
4:4708803 A G 0.032983 -4.8830e-05
4:4719338 G A 1.204229 7.2213e-06
4:4719494 G A 0.782061 -2.3748e-05
4:4722323 A G 0.222357 -2.0822e-05
4:4725392 A G 0.362307 1.0755e-05
4:4726699 A G 0.080229 1.5999e-05
4:4729327 T C 0.110950 -2.1143e-06
4:4732282 G A 1.928223 -3.3568e-05
4:4737463 T G 0.325075 1.8301e-06
4:4741418 T C 0.361460 1.3129e-04
4:4745726 A G 1.016771 2.9681e-04
4:4747337 A G 0.161548 5.7579e-05
4:4756863 T G 0.041734 -5.3023e-05
4:4762070 T C 0.092316 2.6408e-05
4:4764026 T C 0.518493 5.6647e-04
4:4765846 C T 0.067297 7.8905e-05
4:4767027 G T 0.118392 -8.4463e-05
4:4775137 T C 0.913325 2.8286e-05
4:4778190 G C 0.067271 2.3632e-05
4:4784580 C T 1.356601 3.2060e-05
4:4799731 T C 0.159581 3.4847e-05
4:4805098 T G 0.032750 -7.8454e-05
4:4807426 A C 0.091050 -4.7717e-06
4:4807618 G T 0.045311 -1.5376e-05
4:4808747 G A 0.351765 -3.0437e-06
4:4808853 A G 1.237333 -2.0193e-06
4:4810818 A G 1.396413 1.8227e-05
4:4820321 T C 0.096782 -2.5507e-05
4:4820679 C T 0.425904 9.2843e-05
4:4820730 A G 0.053922 -2.9980e-05
4:4821786 G A 0.040929 8.9506e-06
4:4822067 G A 0.042341 3.3122e-05
4:4833942 G A 0.816923 -4.0578e-05
4:4835521 G T 0.248690 -2.7520e-05
4:4841384 A G 0.146968 1.1694e-05
4:4842336 A G 0.311027 4.1777e-05
4:4844121 T G 0.822896 1.2544e-06
4:4849402 G A 1.359662 1.5251e-05
4:4850168 A G 0.449008 1.2200e-05
4:4854015 C T 0.211607 2.0018e-05
4:4855080 T C 0.954874 4.9816e-04
4:4856555 G A 0.025492 -1.6684e-06
4:4858198 G T 1.146299 2.8745e-05
4:4858250 G C 0.254022 1.2869e-04
4:4859590 T G 0.544959 -1.1725e-04
4:4862523 T C 0.096282 4.3267e-05
4:4863761 T G 0.648952 -1.3241e-05
4:4864276 G A 0.160941 5.7659e-05
4:4864876 T C 0.442941 4.9442e-04
4:4873884 T C 1.918236 -1.2331e-05
4:4875634 C T 0.416187 2.3125e-05
4:4883136 G A 0.279729 4.6574e-05
4:4889383 G T 0.389974 9.4977e-05
4:4892052 C T 0.115997 1.6046e-05
4:4895897 C T 0.366393 4.0009e-05
4:4897546 T C 0.051273 4.8505e-05
4:4904522 T G 0.178413 7.2419e-05
4:4914578 T C 0.289443 5.8793e-05
4:4916701 A G 0.145147 4.4548e-05
4:4917511 G A 1.365069 7.8206e-05
4:4924269 T C 0.171788 1.9392e-05
4:4935205 A G 1.398426 1.0336e-04
4:4935293 T C 0.098135 2.3759e-05
4:4941736 A G 0.030984 4.5428e-05
4:4943659 G T 0.079323 -1.4749e-05
4:4944468 G A 0.405797 -1.1848e-04
4:4953785 C T 0.391434 -1.5840e-04
4:4965464 A G 0.175443 1.2184e-04
4:4966438 C T 0.139996 -3.7616e-05
4:4970920 G A 0.353430 1.1531e-05
4:4975184 T C 0.290433 1.7858e-05
4:4982733 C G 1.362479 -1.5507e-05
4:4983263 C A 0.599007 -2.1033e-05
4:4989315 C G 0.023840 4.5455e-05
4:4989588 T C 0.524799 -7.0448e-06
4:4990205 T C 0.148425 -4.0316e-05
4:4990298 G A 0.883737 2.9127e-05
4:4990343 C T 0.062624 -4.2869e-05
4:4991141 T C 0.369860 -7.2421e-05
4:4996458 G A 0.752313 -8.5801e-05
4:5001578 A G 0.233499 -6.4382e-05
4:5006936 G A 0.040802 4.6105e-05
4:5013174 G A 0.326123 5.8092e-06
4:5013564 T C 0.572518 1.7763e-05
4:5014377 G A 1.029212 6.9766e-06
4:5015077 G A 0.048754 -9.4276e-07
4:5015374 G A 1.960314 -3.4793e-05
4:5016883 A G 0.074198 -6.5575e-05
4:5018702 A G 1.526081 -2.0594e-05
4:5020368 G A 0.306318 3.4793e-05
4:5021670 A G 0.061049 6.3985e-05
4:5024571 T G 0.553151 -5.6844e-05
4:5025038 A G 0.053548 9.8555e-05
4:5028892 T G 0.059738 -3.8494e-05
4:5032174 G C 1.345520 -1.7808e-05
4:5034968 T C 1.073091 2.0499e-05
4:5042016 A C 0.022831 3.6242e-05
4:5043674 C T 0.445051 -3.2331e-05
4:5046967 T C 0.045447 -1.5706e-05
4:5053962 T G 1.272400 -1.2128e-05
4:5056112 T C 0.446508 4.1633e-07
4:5057311 A G 0.885435 -1.7182e-05
4:5061102 C G 0.435642 5.5385e-06
4:5061373 T C 0.841630 3.1756e-05
4:5068233 A G 0.088330 8.8100e-05
4:5070418 G T 0.123923 6.4050e-05
4:5071688 G A 0.518230 6.4481e-06
4:5074029 A G 1.933426 1.4579e-05
4:5078525 G C 0.442649 -1.4737e-05
4:5080937 C A 0.049540 1.8796e-04
4:5081995 A G 0.198776 -8.4192e-05
4:5083618 A G 0.052860 2.4872e-05
4:5086267 G A 0.336546 7.0236e-06
4:5089676 G A 0.943248 3.8383e-06
4:5090437 G C 0.026615 -9.5406e-06
4:5098097 A G 0.082958 -2.4890e-05
4:5098894 A G 0.773998 2.1140e-04
4:5099414 A C 0.073646 2.6843e-05
4:5103053 A G 0.023915 -7.3668e-06
4:5103798 C G 1.851224 3.6156e-05
4:5108497 G A 0.087778 -8.5618e-06
4:5108593 T C 0.036732 8.6712e-05
4:5110027 G A 0.429429 -8.1391e-05
4:5112978 C T 1.562197 1.7415e-05
4:5116247 G A 0.495876 1.4885e-05
4:5117294 C T 0.039653 -4.8970e-05
4:5118169 A G 0.509580 -9.9925e-05
4:5120311 C A 0.421620 -2.7122e-06
4:5121450 T G 1.154420 3.5731e-05
4:5124443 T C 0.398776 -8.0605e-05
4:5127631 G A 1.065937 1.1850e-05
4:5133437 C A 0.169701 5.8247e-05
4:5136130 T C 1.769208 3.8999e-05
4:5142212 G A 1.039968 -2.2584e-06
4:5142977 G C 1.835658 -2.8282e-05
4:5143538 T C 1.401743 2.9601e-05
4:5143645 T C 0.045833 -6.9572e-05
4:5144189 A G 0.025226 2.1733e-05
4:5153377 T C 0.894565 -1.4347e-05
4:5154673 A G 1.569587 -1.1083e-04
4:5158526 C T 0.071579 8.2481e-06
4:5159132 T C 0.422513 1.3986e-05
4:5160771 G A 0.437501 -2.5686e-05
4:5162880 T C 1.009663 -3.8379e-05
4:5163507 C T 0.923024 3.3363e-05
4:5165593 C G 1.062942 -6.8114e-05
4:5170961 C T 0.064860 -3.2638e-06
4:5171726 A G 0.521553 -5.7174e-05
4:5180706 T C 0.046366 2.5881e-04
4:5185283 A G 0.051182 -8.2028e-06
4:5187973 T G 0.048427 -3.3174e-06
4:5189598 A C 0.028147 8.9578e-06
4:5193274 A C 0.071066 8.1572e-06
4:5197413 A G 0.252114 1.0198e-05
4:5199424 T C 0.032656 -2.2830e-05
4:5199784 G A 1.359649 -1.2796e-05
4:5200756 T A 0.082238 -7.1461e-05
4:5206483 T C 0.043866 -8.0779e-05
4:5213156 T C 1.727707 -6.6973e-05
4:5219304 C T 0.111427 -2.0454e-05
4:5219433 T C 0.093569 6.1606e-05
4:5221538 C G 1.478391 -8.3521e-06
4:5229103 T C 0.147218 -1.4523e-05
4:5231286 T C 0.109369 3.3306e-04
4:5232752 A G 0.691884 -6.9969e-05
4:5233536 C A 0.055314 -9.5413e-05
4:5234832 A G 0.096178 1.2967e-05
4:5234920 T C 0.501764 -1.1159e-04
4:5237152 T C 0.080826 -4.5831e-05
4:5237630 A G 0.054519 1.4095e-05
4:5238128 A G 0.181603 -2.4585e-05
4:5240404 T C 0.037670 5.5862e-05
4:5251069 A T 0.218290 -6.4217e-05
4:5254732 T C 0.093867 -5.0688e-05
4:5254744 C G 0.288625 -3.4935e-05
4:5261724 T C 0.073247 -6.0829e-06
4:5265395 A G 0.055720 -7.5311e-05
4:5271326 C G 0.243354 2.6602e-05
4:5276991 T C 0.072809 6.4149e-06
4:5279796 C T 0.031692 3.5212e-05
4:5284714 A G 0.023675 2.4246e-05
4:5289053 T C 0.151668 -1.8511e-05
4:5298850 A G 0.054090 2.1415e-05
4:5310365 A G 0.023567 2.5790e-05
4:5314931 A C 0.048907 -3.5092e-06
4:5314936 C G 0.054607 1.1930e-05
4:5315723 A G 0.032548 5.7293e-06
4:5320437 T C 0.205125 -1.6249e-05
4:5321046 G T 0.044152 -5.4527e-05
4:5322697 C A 0.260167 -1.6204e-05
4:5327180 T C 0.061867 -2.5068e-05
4:5327781 C G 0.024233 1.1929e-04
4:5333091 A G 0.048959 -1.6494e-05
4:5337848 A G 0.208303 -6.0682e-05
4:5339258 A C 0.031039 3.1821e-05
4:5341330 T C 0.076424 -7.1968e-05
4:5347278 T G 0.053032 9.2095e-05
4:5348044 G T 0.095837 -2.1567e-05
4:5348420 C T 0.020166 -4.8362e-05
4:5350350 C A 0.393982 -1.0358e-04
4:5352803 C A 0.069008 5.9646e-05
4:5356908 G A 0.024402 2.9637e-05
4:5368224 T G 0.047554 2.5843e-05
4:5368981 G A 0.300365 -1.2952e-04
4:5374210 A G 0.030883 -1.7996e-05
4:5378205 G C 0.123189 -1.5815e-05
4:5380518 T C 0.024824 -5.2481e-05
4:5385513 G T 0.387007 -9.1407e-05
4:5388945 A C 0.023473 1.7161e-05
4:5395071 G A 0.160389 3.9525e-05
4:5401326 A G 1.463428 -2.5125e-05
4:5403545 C A 0.083046 -5.3387e-05
4:5404281 T C 0.082400 6.3158e-05
4:5411046 A G 1.593791 4.2124e-05
4:5412044 T C 0.069803 -4.1265e-05
4:5414131 C T 0.885639 2.9454e-05
4:5417444 C A 1.358996 1.9207e-05
4:5419013 C T 0.039212 -6.2913e-05
4:5424741 A G 1.102193 1.0435e-04
4:5435852 A G 0.023392 3.9571e-07
4:5438328 G A 0.152145 1.0817e-04
4:5446398 C T 0.065694 -1.2669e-04
4:5448429 G A 0.216446 5.8658e-05
4:5450663 C T 0.110112 -9.9430e-06
4:5451856 G A 0.258735 3.1213e-06
4:5452257 A G 0.039858 -1.0596e-04
4:5454545 T C 0.834713 1.4902e-06
4:5456269 G A 0.030799 4.0967e-05
4:5456759 T C 0.026719 2.3072e-05
4:5457210 G A 1.302420 2.2855e-05
4:5458858 G C 0.292358 -2.1174e-05
4:5461801 G A 0.273052 -2.3021e-05
4:5465294 T C 0.219786 5.7436e-05
4:5465476 A G 0.875279 8.6351e-06
4:5466429 C G 0.517561 -5.3722e-05
4:5468752 T C 0.085272 9.2302e-05
4:5472394 T C 0.028368 1.6210e-05
4:5473433 C G 0.063260 -1.7097e-05
4:5474386 G T 0.034220 -3.6678e-05
4:5476291 T C 0.029173 9.4219e-05
4:5498794 G T 0.687671 -3.3483e-05
4:5498917 G A 0.845174 6.4803e-05
4:5503509 A G 1.589205 -5.7613e-05
4:5509835 A G 0.294114 3.9652e-05
4:5509945 A G 0.060501 8.0481e-06
4:5512240 G C 0.064730 -3.7035e-05
4:5517680 T C 0.527740 -2.7668e-05
4:5526154 A G 0.531492 -2.3932e-05
4:5534773 T C 0.334215 1.6530e-05
4:5539194 G C 0.060537 -2.6718e-05
4:5543586 T C 0.190591 -6.1414e-06
4:5550106 A G 0.025495 -4.7507e-05
4:5563164 A C 0.049160 4.7552e-05
4:5569680 A G 1.319969 -2.9570e-05
4:5573669 T C 0.065048 -8.1185e-06
4:5578358 A G 0.160269 -2.9481e-05
4:5593965 G C 0.836440 3.0392e-05
4:5601627 C T 0.309424 2.6776e-05
4:5606148 T C 0.032964 1.7355e-05
4:5606507 G A 0.038024 -2.8395e-04
4:5614828 G A 0.081634 8.3884e-05
4:5615291 A G 0.100884 -4.4833e-05
4:5617337 A G 0.036174 7.6924e-06
4:5617614 T C 0.541073 7.5369e-05
4:5618307 A G 0.458547 2.7384e-05
4:5624670 C T 0.542975 7.7290e-05
4:5629298 A G 0.478914 7.4752e-06
4:5633236 G A 0.563183 4.6028e-05
4:5634889 T C 0.057680 -1.8370e-05
4:5637475 G C 0.025885 1.1627e-04
4:5640595 G A 0.185780 2.4648e-05
4:5641422 A G 0.181272 -2.6785e-05
4:5641507 G A 0.893377 7.5316e-05
4:5642274 C T 0.389782 3.9973e-05
4:5642612 G C 0.170499 -2.6849e-05
4:5642756 C T 0.856369 -1.6312e-05
4:5643364 A G 0.301011 3.8428e-06
4:5646930 A T 1.261280 -6.2060e-06
4:5649738 G A 0.028102 9.9857e-05
4:5657043 T G 0.032918 -2.1687e-06
4:5662607 C T 0.511462 1.5100e-05
4:5665303 C A 0.287148 3.2343e-05
4:5665873 A G 0.820065 -2.6657e-05
4:5669247 T C 0.111608 -2.2542e-05
4:5672938 C T 0.086051 -4.9184e-05
4:5675627 G T 0.663312 2.7997e-05
4:5675789 G A 1.498603 -1.4655e-05
4:5680032 C A 0.187767 -7.2134e-05
4:5683662 A G 1.849770 -3.4869e-05
4:5686967 T C 1.353673 -1.3284e-05
4:5689934 C T 0.435067 1.5413e-06
4:5690451 A G 0.096233 -7.6908e-05
4:5690902 C T 0.442805 9.4055e-06
4:5691199 T C 1.820263 -3.7907e-05
4:5692608 C G 0.778708 7.6855e-06
4:5695448 T C 0.382937 3.6124e-05
4:5695700 C T 0.054178 -1.0340e-05
4:5696031 C T 0.065350 2.1083e-04
4:5696264 A G 0.080326 4.4443e-05
4:5696495 A G 0.061958 -3.7815e-06
4:5700229 G A 0.242493 -2.3325e-06
4:5703380 T C 0.139395 3.3008e-05
4:5704983 C T 0.227998 -4.1506e-05
4:5706229 T C 0.736584 -2.2155e-05
4:5707878 C A 0.150376 3.0995e-05
4:5709244 A G 0.501478 6.4071e-06
4:5715773 A G 0.031367 6.6455e-05
4:5719230 G A 1.575582 4.7627e-06
4:5719909 G A 0.256509 4.9701e-05
4:5721021 C A 0.167669 5.2096e-06
4:5721801 A C 0.234398 -3.8380e-05
4:5722309 A C 1.879787 -4.6346e-05
4:5728024 G A 0.113783 -5.2635e-05
4:5730413 C T 1.885922 5.3112e-06
4:5732257 A G 0.443438 4.8749e-05
4:5732978 A G 0.114484 -5.8451e-05
4:5733068 T G 0.502410 1.4492e-05
4:5734098 G T 0.221902 -5.7458e-05
4:5737034 T G 0.283776 8.2233e-05
4:5738459 C T 1.082387 -5.0808e-07
4:5742595 G C 0.591525 -2.1610e-05
4:5742737 T C 0.077262 -6.5092e-05
4:5743053 G A 0.639111 2.8301e-05
4:5743781 T C 0.458742 -3.5216e-05
4:5743887 C T 0.057937 3.2184e-05
4:5743979 G C 0.273731 5.6738e-05
4:5743993 T C 0.026294 -3.1253e-06
4:5744094 A G 0.068946 7.5316e-05
4:5744559 T C 0.081861 -2.8031e-05
4:5745001 T G 0.201801 8.5508e-05
4:5747292 T C 1.241231 7.2145e-07
4:5747701 A G 0.143300 -9.5755e-06
4:5748115 T C 0.073153 1.2646e-04
4:5749116 T G 1.586530 -4.5795e-05
4:5754579 T C 0.205794 1.3810e-04
4:5755032 T C 0.055876 -2.2217e-05
4:5755542 A C 1.600428 -2.9094e-05
4:5757113 A C 1.831974 5.1080e-06
4:5758869 C T 0.615544 9.7219e-05
4:5761435 C T 0.138977 4.3905e-06
4:5761724 G A 1.321589 1.3043e-04
4:5762011 G A 0.074785 -1.2909e-05
4:5770085 A G 0.054048 3.0972e-05
4:5770643 G A 0.705617 1.7270e-05
4:5774868 A G 0.162843 -4.5631e-05
4:5775624 T C 0.161561 -3.9782e-05
4:5776043 A C 0.167085 1.6182e-05
4:5776284 C T 0.037680 1.5555e-04
4:5779507 A G 0.281890 4.9162e-05
4:5785442 A G 0.704650 -4.4475e-05
4:5788027 T C 0.051004 9.2012e-06
4:5788317 G A 0.633964 9.5963e-06
4:5788734 A G 0.202214 -1.1684e-06
4:5791349 C T 0.042419 -7.8187e-05
4:5792920 A G 0.108713 1.9109e-05
4:5797488 A C 0.661066 2.2434e-05
4:5798589 C A 0.022766 1.7460e-05
4:5799463 A G 1.478596 -3.3874e-05
4:5800494 A G 0.024729 1.5467e-06
4:5803903 G A 0.664957 2.4973e-05
4:5806366 C T 0.642743 -7.0994e-05
4:5808819 C A 0.914754 -1.5837e-05
4:5810611 G A 0.349960 6.1551e-06
4:5812431 C T 0.529531 1.0144e-06
4:5812778 A G 1.229332 -1.0207e-06
4:5815635 T C 0.311544 9.1097e-06
4:5817866 A G 0.117509 1.3379e-05
4:5818777 A G 0.078502 5.0793e-05
4:5818951 T G 0.069962 -3.2573e-05
4:5820132 C G 0.039858 4.5739e-05
4:5820158 T C 0.061341 -8.3425e-06
4:5821622 G A 0.628728 -2.2192e-06
4:5822738 A C 0.092332 7.1074e-05
4:5823120 G A 0.062439 -1.9750e-05
4:5824689 A C 0.032146 -1.9893e-05
4:5824831 T C 0.039488 6.5159e-05
4:5826615 A G 0.133060 1.1090e-04
4:5827493 G A 0.117597 -5.0381e-05
4:5828510 C T 0.336033 -2.2999e-06
4:5830296 T C 0.041854 6.7390e-05
4:5834178 G A 0.759136 1.6209e-05
4:5837325 T C 0.436330 3.8688e-05
4:5840187 A G 0.028851 5.5895e-05
4:5840887 A G 0.147039 -2.0923e-05
4:5842856 G A 0.725231 -5.0034e-05
4:5843266 C T 0.788387 -3.3783e-05
4:5843572 A G 0.137273 -7.1649e-06
4:5844513 C T 0.177091 3.9159e-05
4:5845814 A C 0.366514 -1.6263e-05
4:5846325 T G 0.246687 5.6957e-05
4:5846504 A G 0.902926 1.3426e-05
4:5849680 G A 1.436765 3.2299e-05
4:5850343 G A 0.319703 -3.1642e-05
4:5852505 G A 0.887038 4.2125e-05
4:5853217 C T 0.042896 -4.8866e-05
4:5857636 A G 0.020740 5.3192e-05
4:5860906 A G 1.017978 -4.7314e-06
4:5862661 G A 0.024265 4.5251e-05
4:5866096 G A 0.021740 -4.7723e-05
4:5871588 T G 1.455609 3.6982e-05
4:5874124 G A 0.191185 1.2819e-05
4:5882041 A G 0.022548 1.2157e-05
4:5883788 C T 1.152310 3.0531e-06
4:5886357 A G 0.055019 -8.1192e-07
4:5887734 A G 0.038670 -6.9580e-05
4:5895533 C T 0.976040 2.1106e-05
4:5901659 C T 0.026881 3.9520e-05
4:5903580 A G 0.055850 -7.8069e-05
4:5915402 T C 0.030293 5.3505e-06
4:5917262 T G 1.975559 -2.5396e-05
4:5917648 G A 0.027592 8.7461e-05
4:5922501 T C 0.051422 -1.5743e-05
4:5922768 C G 0.068433 7.4736e-05
4:5924147 T C 0.051140 -2.5319e-05
4:5924794 A G 0.821315 1.6071e-05
4:5925479 T C 1.502118 3.5028e-05
4:5930264 A G 0.089524 5.4719e-05
4:5930932 C T 0.868443 1.1338e-05
4:5935406 T C 0.238287 -2.4112e-05
4:5935436 T C 0.154034 -4.7673e-05
4:5936464 A G 0.022253 3.1767e-05
4:5936584 G T 1.159795 -2.4594e-05
4:5941712 C A 0.378601 -4.4627e-05
4:5942144 A G 0.103075 2.9799e-06
4:5948903 T C 0.722196 -3.0793e-05
4:5953053 G A 0.031205 4.1475e-05
4:5958436 A G 0.023116 -7.2116e-05
4:5966801 C T 0.655398 -2.0040e-05
4:5967351 G A 0.733345 -7.7782e-05
4:5971082 C T 0.438439 -2.0097e-05
4:5971543 C T 0.053049 3.0780e-05
4:5972845 C A 0.025379 6.5624e-05
4:5973264 A G 1.931541 -2.9927e-06
4:5974834 C G 0.919434 -1.9782e-05
4:5975538 A G 0.895331 -2.9709e-05
4:5977017 C T 0.553897 -2.2698e-04
4:5980110 C T 0.410834 5.8321e-05
4:5982205 C G 0.031364 -9.7167e-06
4:5989579 A C 0.886850 2.5078e-05
4:5990599 C T 1.776488 -1.0760e-04
4:5994024 T C 0.412947 -3.6594e-05
4:5995114 G A 0.226365 -4.6177e-05
4:5998878 A G 0.134845 -6.3048e-05
4:5999847 C G 0.454629 6.7748e-05
4:6002830 A C 0.275113 -1.7716e-05
4:6005034 T C 0.034509 -1.9140e-04
4:6006637 T C 0.021669 -3.9659e-06
4:6007400 G T 0.315114 1.0997e-04
4:6007942 C T 0.456307 7.7991e-07
4:6009609 G A 1.057447 4.9198e-05
4:6014251 C G 0.743225 4.7065e-05
4:6017168 T C 0.095217 -5.3666e-05
4:6018891 T C 1.498077 1.9597e-04
4:6020396 A G 0.363622 6.5427e-05
4:6025016 C T 0.869219 2.6474e-05
4:6026774 A G 0.633830 3.5013e-05
4:6027580 A G 0.060202 6.6489e-05
4:6030054 G A 0.095084 -6.7702e-05
4:6030689 T C 0.140268 3.8137e-05
4:6032801 A C 0.261734 -7.6048e-05
4:6034039 A G 0.744433 6.7136e-06
4:6034814 C G 0.239037 8.5884e-05
4:6037162 C T 0.053867 5.4168e-05
4:6037285 G A 0.045479 -5.1525e-06
4:6046867 A G 0.178831 -7.9393e-05
4:6048017 A G 0.276846 -1.4993e-05
4:6049030 G A 0.213282 -7.0069e-05
4:6050092 C T 0.084071 -5.0514e-06
4:6058620 T C 0.311352 -2.8327e-04
4:6058701 G A 0.385926 -6.1375e-05
4:6058732 T C 0.519648 2.6520e-05
4:6062639 T G 0.257830 -6.5590e-06
4:6065167 C T 0.448151 2.7619e-05
4:6065915 G A 0.020994 1.9817e-05
4:6068267 T C 0.613285 1.1651e-05
4:6068353 T C 0.070962 8.4734e-05
4:6073261 G T 1.942875 3.6587e-05
4:6076270 A G 0.535552 -1.4762e-05
4:6077634 T C 1.375728 -1.6758e-05
4:6079826 C A 1.228933 5.6294e-05
4:6082807 A G 1.979263 2.4284e-05
4:6085431 C A 1.059154 2.8578e-05
4:6086752 T G 0.239676 5.7826e-05
4:6087371 A G 0.673425 -1.3726e-04
4:6090337 T C 0.065522 -1.9615e-05
4:6090700 T C 0.039163 -5.0466e-05
4:6097295 G A 0.627998 -1.2046e-04
4:6097363 C T 0.799043 1.6065e-05
4:6101449 T G 0.030228 -5.0623e-06
4:6101482 A C 0.036479 2.9288e-05
4:6103062 C T 0.054136 -2.4925e-05
4:6103820 C A 1.072043 3.0031e-05
4:6106422 C A 0.092348 -1.9268e-05
4:6106744 C A 0.285220 -4.6976e-05
4:6106981 T C 0.106422 -2.3957e-05
4:6112260 G T 0.305399 -6.3949e-06
4:6114242 C T 0.252192 9.5255e-05
4:6114421 A C 0.987809 2.6267e-05
4:6114677 A G 0.067690 -2.7961e-05
4:6116097 G A 0.670063 1.2706e-04
4:6116456 G A 0.560064 6.4828e-05
4:6117570 T C 0.145205 -4.7165e-05
4:6118491 C T 0.117035 -3.7877e-05
4:6120265 G A 0.656161 -1.8231e-05
4:6122135 T C 1.045707 2.0457e-06
4:6123175 A G 0.039501 -5.3674e-05
4:6126144 A C 0.052627 -7.6825e-05
4:6129900 T C 0.066574 9.4202e-06
4:6130303 T C 0.244603 4.0705e-05
4:6130390 T C 0.048183 -2.0731e-05
4:6130443 C A 0.430095 -6.0390e-06
4:6133925 G A 0.371142 -3.8780e-06
4:6135717 A G 0.809864 1.5193e-05
4:6139210 T C 0.354199 -1.6139e-06
4:6140606 T C 0.097249 -9.4984e-06
4:6140737 G A 1.151119 2.6027e-05
4:6142049 G C 0.113355 -5.3842e-05
4:6142614 G A 0.051883 1.3236e-04
4:6143957 C T 1.929859 2.5296e-05
4:6144040 C T 0.135870 -1.1065e-05
4:6145406 C T 0.025745 3.4642e-05
4:6146871 T C 0.141648 -1.1535e-05
4:6146921 G A 0.055025 4.8885e-05
4:6147361 G A 1.247528 -2.9739e-05
4:6153637 C G 0.601074 -4.1367e-05
4:6154922 G A 0.325250 5.3849e-05
4:6159468 C A 0.120359 1.2969e-05
4:6163117 T C 0.060251 1.4244e-05
4:6166456 G A 0.503254 -4.3569e-05
4:6169555 T C 0.108622 7.1113e-06
4:6169748 G A 1.366578 -2.1555e-05
4:6170388 T C 0.027988 -6.9128e-06
4:6173521 A G 0.625989 -3.1114e-05
4:6173754 A C 1.934436 2.6083e-05
4:6175424 A G 0.030403 1.0275e-05
4:6176399 T C 0.544478 3.8737e-06
4:6176562 T C 1.144962 -7.6225e-06
4:6180333 C A 0.042474 -4.1303e-05
4:6182310 A G 0.154459 5.6525e-05
4:6186049 A C 0.398767 1.1781e-05
4:6186382 A G 0.037641 -5.9518e-05
4:6191173 A C 0.869995 1.5176e-05
4:6191204 T C 0.098272 2.8108e-05
4:6194253 G A 0.161080 3.4915e-05
4:6195032 C T 1.041007 -3.2287e-05
4:6196861 G C 0.279122 3.2069e-05
4:6198265 T C 0.350093 -1.7030e-05
4:6199980 A G 1.773930 1.4476e-04
4:6200070 G A 1.602431 -8.0411e-05
4:6200435 C T 0.314698 -2.6704e-05
4:6203067 C G 1.729996 1.8623e-05
4:6206784 A G 1.212587 -2.8843e-05
4:6210296 C T 0.150090 1.2762e-05
4:6214600 T C 0.085691 -7.7594e-05
4:6219929 G A 1.008053 -1.5730e-05
4:6221614 G T 0.151255 2.9336e-05
4:6224694 G A 0.212594 -3.3225e-04
4:6225197 A G 0.497003 -2.3870e-05
4:6227532 C T 0.080238 -1.3531e-04
4:6228118 T C 0.133264 4.8278e-06
4:6230237 C T 0.468031 -2.7032e-05
4:6230810 C T 0.030104 -3.8198e-05
4:6231540 A G 0.274357 -3.7012e-05
4:6235405 G A 0.653870 9.6156e-06
4:6236339 T C 1.253996 3.4984e-06
4:6236861 T C 0.036326 -2.5376e-05
4:6242201 G C 0.362168 -5.6877e-05
4:6244790 T G 1.051945 -1.7992e-06
4:6244933 T C 0.702722 -9.9258e-06
4:6246372 T C 0.151106 -1.1120e-04
4:6247329 C T 1.911079 7.4379e-05
4:6252010 A G 0.720271 1.1430e-05
4:6253142 T C 0.072270 7.7362e-05
4:6254075 T C 0.187932 -4.8508e-05
4:6256130 G A 0.791710 -2.1203e-05
4:6256911 G T 0.441078 -2.0069e-05
4:6257188 T C 0.875246 -4.6297e-05
4:6261776 A G 0.261001 -4.1923e-05
4:6263680 T C 0.574355 -6.5015e-05
4:6263708 T G 0.192100 -2.9900e-05
4:6269797 A G 0.022104 -4.2207e-06
4:6270056 A G 1.155254 1.0388e-04
4:6277049 A G 1.560720 2.7259e-05
4:6283253 C T 1.327535 3.4119e-05
4:6287033 G A 0.167419 -4.1267e-05
4:6292915 G A 1.191568 4.5261e-05
4:6295408 A G 0.095883 1.4726e-04
4:6302519 A G 1.437660 2.3971e-05
4:6302889 A G 0.096431 1.8591e-04
4:6303354 A G 1.084461 2.2404e-05
4:6303844 A G 0.157017 -5.4626e-05
4:6304133 A G 0.025132 -5.1659e-05
4:6304326 T C 0.042260 -1.3340e-05
4:6304344 A G 1.180139 4.7917e-05
4:6304469 G A 0.153998 3.2870e-04
4:6312079 G C 0.257265 -4.8976e-05
4:6316188 C A 0.050958 6.9248e-05
4:6316920 G C 1.339739 -1.6933e-05
4:6319866 A G 0.102796 9.2798e-06
4:6322101 A G 0.252390 -6.2436e-06
4:6323741 G A 1.177296 1.7907e-05
4:6324785 C T 0.923115 3.2470e-05
4:6325086 A G 1.168945 2.4934e-05
4:6327310 A G 0.160597 -3.9687e-05
4:6328507 G A 1.258914 -1.7038e-06
4:6332562 C T 0.085704 9.2410e-06
4:6333126 T C 0.624554 -3.4811e-04
4:6334913 T C 0.715361 -5.8902e-05
4:6335117 T C 0.063996 -2.1190e-06
4:6335186 T C 1.917772 2.9711e-05
4:6337829 G A 1.689628 -2.5107e-05
4:6342359 A C 1.260150 -1.3393e-05
4:6344983 T C 0.646307 -1.2872e-05
4:6346712 G A 0.420984 -3.9707e-06
4:6348297 G A 1.955546 -2.3732e-05
4:6348916 A G 1.182934 -1.1574e-05
4:6352274 G A 1.408556 -3.5385e-05
4:6353271 T C 0.021065 -5.6720e-05
4:6354215 A G 0.084873 -4.4977e-05
4:6354366 G A 0.616975 6.0449e-06
4:6355771 A C 0.075532 -2.4044e-05
4:6356513 A G 1.328292 2.0545e-05
4:6356800 G A 0.603239 -5.3967e-06
4:6363608 A G 1.902718 2.1008e-06
4:6363903 T C 0.047031 2.0261e-05
4:6364311 A G 1.258378 5.5264e-05
4:6367169 T C 0.051731 1.5398e-05
4:6367751 T C 0.089054 1.3338e-05
4:6369910 G T 1.845927 8.6393e-06
4:6370705 T G 1.756056 8.2222e-06
4:6370852 A C 0.038871 1.1445e-04
4:6374468 C T 0.531070 -6.8908e-05
4:6374493 A G 0.196004 4.0779e-05
4:6374537 A G 0.068453 1.5316e-04
4:6375269 G A 0.268901 -1.7640e-04
4:6376273 T C 0.422431 -9.7118e-05
4:6377713 C G 1.898311 -2.1596e-05
4:6379992 C T 1.827401 1.6857e-05
4:6381649 T C 0.187780 1.3726e-05
4:6382511 A G 0.023898 2.0663e-05
4:6385280 T C 0.192463 -6.1437e-05
4:6385533 C T 1.895195 -3.6799e-05
4:6390351 A G 0.052078 -2.7193e-05
4:6390468 A G 0.046651 4.6664e-05
4:6391045 T C 0.365270 2.6892e-07
4:6391673 C T 0.567163 -7.9008e-05
4:6392342 T C 0.903488 -2.2827e-05
4:6393294 G A 0.193401 -4.7847e-05
4:6393586 C A 0.389653 4.6027e-05
4:6396375 A G 0.789867 1.6601e-05
4:6396852 C T 0.148156 -3.7003e-06
4:6397236 A G 0.095600 -8.8137e-06
4:6397769 G A 0.368185 -1.3694e-05
4:6398513 T G 0.524650 -2.2694e-05
4:6400357 T C 0.280738 1.9845e-05
4:6401198 T C 0.620890 -8.9650e-05
4:6402159 C T 0.189386 2.6404e-05
4:6408002 A C 0.020857 -8.5287e-05
4:6409500 G A 0.523128 -1.0555e-04
4:6411960 C G 0.836041 -1.0775e-05
4:6412341 A G 0.243100 8.6719e-05
4:6415866 C T 0.034519 2.6581e-05
4:6416705 G T 0.475250 -5.5122e-05
4:6417028 A G 0.966124 -1.2272e-05
4:6417785 C T 0.580775 7.9439e-05
4:6423001 C T 0.046093 -2.8655e-05
4:6424215 G C 0.079313 1.1482e-05
4:6426532 A G 0.041429 -6.6180e-05
4:6429405 A G 0.046220 -4.4785e-05
4:6431053 A G 0.118895 5.0121e-05
4:6433905 T C 0.482682 -6.1650e-05
4:6439847 C T 0.071218 -3.7254e-05
4:6440620 G T 1.305792 5.7710e-06
4:6444816 C T 0.142125 4.3609e-05
4:6447500 C T 0.703205 1.5108e-05
4:6447607 A G 0.280365 -2.9243e-06
4:6452845 T C 0.024184 -5.2923e-06
4:6459462 T C 1.474529 1.2036e-05
4:6459615 G A 0.145238 6.5378e-05
4:6460096 C T 0.278869 2.0207e-05
4:6463074 C T 0.704474 2.5203e-05
4:6463496 T C 0.077100 1.2172e-05
4:6465520 C A 1.385365 2.2271e-05
4:6469070 T C 0.023866 -3.8632e-05
4:6470012 T C 0.048160 1.0982e-04
4:6471614 T C 0.047949 7.5709e-05
4:6474949 C T 0.083007 -5.2594e-05
4:6488365 A G 0.035119 9.5174e-05
4:6491166 A G 0.029923 5.9865e-05
4:6494836 A G 0.591733 2.6465e-05
4:6495023 A G 0.348182 6.4927e-06
4:6495568 T C 0.034866 -5.7881e-05
4:6498656 A G 1.646015 1.8006e-05
4:6503654 A G 0.059511 -3.2762e-05
4:6515771 A C 0.465746 2.9446e-05
4:6515891 T C 0.030130 8.8731e-05
4:6517066 C T 0.808306 -1.4997e-05
4:6518046 C A 0.207443 -3.1114e-05
4:6520957 A G 0.348629 4.9630e-05
4:6523395 G A 0.938483 -7.2636e-05
4:6525163 T C 0.764381 -7.7217e-05
4:6528952 A G 0.129298 -6.3291e-05
4:6530130 A G 0.202081 4.2020e-05
4:6531166 G A 1.755338 2.0780e-05
4:6533061 A G 0.512985 1.1602e-05
4:6536461 A G 0.670783 2.2551e-05
4:6541228 T C 0.117029 5.3266e-05
4:6542107 C T 0.581421 -1.1649e-04
4:6542904 A G 0.370681 3.3202e-05
4:6543955 C T 0.486133 6.7569e-05
4:6547065 C T 0.187656 -4.8592e-06
4:6547317 G A 0.216742 7.3647e-06
4:6550218 G A 0.791490 8.4921e-05
4:6552170 C T 0.816527 -9.1751e-05
4:6555138 A G 0.128996 1.4337e-04
4:6558458 C T 0.337217 9.3145e-05
4:6559061 G A 0.034502 1.2875e-04
4:6560055 T G 0.059342 3.3897e-05
4:6562943 A G 0.730875 -2.8874e-04
4:6567488 G A 0.097165 2.3386e-04
4:6567829 C T 1.681819 -1.3046e-05
4:6573507 C T 0.031494 9.4556e-05
4:6576439 T G 0.058657 -5.3337e-07
4:6581732 A G 0.779214 -2.1805e-05
4:6586142 A G 0.122680 2.3700e-06
4:6592193 A C 0.052941 9.5780e-05
4:6592476 A G 0.117331 9.9485e-07
4:6594412 A G 0.113267 1.1824e-04
4:6594827 G A 1.910696 2.7914e-05
4:6594947 C A 0.957000 -1.3811e-05
4:6596360 A G 1.021539 1.7699e-05
4:6600012 G A 0.958633 -1.0759e-05
4:6601888 G A 0.915176 -5.1223e-06
4:6604750 A G 0.066590 -3.7952e-06
4:6606864 G A 1.029222 -4.3648e-06
4:6607046 G A 0.021097 -6.0332e-05
4:6607295 G A 0.189630 7.2143e-05
4:6608169 T C 0.514030 -1.1769e-05
4:6610145 T C 0.860868 1.1750e-05
4:6610889 A G 0.190607 -5.6817e-05
4:6611813 C T 0.392103 1.1273e-05
4:6614168 G A 0.408442 1.2037e-05
4:6616056 T C 0.113929 -3.2272e-05
4:6618090 C T 0.043194 -2.9500e-05
4:6618122 C T 0.043230 -3.4702e-05
4:6622140 A C 0.208608 8.7189e-06
4:6623342 T C 0.114887 1.4860e-05
4:6625643 C T 0.051371 2.4042e-05
4:6627084 T G 0.375569 1.4412e-05
4:6628677 T C 1.896733 2.1328e-05
4:6631337 A G 0.370210 -1.2840e-05
4:6632515 G A 0.047476 2.5787e-05
4:6633831 C T 0.242600 1.7826e-05
4:6642403 T C 0.052185 -9.3328e-06
4:6642641 T C 0.021211 -2.7827e-05
4:6644327 G A 0.089904 -2.8675e-05
4:6647324 G T 1.640582 1.3355e-05
4:6648300 C T 1.824947 2.1352e-05
4:6649378 C T 0.148084 1.2532e-04
4:6649821 A G 1.356439 -1.9512e-05
4:6650566 C A 0.239137 -1.1987e-05
4:6659161 C G 0.162992 -5.6934e-06
4:6669880 A G 0.911323 -5.5032e-05
4:6671568 A G 0.371616 1.6534e-05
4:6672514 A G 0.287872 -5.6855e-06
4:6672607 G A 1.323196 -7.3541e-05
4:6672699 G C 0.021299 -1.3835e-05
4:6673462 T C 1.338418 -5.7083e-05
4:6677394 T C 0.060861 2.8354e-05
4:6681660 A G 0.040319 -3.0812e-06
4:6687113 A G 1.338879 -5.1545e-05
4:6689656 G A 0.695695 9.4209e-05
4:6690489 C G 0.112576 -5.7211e-05
4:6690535 G C 1.894137 -4.5670e-05
4:6692749 C T 0.420260 6.9474e-05
4:6694985 A G 0.456288 1.2312e-05
4:6697795 C A 0.455921 1.8596e-04
4:6699156 A G 0.077492 -6.5856e-05
4:6700020 T C 0.297509 9.2137e-05
4:6701203 T C 0.994200 -1.9371e-04
4:6703862 A C 0.095010 1.2763e-06
4:6706336 A C 1.928934 -6.7540e-05
4:6707841 G A 0.060423 -6.2348e-06
4:6709345 C T 0.131515 4.2007e-05
4:6710356 C T 0.072117 3.5926e-05
4:6711801 G C 0.284036 3.0972e-04
4:6712462 A C 0.024398 3.2942e-06
4:6713025 T G 0.036992 -6.7630e-05
4:6722243 A G 0.645820 -1.3178e-06
4:6724325 G A 0.038245 -3.2148e-06
4:6726070 G A 1.540025 1.8838e-05
4:6726167 A G 0.667460 -5.9597e-05
4:6729624 A G 0.367322 -8.8860e-05
4:6729687 C T 1.779779 -8.5237e-05
4:6730310 A G 0.043042 1.4541e-04
4:6732660 A G 0.496324 -2.3736e-05
4:6732926 G T 0.978331 -3.0815e-05
4:6733493 A G 0.545361 -1.7967e-06
4:6735418 T G 0.200844 -9.9291e-07
4:6735446 C T 1.158289 -3.4633e-06
4:6739195 A G 0.557513 6.3472e-06
4:6743295 T C 0.684020 -3.8999e-07
4:6745122 T G 1.065366 5.5375e-06
4:6747880 T C 1.834168 3.8497e-05
4:6751264 T C 0.177890 -5.4712e-06
4:6752881 A G 0.713598 -6.4482e-05
4:6753400 G A 1.142339 1.1015e-04
4:6754847 C G 0.960856 1.5170e-04
4:6755164 A G 0.035603 -5.2385e-06
4:6761053 T G 0.187079 2.7290e-05
4:6762995 C T 1.109976 -2.9598e-05
4:6763115 T C 0.174871 1.4867e-04
4:6766034 C T 0.113579 4.7222e-05
4:6766816 G A 0.519606 -6.2040e-05
4:6767336 T C 0.839705 -3.4444e-05
4:6768682 T C 0.045275 1.0836e-04
4:6769384 C T 0.303471 -3.2502e-04
4:6769973 T C 0.047489 -1.3434e-04
4:6770944 C T 0.156611 3.2114e-05
4:6772937 T C 0.082140 1.7477e-05
4:6773546 C T 0.094818 6.5898e-06
4:6776649 A G 0.348957 7.5500e-05
4:6776894 A G 0.075574 -6.1484e-06
4:6777870 G C 0.556929 -9.0192e-06
4:6785597 C G 1.575413 9.7323e-06
4:6794352 A C 0.075506 -1.8642e-05
4:6796423 A G 0.186001 -5.9438e-06
4:6797156 G A 0.412581 -2.1136e-05
4:6799162 A G 0.093335 -1.8299e-04
4:6800680 A G 0.029095 1.0965e-06
4:6810830 T C 0.048946 1.1293e-05
4:6822094 G A 0.021945 7.3520e-05
4:6826756 G C 0.020396 4.6885e-05
4:6830688 C T 0.026145 -4.5867e-05
4:6831804 G A 0.032652 -1.3359e-04
4:6841750 G A 0.824914 1.4791e-05
4:6843078 T C 0.072510 -1.3541e-05
4:6843702 C G 0.061588 3.4126e-05
4:6849067 T C 1.801883 1.0291e-06
4:6850929 A G 1.698596 2.3821e-05
4:6856564 T C 0.131070 -1.2927e-04
4:6859439 G A 1.810007 2.4270e-06
4:6865521 T C 0.088638 -1.1348e-04
4:6868495 C A 0.776296 -3.4257e-05
4:6869065 A G 0.193207 1.6096e-05
4:6870618 G T 0.039192 -7.0101e-06
4:6876458 G A 0.030218 -2.5397e-05
4:6883012 T C 0.358646 9.0317e-06
4:6884329 C T 1.939973 6.3717e-06
4:6889610 G T 0.158604 -5.2161e-05
4:6891519 C G 0.350431 2.1171e-05
4:6891996 T C 1.292348 1.9468e-05
4:6893308 A C 1.056658 -4.5768e-05
4:6893627 G A 1.513799 -1.8744e-05
4:6893681 G A 0.353131 2.0021e-05
4:6896578 T C 0.528457 1.4762e-05
4:6902642 G C 0.806946 5.3357e-05
4:6902912 A C 0.497538 -5.9883e-05
4:6903148 G C 0.243214 -4.3635e-05
4:6904967 G A 0.244636 -2.5439e-05
4:6905143 A G 0.508077 5.6970e-05
4:6906114 T G 0.093088 2.6395e-05
4:6906166 T G 0.551658 7.2509e-05
4:6907327 A G 0.209370 -5.4175e-06
4:6909135 A G 0.328025 -2.5908e-05
4:6909513 T C 0.971324 -4.6501e-05
4:6909563 A G 0.023821 -3.7270e-05
4:6913449 C T 0.289330 -1.4344e-05
4:6913707 G A 0.989442 -5.0179e-04
4:6915342 G A 0.390776 -2.2332e-05
4:6924213 T C 0.026359 8.3285e-06
4:6925237 G C 0.236907 1.3658e-05
4:6927471 G T 1.961593 -1.4554e-05
4:6927856 C T 0.196323 -2.7053e-05
4:6929901 T C 0.587199 3.2009e-04
4:6934702 C G 0.039942 1.0009e-04
4:6937801 A G 0.075629 8.5216e-05
4:6941802 T C 0.927422 4.3355e-04
4:6946000 T C 0.191594 1.2612e-05
4:6947084 C G 0.051861 -5.4133e-05
4:6947807 C T 1.814547 -2.4983e-05
4:6947911 A G 1.616268 -2.4464e-05
4:6950043 T C 0.041938 7.1238e-06
4:6956660 G C 0.080475 -8.5543e-05
4:6964540 A G 0.217615 1.6685e-05
4:6965930 T C 0.111969 1.2346e-05
4:6973832 A C 0.153167 8.9261e-06
4:6974155 A G 0.066635 -1.6350e-04
4:6974718 C T 0.084175 -4.8847e-05
4:7002344 G A 0.970288 -7.3747e-04
4:7013021 C T 0.025314 4.0450e-05
4:7019262 A C 0.733209 4.7876e-05
4:7023479 A G 1.702040 -1.1410e-04
4:7032749 A C 0.051078 -5.2961e-05
4:7039123 T C 1.126948 -4.1141e-04
4:7045657 A C 0.732670 -7.2436e-05
4:7048842 A G 0.914760 -2.1062e-05
4:7052777 G A 1.572343 -8.2145e-05
4:7057678 G A 0.030195 -3.9731e-05
4:7058191 C T 0.116396 2.1281e-05
4:7058782 G C 0.088054 -4.4313e-05
4:7060935 C G 1.567757 -7.3108e-05
4:7074960 A G 0.030108 -4.3384e-05
4:7075269 C G 0.078882 -6.6351e-05
4:7079717 A G 0.056421 1.6098e-05
4:7079721 G A 1.548191 -1.1891e-04
4:7084935 A G 0.028413 -2.4858e-05
4:7091026 T G 0.047394 -1.0111e-04
4:7095114 T C 0.032195 1.1488e-04
4:7096319 C T 0.335633 3.0150e-05
4:7096739 A C 0.098668 3.6203e-05
4:7101762 A G 0.439692 3.6067e-05
4:7106071 A G 0.289200 -1.7751e-05
4:7110156 A C 0.073766 -1.0863e-04
4:7112862 T G 0.055499 -7.7660e-05
4:7116549 A G 0.182223 2.4302e-05
4:7118314 T C 0.276983 1.9490e-05
4:7119082 T C 0.055291 9.0440e-05
4:7120940 G C 0.199750 -2.2295e-05
4:7125746 C G 0.109142 -1.5830e-05
4:7126518 A C 0.896798 -2.3470e-05
4:7126542 T C 0.189088 2.7034e-05
4:7129001 G A 0.086535 -1.2220e-05
4:7129066 C G 0.050718 -3.6609e-05
4:7129556 A G 0.582337 -3.5843e-05
4:7134206 G T 0.251487 1.5537e-05
4:7135255 T C 0.669485 -1.7613e-05
4:7135912 T C 0.343355 -2.9077e-07
4:7137119 A G 0.431594 -2.4853e-06
4:7137140 T C 0.308635 2.4076e-06
4:7137521 G A 0.313270 1.1126e-04
4:7137550 C G 0.761041 2.0262e-05
4:7137631 T C 0.498612 -6.8855e-05
4:7137993 T C 0.530431 -6.9961e-05
4:7140918 T C 0.146948 7.3089e-05
4:7140999 T C 0.051293 2.2034e-05
4:7142868 G A 0.911125 8.2902e-06
4:7142947 G C 0.050660 -9.0123e-05
4:7144978 C A 0.062873 3.6836e-05
4:7145249 A G 0.624330 -1.2117e-05
4:7146149 A G 0.202950 -4.8246e-05
4:7147052 G C 1.142836 -9.0981e-07
4:7147734 C T 0.488495 1.8578e-05
4:7148478 T C 0.652529 -1.0493e-05
4:7149008 G T 1.039439 -3.7781e-06
4:7149482 C A 0.228527 5.1384e-05
4:7151133 C G 0.027605 4.5453e-05
4:7151656 T C 0.484639 -2.0706e-05
4:7152622 C T 1.288846 -7.2025e-06
4:7152996 T C 0.819315 -3.2733e-05
4:7153755 T C 0.218848 -7.0034e-05
4:7154806 G A 0.057093 7.9138e-05
4:7156315 T C 0.297980 1.2879e-05
4:7161927 A G 1.117642 3.7164e-05
4:7162419 C T 0.285915 -7.1158e-06
4:7163426 T C 0.226336 -2.2185e-05
4:7164328 T C 0.064928 7.7036e-05
4:7164447 A G 0.021691 -4.5228e-05
4:7164913 C T 0.302001 -1.6552e-05
4:7165132 T C 0.456950 1.8441e-05
4:7165415 A G 0.389760 3.2856e-05
4:7168484 T C 0.237021 -3.9694e-05
4:7170161 T G 0.194460 3.2410e-05
4:7174691 T C 0.066785 -2.2196e-05
4:7175663 A G 0.606982 -8.5171e-05
4:7179295 C T 0.226482 -4.1526e-05
4:7185406 T C 0.025291 -4.5277e-06
4:7186240 C T 0.025960 3.3745e-05
4:7186456 A G 0.989260 -8.5298e-05
4:7188349 T C 0.047755 -1.1755e-05
4:7190896 A G 0.287678 -1.7229e-05
4:7191647 T C 0.077440 1.4730e-05
4:7195054 A G 0.523082 6.5955e-07
4:7196735 G A 0.513264 -1.5400e-05
4:7199221 C T 0.354761 -8.1224e-05
4:7201649 G A 1.844025 -4.9790e-04
4:7203332 T C 0.181613 -4.0763e-05
4:7204493 C T 0.238615 -9.8816e-06
4:7207480 C T 0.904822 -2.6589e-05
4:7207947 T C 0.331781 -5.1341e-05
4:7208813 T C 0.064717 3.6968e-05
4:7208937 A G 0.048888 8.0142e-05
4:7209664 A G 0.296370 -2.3499e-06
4:7211039 C T 1.363706 4.7298e-05
4:7211523 G A 0.750999 1.1130e-05
4:7213469 C T 1.388481 8.5951e-05
4:7214221 C T 1.791892 1.7876e-04
4:7216550 G A 0.585319 1.8922e-05
4:7218072 T C 0.771652 1.8733e-05
4:7219933 G T 1.231188 5.7849e-05
4:7222407 C A 0.436817 4.4692e-05
4:7222671 C A 0.123881 -1.3765e-05
4:7224294 C A 0.599799 2.0079e-05
4:7226101 G T 0.473042 3.3454e-05
4:7228201 T C 0.214431 -9.9464e-05
4:7228443 A G 0.058589 -1.0669e-05
4:7229723 T C 0.062104 2.4844e-05
4:7233372 G A 0.026229 1.0578e-04
4:7235944 A G 0.025366 4.2277e-05
4:7238157 G A 1.380464 1.0926e-04
4:7239621 C T 0.544832 2.3735e-05
4:7241772 C T 0.092874 2.5950e-06
4:7243631 T C 0.036817 -3.2211e-05
4:7247360 G A 0.131164 -3.7807e-05
4:7247650 G A 0.080537 -6.6568e-05
4:7253260 T C 0.270579 1.3282e-04
4:7254395 G C 0.199864 3.4002e-06
4:7255094 C T 1.699008 -3.4572e-06
4:7256988 G A 1.766423 -3.2702e-05
4:7257160 T C 0.734790 2.4258e-05
4:7259241 A G 1.119411 -4.0582e-06
4:7262933 G A 0.062299 1.4338e-05
4:7264344 G A 0.380366 1.1455e-05
4:7265619 A G 0.029085 -4.3201e-05
4:7265945 C A 0.857791 -7.6720e-05
4:7268023 C T 1.448631 6.0716e-07
4:7270126 T G 1.160496 -2.6861e-05
4:7270332 A C 0.047813 7.8205e-05
4:7272188 C T 1.161197 1.2201e-04
4:7279707 T C 1.337243 -2.1570e-05
4:7282506 G A 0.506652 -6.9690e-05
4:7282957 T C 0.036638 -1.1699e-04
4:7283943 A C 0.028449 -2.2420e-05
4:7288703 A C 1.298612 -5.1965e-06
4:7292664 C A 1.469868 -3.7410e-05
4:7295154 A G 0.134030 3.8563e-04
4:7295439 T C 0.053026 3.9355e-05
4:7300661 T C 1.479742 -4.9581e-05
4:7301288 C G 1.809108 -2.1331e-05
4:7304346 G A 0.582687 2.3243e-05
4:7306300 G A 0.641120 -3.0612e-05
4:7307727 G T 1.786322 -1.3054e-04
4:7308678 A G 0.098119 -5.7830e-06
4:7312963 A G 0.612409 2.5173e-06
4:7315187 G A 1.236930 -3.3048e-06
4:7319578 T C 0.037294 -7.9198e-07
4:7322495 C T 0.591451 -1.0424e-04
4:7324802 G A 1.403255 1.8054e-05
4:7325454 A G 0.287126 1.0510e-04
4:7326083 G A 0.314835 -5.6194e-05
4:7327385 T C 0.104585 1.4623e-04
4:7330676 A G 0.267512 -1.0189e-04
4:7330934 T C 0.549243 -7.0344e-05
4:7331531 T C 0.080190 -4.0774e-05
4:7331861 T C 0.077473 -6.5813e-05
4:7335079 T C 0.297337 -2.6652e-05
4:7335111 T C 0.397634 1.6148e-05
4:7336772 A G 0.225099 1.5217e-06
4:7339164 G A 0.030864 4.3778e-05
4:7339456 T C 0.935640 -5.1150e-06
4:7340213 T C 0.067943 5.3264e-05
4:7342311 T G 0.276950 -1.6532e-04
4:7346844 C T 0.414242 -4.8883e-05
4:7351089 T G 0.097678 -1.2693e-05
4:7351293 A G 0.855999 1.0778e-05
4:7353006 T C 0.032795 -3.4125e-05
4:7353052 T C 1.061462 -4.5897e-05
4:7355683 T C 1.469793 1.1167e-04
4:7355727 G A 0.087295 -5.0226e-05
4:7359966 C T 0.117850 -1.2487e-04
4:7361279 T G 1.155695 3.1028e-05
4:7361324 T C 0.029689 -3.1969e-05
4:7362647 T C 0.132001 -3.3546e-05
4:7362737 G A 0.098434 8.8444e-05
4:7363007 G A 1.317866 -7.4465e-06
4:7363628 T G 0.342784 -7.3852e-05
4:7367258 C T 1.352115 -2.8949e-05
4:7367303 A G 0.027540 -2.0838e-05
4:7367892 T C 0.706808 -1.5816e-05
4:7368064 C T 0.111271 3.6463e-05
4:7369230 A C 0.351580 -3.1316e-05
4:7370664 C T 0.065318 -1.4805e-04
4:7371403 T C 0.482715 3.2136e-06
4:7372806 T C 0.834853 -9.6173e-07
4:7374433 T C 1.208718 1.6648e-05
4:7374556 T C 0.165280 1.4808e-05
4:7374834 A G 0.285000 1.2996e-05
4:7379033 A G 1.362304 3.4320e-05
4:7379505 A C 0.407342 1.7970e-06
4:7380720 C T 0.107162 -4.5730e-05
4:7380740 A C 0.119814 -2.1046e-06
4:7383704 T C 0.049702 5.5602e-06
4:7384439 A G 1.567263 -1.6554e-04
4:7385065 A C 0.327561 -1.4449e-05
4:7385355 G C 1.647021 -2.1793e-05
4:7386023 T C 0.093646 -4.2129e-05
4:7390329 T C 0.643084 -1.0664e-04
4:7391099 T C 0.277771 2.3230e-05
4:7391302 T C 0.027813 2.6354e-05
4:7392318 T C 0.126192 6.0982e-05
4:7393898 A G 0.622720 7.3125e-06
4:7393980 A G 0.623308 -5.3513e-05
4:7394779 T G 0.561376 1.1469e-05
4:7395695 T C 0.617050 1.2795e-05
4:7401208 T C 0.700303 -3.9950e-05
4:7401228 T C 0.099661 -3.0115e-05
4:7401640 T C 0.159029 1.5354e-05
4:7402284 T C 0.376001 3.8948e-06
4:7406171 G T 1.363268 -3.3624e-05
4:7409795 C T 0.753988 -2.1201e-05
4:7412995 C T 0.107996 2.1810e-05
4:7414192 A G 0.340437 1.8729e-05
4:7416162 T C 0.637982 5.3494e-05
4:7417423 G A 0.066652 8.3100e-05
4:7417632 G A 1.868177 3.2363e-05
4:7417880 C G 0.071734 1.6237e-05
4:7418017 G A 0.399013 -5.4891e-06
4:7419924 A G 0.330392 -7.0874e-06
4:7420472 T C 1.122576 -1.7913e-05
4:7420785 A G 1.688265 3.4511e-05
4:7422453 G A 0.963674 -2.3299e-05
4:7422604 A G 0.028628 -7.4993e-06
4:7423034 G T 1.453075 -3.6490e-05
4:7424945 A C 0.998887 -9.4050e-06
4:7425080 A G 0.039309 2.4027e-05
4:7426000 A G 0.224609 3.5627e-05
4:7427137 T C 0.033006 5.9957e-05
4:7428628 A G 0.314244 -9.9337e-05
4:7429462 G A 0.316996 -6.6914e-05
4:7430890 T G 1.276415 -2.4248e-04
4:7433980 T C 0.044921 -1.0843e-04
4:7435058 T C 0.364764 -5.1780e-04
4:7435486 T G 0.256512 -6.9902e-05
4:7435721 T C 0.376144 -2.1361e-04
4:7435901 T C 0.058514 7.0724e-05
4:7436486 A C 0.239150 4.5427e-06
4:7440206 G A 0.564709 -5.1399e-05
4:7441323 T C 1.664159 -6.5752e-05
4:7441852 G T 0.401568 1.2021e-07
4:7445074 T G 0.031250 1.8614e-05
4:7445880 C T 0.302283 -4.8438e-05
4:7447137 A G 0.309336 7.3335e-05
4:7447406 C T 0.629546 -8.6266e-07
4:7448557 G C 0.532488 4.9738e-05
4:7449262 G C 1.157763 5.4086e-05
4:7449820 A G 0.671420 -9.9865e-06
4:7454464 C T 1.956111 3.9079e-04
4:7459834 A C 0.680352 4.0491e-05
4:7460233 G A 1.787656 4.5210e-06
4:7461248 T G 0.073325 3.2434e-05
4:7461769 G A 0.833100 -2.0580e-05
4:7463803 C A 1.091329 -4.2436e-05
4:7464995 T G 0.363969 9.6969e-06
4:7470327 G A 1.450303 2.7738e-07
4:7470358 G A 0.065366 3.8349e-05
4:7472974 T C 0.157607 -1.2252e-05
4:7473205 T C 0.367880 2.7654e-05
4:7480271 A G 0.681092 -1.5077e-04
4:7480843 C G 0.172450 -5.9542e-06
4:7481564 A C 0.303105 -7.1450e-06
4:7485926 T C 0.032143 -3.7402e-05
4:7486805 A G 0.123611 4.5110e-06
4:7489756 T G 0.035677 1.7386e-05
4:7491167 C A 1.012116 -2.6511e-04
4:7494225 A C 0.037784 -1.1601e-05
4:7494275 T C 0.032535 -5.2922e-05
4:7494403 T C 0.041481 9.0742e-05
4:7495484 A G 1.272559 8.1783e-05
4:7498246 A G 1.935741 6.8573e-05
4:7498493 T C 0.035638 5.2732e-05
4:7504038 T C 0.041104 3.5973e-05
4:7504350 A C 0.551070 4.9830e-05
4:7506198 A G 0.169159 -3.8197e-05
4:7507353 G A 0.043379 8.7321e-05
4:7508446 A G 1.172158 8.6421e-05
4:7512587 G T 0.135091 2.2637e-05
4:7514777 A G 0.758529 -7.9211e-05
4:7515705 T C 0.591779 -3.0793e-05
4:7517703 T G 0.056035 5.9478e-05
4:7517916 A G 0.033947 -4.3672e-05
4:7518755 A G 0.037787 -1.4262e-05
4:7519167 G A 0.205566 -1.6478e-05
4:7521146 T C 0.052967 -1.1480e-05
4:7523364 C T 0.705065 1.1848e-04
4:7525185 A G 0.035687 2.0224e-05
4:7525666 A G 0.066314 -5.8709e-05
4:7526187 G C 1.054938 -1.5172e-05
4:7528129 A C 0.105610 -2.2289e-05
4:7530106 C T 0.984774 -4.1024e-06
4:7530561 G A 1.934089 -3.5643e-05
4:7533530 C T 0.038349 8.8650e-05
4:7533895 C A 0.168088 8.6313e-05
4:7535568 T G 0.121566 -4.4386e-05
4:7536311 A G 0.446060 2.9211e-05
4:7536777 T C 0.074954 9.0860e-05
4:7537063 A G 1.952638 -2.5203e-05
4:7537090 A G 0.023821 -1.6230e-04
4:7537154 C G 0.305990 5.6655e-05
4:7537627 T C 0.510609 -8.3171e-05
4:7537690 C T 0.058339 1.9599e-05
4:7538492 G C 1.843785 -1.2343e-05
4:7540278 A C 0.149373 -1.5071e-05
4:7544177 T C 0.030611 -5.5139e-05
4:7544481 A G 1.895688 -3.5852e-05
4:7548723 G C 0.032130 -3.6487e-06
4:7549201 T C 0.044769 -1.7856e-05
4:7550540 G A 0.100946 1.7475e-06
4:7552451 G A 0.312137 -6.4609e-05
4:7556158 G A 0.076175 -3.0210e-05
4:7558124 A G 0.024058 1.3308e-04
4:7558781 A G 1.321605 1.6697e-04
4:7559476 A G 0.055648 -6.6867e-05
4:7561611 A C 0.160512 -9.6310e-05
4:7575790 C T 0.592191 4.4565e-05
4:7577277 A G 0.567383 5.8995e-05
4:7580245 G A 0.097509 -3.1541e-05
4:7581566 T C 0.026774 -1.3978e-04
4:7590105 C G 0.237579 -1.3585e-04
4:7591625 T C 0.085779 -1.1920e-05
4:7592068 G T 0.550583 3.3836e-05
4:7593685 C G 0.583690 -8.3641e-05
4:7594575 G A 0.095789 5.6003e-05
4:7599561 T C 0.094322 5.6087e-05
4:7601996 G A 0.080362 -5.6806e-06
4:7606737 G A 0.022811 -1.9537e-05
4:7607924 C T 0.598750 5.1864e-05
4:7615377 G A 0.844700 -4.4163e-05
4:7617586 A C 0.022876 -1.4469e-04
4:7620195 T C 0.439770 3.9497e-06
4:7621163 T C 0.095454 7.0125e-05
4:7621490 G A 0.141262 4.0279e-05
4:7625288 C G 0.081981 -7.9027e-06
4:7625903 G C 0.650475 -6.9851e-05
4:7625907 A G 0.463575 -1.5726e-04
4:7626029 A G 0.035405 1.6899e-04
4:7626136 C T 1.646706 1.3137e-05
4:7626392 A G 0.279433 -1.8265e-05
4:7626768 A G 0.029790 1.6697e-05
4:7633845 T G 0.916182 -3.8485e-05
4:7634509 A G 0.031250 3.7794e-05
4:7634687 G A 1.411016 -1.4351e-05
4:7636240 T C 0.598380 -2.2442e-04
4:7637297 T C 1.146844 -2.1931e-05
4:7638169 T C 0.360009 1.1004e-05
4:7639795 T C 1.579961 -2.0685e-05
4:7644113 C T 0.078937 1.1061e-04
4:7645119 C T 0.248680 2.5590e-05
4:7645370 A G 1.866006 -3.7794e-05
4:7654022 A G 1.811305 -2.0293e-05
4:7655274 G A 0.065769 -1.2731e-05
4:7655855 T C 1.449806 2.6331e-05
4:7661649 G A 0.081433 1.0866e-04
4:7664125 T C 0.047054 -1.1529e-05
4:7665501 G T 0.063516 3.0452e-06
4:7665945 A G 1.593450 -1.8341e-05
4:7666180 A C 0.038326 8.3783e-05
4:7666212 C T 0.047151 -1.9895e-05
4:7667486 T C 1.376053 7.9353e-05
4:7668880 T C 0.108051 -4.3516e-05
4:7669966 A G 0.103283 -2.1168e-05
4:7670269 G C 0.452672 -1.1035e-05
4:7670783 C T 0.114452 -1.0729e-04
4:7671155 G A 0.293997 2.5271e-05
4:7671673 C G 1.837349 1.5571e-04
4:7672174 C T 1.680420 6.6201e-05
4:7674588 T C 0.088814 1.6654e-05
4:7675324 G A 0.185472 -5.8932e-05
4:7677964 T C 0.076233 1.0905e-04
4:7679806 A G 1.314517 -2.4943e-06
4:7682335 T C 0.089138 1.6614e-05
4:7682485 A G 0.722125 6.7915e-05
4:7682587 G A 0.307269 2.0526e-05
4:7684544 T C 0.089554 1.5513e-05
4:7685740 A G 0.451591 6.4748e-05
4:7686278 T C 0.048472 6.0283e-05
4:7687652 T G 0.656483 -3.1264e-05
4:7688914 A G 0.042211 1.4381e-06
4:7689073 G T 1.902900 -4.8011e-05
4:7689152 C A 1.275386 -4.0248e-05
4:7689225 C T 0.325140 2.2074e-05
4:7689953 T C 0.081160 7.4075e-05
4:7693469 A C 0.619948 -4.4873e-06
4:7695436 G A 0.075908 3.1748e-05
4:7699389 T C 0.433447 -2.7888e-05
4:7699703 G A 0.320028 -2.4348e-05
4:7702323 A G 0.139561 3.4509e-05
4:7702389 C T 1.300751 -7.7315e-05
4:7702864 C T 0.102799 2.2464e-05
4:7705796 A G 0.221211 5.3036e-05
4:7707391 C A 1.761337 -3.1428e-05
4:7709100 G A 1.241763 -2.0716e-05
4:7710204 T C 0.805962 3.6384e-05
4:7710640 A C 1.549934 -3.4095e-05
4:7711042 C T 1.878495 2.5303e-05
4:7712161 G A 1.623275 -6.7023e-05
4:7713904 T C 0.023629 4.9788e-05
4:7714212 A G 1.282400 -5.1453e-06
4:7714490 C T 1.445736 8.5307e-06
4:7714858 A G 0.252234 -3.3752e-04
4:7715796 T G 0.050575 4.8715e-05
4:7716334 C T 0.454830 -4.7946e-05
4:7716910 T C 0.167046 2.6155e-05
4:7716932 C T 1.887307 -3.2082e-05
4:7717797 A G 0.088862 -6.2773e-06
4:7720077 T C 0.147727 6.5390e-05
4:7720834 T C 0.997124 -1.4260e-05
4:7722458 A G 0.094731 4.7964e-06
4:7722621 A G 0.073049 3.3554e-05
4:7727246 T C 0.395456 -2.2555e-05
4:7727299 G A 1.014651 -1.7225e-05
4:7729045 G C 0.883500 2.3812e-05
4:7729132 G A 0.069320 -4.6977e-06
4:7733748 G A 0.239501 -5.5165e-05
4:7734523 A G 0.982074 -1.7849e-05
4:7737536 T C 0.031455 -2.2622e-05
4:7738509 A G 0.027001 1.0989e-04
4:7743547 A C 0.795768 -1.2341e-05
4:7744327 A C 0.060261 2.9589e-05
4:7746357 A G 1.549087 8.7820e-06
4:7747638 T C 0.453075 -3.9865e-05
4:7750918 A G 0.472792 -6.4417e-06
4:7751010 A G 0.264201 1.7903e-05
4:7752580 A G 1.204356 -1.4905e-05
4:7755379 C T 0.459095 2.5975e-05
4:7757420 C A 0.021889 9.0763e-05
4:7760243 A G 0.159279 -1.1424e-06
4:7760658 G A 0.024369 -7.3935e-05
4:7763761 G A 1.537831 -3.7445e-05
4:7768698 G A 0.325377 -6.1130e-05
4:7771596 G C 0.093212 2.0433e-05
4:7772268 C A 0.054250 9.2359e-07
4:7775398 A G 0.088161 1.4964e-05
4:7778663 T C 1.560061 -9.5768e-06
4:7780582 T C 0.596478 -1.5067e-05
4:7783811 G A 0.254399 2.8264e-05
4:7788681 G T 0.149172 9.5110e-06
4:7792662 C T 0.206894 1.3357e-05
4:7794001 C T 0.299226 -3.8328e-05
4:7802227 C G 0.304938 -3.8325e-05
4:7802418 T C 0.093520 9.2286e-05
4:7804225 C G 0.049696 -3.6979e-05
4:7806333 T C 0.094815 -3.1261e-05
4:7810027 C A 0.324640 -7.6914e-05
4:7810354 C T 0.266544 2.2371e-05
4:7817661 C T 0.151755 5.0450e-05
4:7818257 C T 0.020734 -2.2964e-05
4:7818811 A G 0.074230 1.5207e-05
4:7821669 C T 0.055898 -1.8733e-05
4:7822994 G A 0.301342 -1.0698e-04
4:7826824 C T 0.437949 9.5909e-06
4:7827326 C A 0.073627 2.0108e-05
4:7828245 T C 0.103919 9.0457e-05
4:7829708 C A 0.452977 -2.0286e-05
4:7843068 G T 1.255233 -1.2402e-05
4:7844081 C T 0.974832 -1.4361e-04
4:7844280 G A 0.198906 -2.4954e-06
4:7847860 A G 0.102183 1.0479e-05
4:7851239 T C 0.082137 -1.2909e-05
4:7853160 A G 1.001438 -3.5143e-05
4:7855500 C T 0.074448 -2.6720e-04
4:7860301 G A 0.132391 4.0231e-05
4:7863618 G A 1.608153 -1.5413e-04
4:7863724 A G 0.060024 1.5373e-05
4:7864457 C T 0.871312 -5.6452e-05
4:7864661 C T 0.524650 2.3618e-04
4:7868550 A G 0.042902 9.2904e-05
4:7882362 A G 0.630023 -2.8179e-05
4:7886681 A C 0.047356 -2.5625e-04
4:7888922 C G 0.073825 -1.4397e-04
4:7894887 A G 0.324329 5.5708e-05
4:7899043 A G 0.035661 -6.3286e-06
4:7900972 T C 0.055301 -2.3594e-05
4:7911771 C A 0.772551 4.6619e-06
4:7912948 G A 0.066054 1.0373e-05
4:7931682 C A 0.807611 -1.5921e-05
4:7932833 T G 0.201853 -9.4837e-05
4:7939970 G A 0.681819 -4.9679e-05
4:7942862 T C 0.665438 -4.1595e-05
4:7947975 C T 0.298771 1.9112e-05
4:7950764 C T 1.698752 -4.6509e-05
4:7955596 G A 0.165076 4.9390e-05
4:7957965 C G 0.616829 -7.1111e-05
4:7959029 A G 0.403152 -2.1499e-04
4:7965065 T C 0.847982 -8.4357e-06
4:7967287 G A 0.068135 2.8653e-05
4:7967683 T C 0.159152 1.0086e-05
4:7967824 C T 0.034752 2.5179e-04
4:7970103 T C 0.311466 8.3300e-05
4:7972630 A G 0.080313 -1.3994e-04
4:7980637 A G 0.199880 -3.3070e-06
4:7981238 C T 1.286801 7.1521e-06
4:7983008 C T 0.035736 -1.0891e-04
4:7983545 T C 0.190305 -3.4045e-05
4:7985757 A C 0.295584 -2.2433e-05
4:7985830 T C 0.178185 3.9916e-05
4:7991669 A G 0.037365 3.8394e-05
4:8004834 T G 0.210860 6.2797e-05
4:8006194 T C 0.094633 -9.0629e-05
4:8006928 T C 0.610708 -3.1866e-05
4:8007261 A G 0.086077 -2.2229e-05
4:8007648 G A 0.062948 1.1345e-04
4:8009737 T C 0.071812 -4.2199e-05
4:8010035 T C 0.025388 -4.0337e-05
4:8010112 T C 1.566036 8.1919e-05
4:8012322 A G 0.670124 5.0175e-05
4:8020875 T C 0.372236 -1.2423e-05
4:8021478 C T 0.722186 5.1449e-05
4:8023484 A G 0.344504 6.4674e-06
4:8024084 G A 0.068063 -4.8299e-05
4:8028397 T C 0.653665 3.3224e-05
4:8031471 G A 1.488258 5.5854e-05
4:8037316 T G 0.620516 -3.0518e-05
4:8041209 G A 0.318963 -2.7745e-05
4:8045064 T C 0.546267 -1.7107e-05
4:8049312 G A 0.165579 9.5956e-06
4:8050343 A G 0.541450 2.1843e-05
4:8056744 T C 0.330184 -3.8039e-05
4:8062202 A G 1.275353 1.2860e-05
4:8062689 C T 1.664412 7.1789e-06
4:8063568 C T 0.526984 -2.0470e-06
4:8069400 A G 0.308768 5.5936e-05
4:8069714 T C 0.340603 -3.0359e-05
4:8070793 G T 0.251796 -4.6899e-06
4:8072684 G A 0.909950 1.5682e-05
4:8075454 T G 0.058414 5.4629e-05
4:8076952 A G 0.028300 2.0982e-05
4:8080028 A G 0.950200 6.2371e-05
4:8083311 A G 0.118674 1.8587e-04
4:8083563 T C 0.436271 1.9159e-05
4:8084166 T C 0.049832 -1.9448e-05
4:8089598 T C 0.633782 9.3064e-07
4:8090384 T C 0.048410 -4.3897e-05
4:8090697 A G 0.046505 -1.1298e-04
4:8091489 C G 0.055509 3.2439e-05
4:8095419 T C 0.582440 -7.3303e-05
4:8097469 A G 0.572820 -1.1263e-04
4:8103323 T C 0.986972 2.8063e-05
4:8105010 C T 0.682845 -5.4393e-05
4:8106661 G T 0.080254 -2.4209e-05
4:8106881 C T 0.880053 5.3985e-05
4:8108027 C T 1.574563 -9.2447e-05
4:8108315 T C 0.135108 8.8908e-05
4:8108767 T C 0.087337 1.5580e-06
4:8111117 A C 1.655762 1.8974e-06
4:8111169 T G 0.074892 -6.0150e-06
4:8112106 T G 0.531401 -4.9488e-05
4:8113890 C T 1.089618 8.8570e-05
4:8116202 G A 1.518889 -1.0518e-05
4:8117632 G T 0.066720 -6.3022e-05
4:8118328 T C 0.795673 7.6281e-06
4:8118561 T C 1.339833 -7.2125e-05
4:8120666 A G 1.256236 -1.2094e-04
4:8121505 A G 0.393427 -6.9110e-07
4:8122496 G T 0.864139 2.8441e-06
4:8122520 A G 0.033759 4.1029e-05
4:8122628 T C 0.052841 6.5351e-05
4:8125788 T C 1.045668 2.2205e-05
4:8126325 C T 0.069459 -5.3282e-06
4:8127172 T C 0.055158 -2.5492e-05
4:8127373 T C 0.083429 -4.3807e-06
4:8127536 A G 0.064425 1.1211e-04
4:8127746 A G 0.067301 9.0528e-06
4:8128224 A G 0.335143 2.2921e-05
4:8128313 T C 0.037118 2.5275e-06
4:8129655 C A 0.098522 -8.6420e-05
4:8130116 T C 0.331492 -1.1662e-04
4:8135719 T G 0.199140 2.1442e-05
4:8136346 C G 0.042175 6.7869e-05
4:8136734 T C 0.123066 -5.2692e-06
4:8139771 A G 0.185034 2.3382e-05
4:8148159 G A 1.130067 8.8871e-06
4:8149114 T C 0.129678 -1.1260e-06
4:8149470 A G 0.141427 -1.4758e-05
4:8152235 T G 0.079609 1.8418e-05
4:8152994 T C 0.060348 -9.8726e-06
4:8154534 C T 0.321855 9.5337e-05
4:8155070 T C 0.050540 -4.9770e-05
4:8158046 A G 0.022613 5.4695e-05
4:8158352 G A 0.936640 6.2844e-05
4:8169011 A G 0.329006 1.4140e-04
4:8171401 T C 0.816485 -4.9312e-05
4:8172981 T C 0.033068 -1.6318e-06
4:8173975 T G 0.030348 1.7300e-05
4:8176839 G A 0.200938 4.2510e-05
4:8177935 C T 0.375125 4.1189e-06
4:8177970 T C 0.034110 -4.8296e-05
4:8183846 A G 0.124955 4.5260e-06
4:8187442 T G 1.312423 -6.3532e-06
4:8191363 A C 0.065827 6.9246e-06
4:8195196 A G 0.042565 2.5057e-05
4:8197927 A C 0.257524 1.9365e-05
4:8201213 C T 0.119969 6.9475e-05
4:8204854 A G 0.415615 1.0139e-05
4:8207083 G A 1.023499 -6.3833e-05
4:8207810 T C 0.739480 -8.5900e-05
4:8209798 T C 1.764323 1.4627e-06
4:8209913 T A 0.022818 1.7930e-05
4:8211624 T C 1.782460 -2.7387e-05
4:8213310 T C 1.814729 -4.9161e-05
4:8214173 T C 0.708583 -7.4457e-05
4:8215225 T C 1.448436 5.3186e-05
4:8216391 T C 1.173255 7.1364e-05
4:8218219 A G 0.717600 4.3164e-05
4:8220029 A G 0.070264 -1.2531e-05
4:8220424 T C 0.494718 1.0688e-05
4:8222157 C T 0.504533 2.5249e-05
4:8227825 G T 0.039105 -2.6786e-05
4:8229713 G A 1.503377 3.4026e-07
4:8229774 T C 1.508927 -9.5026e-07
4:8230053 T C 0.020669 -1.1637e-04
4:8230456 G T 1.321229 -1.8611e-05
4:8230893 T C 0.616527 -3.6069e-05
4:8232966 G A 0.806991 7.1005e-06
4:8233345 A G 0.189435 -2.4221e-04
4:8233750 G A 0.020328 -4.6475e-05
4:8234562 G A 0.037401 8.2891e-05
4:8236448 A C 0.039900 2.1415e-05
4:8242499 A G 0.108538 -5.0267e-05
4:8246502 C A 1.395209 -1.5528e-05
4:8246647 T C 0.035427 -2.6779e-05
4:8248914 T C 0.073013 -2.0431e-05
4:8252789 A C 0.048352 -7.0384e-07
4:8254784 T C 1.089836 -6.6656e-05
4:8255423 C T 0.037170 -9.5684e-06
4:8260752 T C 0.465188 -1.0460e-03
4:8268548 T C 0.059235 -1.6071e-05
4:8268666 A G 0.093484 -3.9001e-05
4:8270628 A G 0.083825 -6.9370e-06
4:8274334 C T 0.036518 -4.0093e-05
4:8276349 T C 0.555777 2.1735e-04
4:8276491 T C 0.026891 1.1498e-04
4:8278125 A G 0.818160 1.4713e-06
4:8285906 A G 0.031503 -5.4330e-05
4:8286122 A G 0.030909 -5.7623e-05
4:8293193 A G 0.020312 -8.8528e-06
4:8293443 C T 0.147565 3.5193e-05
4:8294196 T C 0.435840 1.7747e-05
4:8301346 G A 1.104257 -1.4999e-04
4:8307293 T C 0.050101 -7.9291e-06
4:8307480 T C 0.086759 4.3312e-05
4:8307504 A G 0.559626 -6.0213e-05
4:8311231 A G 1.425888 2.4569e-05
4:8313040 C T 1.661286 3.2545e-05
4:8315938 A G 1.873007 3.1064e-04
4:8316529 A C 1.611837 9.8964e-05
4:8318010 C T 0.267268 1.6594e-05
4:8320126 G A 0.767471 -2.7263e-05
4:8321709 G A 0.898074 5.3199e-05
4:8323658 A G 1.779584 -5.0698e-05
4:8326862 T G 0.562700 -3.6653e-05
4:8329876 T C 0.090751 -4.5085e-05
4:8332861 T C 0.438219 -1.1480e-05
4:8334382 A G 0.628644 3.3962e-06
4:8334681 T C 0.041234 5.4008e-05
4:8336091 A G 0.803006 9.8038e-06
4:8347341 C T 0.215586 -1.8355e-06
4:8348536 A C 0.149210 -1.6394e-05
4:8355890 A G 0.561668 -2.3624e-05
4:8357736 C A 0.439848 3.0884e-05
4:8359248 A G 0.078791 -3.8816e-05
4:8365832 A G 0.484146 3.3672e-06
4:8367082 T C 0.436674 3.1551e-05
4:8367799 A C 1.133514 -2.4979e-05
4:8371554 C T 0.301628 1.6658e-05
4:8373088 C T 1.247320 -1.6451e-05
4:8374858 T C 0.087976 8.5950e-05
4:8377323 A C 0.370146 2.3159e-05
4:8378332 C G 1.244778 -5.1931e-06
4:8379276 C T 0.077931 -2.2935e-05
4:8379981 C T 0.022350 5.7056e-06
4:8381168 T C 0.036755 -4.1396e-05
4:8386720 A G 0.193096 -1.2453e-05
4:8387509 C A 0.073416 5.8355e-05
4:8390948 T C 0.072546 5.2816e-05
4:8392835 T C 0.062416 3.1403e-05
4:8394374 C T 0.038164 -6.4873e-05
4:8404700 G C 1.314870 9.4469e-06
4:8407596 C T 0.043457 -1.8724e-05
4:8407909 G A 0.085009 5.1302e-05
4:8424231 T C 0.044532 -1.1543e-06
4:8444247 T C 0.172921 -1.3289e-05
4:8454639 G A 1.322599 1.4380e-05
4:8457115 T C 0.093841 -5.9328e-06
4:8464536 T C 0.105026 -1.2780e-05
4:8465721 G A 0.033441 -3.1175e-07
4:8479754 G A 1.022350 -3.6181e-05
4:8499519 G A 0.243737 1.5486e-04
4:8503359 G A 1.413957 1.9871e-05
4:8512170 T C 0.052192 6.7649e-06
4:8512250 C G 0.949876 -4.7787e-05
4:8517810 G T 0.072046 4.6198e-05
4:8518446 G A 0.699008 -2.7578e-05
4:8520270 A C 0.071997 -4.3790e-06
4:8525162 A G 0.837858 4.5052e-05
4:8527188 T C 0.025096 1.4306e-07
4:8528028 A G 0.077687 7.4323e-05
4:8535713 A G 0.654555 3.9609e-05
4:8538461 A G 0.040020 -3.9923e-05
4:8542066 A G 0.274042 4.6667e-05
4:8544100 T C 0.037894 -7.2469e-06
4:8547002 A G 0.138863 4.0661e-05
4:8547874 C T 0.106435 3.1492e-05
4:8547967 T C 0.117207 1.3314e-05
4:8548332 G A 0.710768 -2.7425e-04
4:8550719 A C 0.151223 7.0348e-05
4:8554373 T C 0.794498 9.8174e-06
4:8554562 G C 0.128704 4.5096e-05
4:8557853 A G 0.055931 -2.6309e-05
4:8559164 G C 0.036966 -1.8307e-05
4:8560561 A G 0.098090 7.4385e-06
4:8561119 T C 0.058281 -1.3067e-07
4:8562107 C T 0.821594 3.9342e-05
4:8566758 C T 0.789156 1.7628e-05
4:8569136 G A 0.890595 6.3500e-06
4:8574412 G A 0.065830 -2.8375e-05
4:8574490 C T 0.921969 7.2040e-06
4:8574650 A G 0.026008 -1.1044e-04
4:8579758 T C 0.362005 2.8078e-05
4:8580087 G C 0.126156 -8.4548e-05
4:8580789 C A 1.050618 5.8108e-05
4:8582206 G C 0.810114 1.1200e-05
4:8582856 G T 0.708353 1.9934e-05
4:8584448 C T 0.953125 1.7887e-05
4:8585197 G A 0.248352 3.4288e-05
4:8585517 T C 0.031484 -1.3458e-05
4:8585665 A G 0.034820 2.1864e-05
4:8585989 C T 0.144024 2.4782e-05
4:8586660 C T 0.128048 1.6096e-04
4:8586927 A C 0.685613 1.1385e-05
4:8587987 T C 0.263432 -5.7478e-05
4:8589023 A G 0.224921 -5.2505e-05
4:8589416 C A 0.270086 -2.6292e-05
4:8590242 G A 0.048901 1.9914e-05
4:8591787 T C 0.076730 2.1324e-06
4:8592228 G A 0.667502 -1.1467e-05
4:8594574 C T 1.396030 1.7670e-05
4:8594616 C G 0.406790 7.3827e-06
4:8601298 A G 0.645340 -8.5804e-06
4:8603895 C T 1.015236 3.1382e-06
4:8605157 G C 0.034210 -9.9804e-06
4:8606080 G A 0.190522 -1.8712e-05
4:8606167 G A 0.052912 -9.7099e-06
4:8611686 G A 0.506827 1.1348e-05
4:8612417 C A 0.045379 -3.7662e-05
4:8612691 A G 0.870514 5.4208e-06
4:8614190 A G 0.050020 -4.1739e-05
4:8614366 T C 0.071101 2.6086e-05
4:8615939 G A 0.578633 -5.9373e-05
4:8616748 A G 0.051828 1.0778e-05
4:8620683 C T 0.104107 -9.9610e-05
4:8638990 G T 0.036073 -1.6148e-05
4:8640970 A G 0.076532 6.2158e-05
4:8644450 T C 0.043357 2.8139e-05
4:8644746 T G 1.447670 -1.2730e-04
4:8645076 T C 0.196595 8.3182e-05
4:8645334 A G 1.369688 -5.2833e-05
4:8645820 G A 1.815128 -3.0335e-05
4:8647476 C T 0.198562 -1.4722e-05
4:8648305 C A 0.082741 -1.0770e-05
4:8648453 T C 0.027628 -4.4530e-05
4:8649568 G A 0.079420 4.7498e-05
4:8649855 C T 0.059592 3.5981e-05
4:8650824 T C 1.223632 -1.1946e-04
4:8655375 C T 1.684912 -7.1071e-05
4:8656257 G A 0.084159 -3.5900e-05
4:8656959 C A 0.146069 3.5704e-05
4:8659464 A G 0.033538 -8.8032e-05
4:8670014 G A 0.055512 1.2434e-05
4:8670970 G A 0.263029 1.3746e-05
4:8675988 G C 1.921183 -1.3652e-05
4:8676596 A C 0.020646 5.0112e-05
4:8678364 G A 1.961015 -1.3771e-05
4:8685014 G T 0.077083 7.6412e-05
4:8692633 T C 0.032792 -4.8753e-05
4:8698957 T C 0.075181 -2.0390e-05
4:8700591 A G 0.062594 -5.0584e-06
4:8702031 T C 0.054347 3.6854e-05
4:8703166 T C 0.022185 -8.7551e-06
4:8703654 A G 1.808686 -5.5241e-07
4:8712928 T C 0.024340 6.6116e-05
4:8714689 C T 1.966936 1.5955e-05
4:8724472 A G 0.117139 3.2191e-04
4:8726725 A G 0.136033 7.3344e-05
4:8727807 A G 0.087457 2.6284e-05
4:8728783 A G 1.559951 -6.0831e-05
4:8729471 C T 1.885857 -5.2660e-05
4:8732423 A G 0.040491 2.2798e-05
4:9370897 T C 0.447927 1.5465e-05
4:9371224 A G 1.380775 -1.8416e-05
4:9371376 T C 0.190029 -2.5744e-06
4:9386267 A G 0.023746 -7.5675e-05
4:9386295 A C 0.147133 2.0038e-05
4:9391217 T C 0.034019 -6.0087e-05
4:9395312 C T 1.828520 -9.4234e-06
4:9401851 T G 0.057232 -1.9059e-05
4:9402395 A G 0.363748 -2.8531e-06
4:9402618 T C 0.083344 5.3382e-05
4:9403622 A C 0.026041 -2.7329e-05
4:9419322 A G 0.231792 1.5113e-05
4:9431441 G A 0.260076 8.7972e-05
4:9435745 T C 0.250046 3.5158e-05
4:9440568 T C 0.053756 -4.0015e-05
4:9443894 T C 1.279664 -3.1127e-05
4:9445551 T G 0.233652 1.2942e-05
4:9452936 G A 1.571648 -9.2727e-05
4:9495924 T C 0.265090 1.3879e-04
4:9496699 T G 0.143018 -3.6244e-05
4:9509791 C T 1.909547 -2.9699e-05
4:9511324 A G 0.045983 -2.8195e-05
4:9518791 C G 1.643870 -1.6511e-04
4:9528266 G C 0.044785 4.3090e-05
4:9532279 A G 0.113786 -6.9376e-05
4:9558355 C G 0.082195 -5.5434e-05
4:9565337 G T 1.929025 -5.0483e-05
4:9574572 A G 1.312741 -2.7465e-05
4:9588339 A G 0.111336 8.2491e-05
4:9589334 A C 0.074467 1.2965e-05
4:9590700 T G 1.650056 -4.5905e-05
4:9599609 A G 0.119126 1.7326e-05
4:9612877 T C 1.965939 -7.8203e-05
4:9634451 C T 1.926474 -9.6503e-06
4:9635408 C T 0.261536 1.0812e-05
4:9637886 A G 1.266772 -1.2910e-05
4:9663694 A G 0.033396 6.6829e-05
4:9671025 T C 0.264873 2.4529e-05
4:9684785 G A 0.071033 1.1105e-04
4:9687410 C T 1.892209 -3.6324e-05
4:9688014 C T 1.638066 -1.4795e-05
4:9693253 C T 1.928545 7.0608e-06
4:9694662 C T 1.374449 -3.0021e-05
4:9717975 T C 1.147532 -5.3633e-05
4:9721066 G A 1.917230 1.6363e-05
4:9724519 T C 0.066213 -2.1590e-05
4:9731215 A G 1.327646 1.3151e-05
4:9732138 T C 0.071903 -9.2681e-05
4:9735093 G A 1.917308 1.1256e-05
4:9741681 G T 1.917749 1.2953e-05
4:9748401 A G 0.063672 -2.3743e-05
4:9760753 A G 1.926321 6.9906e-05
4:9765123 A G 0.026862 -5.0656e-05
4:9766888 T C 0.369149 1.9362e-05
4:9774354 G A 0.268492 3.5360e-06
4:9777590 A G 1.286866 -1.0936e-05
4:9777971 A G 0.082546 1.5083e-05
4:9787290 T C 0.037845 -1.3214e-05
4:9787836 A G 0.064532 2.7351e-06
4:9790428 G A 0.031643 3.0940e-05
4:9790712 C T 1.925977 6.7878e-05
4:9801360 G A 0.032691 1.9667e-05
4:9802272 T C 1.281085 -6.4599e-06
4:9805562 A T 0.034632 1.8911e-04
4:9807632 G T 0.057794 -3.2444e-05
4:9809859 G A 0.374758 8.5754e-06
4:9810714 G A 0.052111 1.1156e-05
4:9815440 T C 0.064516 3.4192e-06
4:9817290 A G 0.044240 -6.5054e-05
4:9828502 T C 0.180701 -8.7630e-06
4:9835352 C T 0.033133 -1.1461e-05
4:9838335 T G 0.213454 -9.9426e-06
4:9844767 T C 0.034759 -3.5780e-05
4:9849528 T C 0.430844 1.5761e-05
4:9849864 T C 0.035924 -3.1082e-05
4:9852516 G A 0.066405 4.0253e-05
4:9862300 A G 1.930174 8.6812e-07
4:9872456 C G 0.134442 -1.5677e-05
4:9872581 T C 0.036557 6.1397e-05
4:9881158 A C 1.264659 -3.2118e-06
4:9883801 G A 1.873954 4.2971e-05
4:9894371 T C 0.079566 8.5606e-06
4:9895070 C T 0.497369 1.9432e-05
4:9897885 A G 0.556371 -3.2408e-06
4:9909850 G T 0.309330 5.2767e-05
4:9909923 A G 1.062578 -2.4238e-05
4:9916133 G A 0.040325 2.4715e-05
4:9917484 G C 0.044321 -4.1081e-05
4:9918133 A G 0.042308 5.8543e-05
4:9921931 C T 1.289404 -1.3356e-05
4:9922130 T C 0.382054 2.9413e-05
4:9922170 G C 0.054688 -6.2946e-06
4:9923004 T G 1.522761 7.0356e-05
4:9926967 G T 0.532070 -2.3545e-05
4:9928314 T C 0.042415 -5.8547e-05
4:9932882 T C 0.087707 -6.9787e-05
4:9935910 G A 0.498203 -3.2758e-05
4:9946163 C T 0.441955 1.2424e-05
4:9946337 T C 0.048352 1.6579e-05
4:9956079 T C 0.377656 -2.7993e-05
4:9959267 G A 0.125565 3.0264e-05
4:9966380 G A 0.432010 -1.6887e-05
4:9967843 A G 0.850588 -5.4658e-06
4:9978142 A G 1.051926 -1.0881e-05
4:9992862 T C 0.100738 3.7135e-06
4:9995182 C G 1.515227 1.1672e-05
4:10000356 A G 0.033470 -4.8929e-05
4:10005555 T A 0.536523 7.0372e-07
4:10008964 T C 0.054136 -6.8164e-05
4:10010520 T G 0.716555 1.7954e-05
4:10028077 A G 0.560347 1.1440e-07
4:10042686 A G 0.026904 1.4018e-05
4:10049995 A G 0.037975 6.1481e-05
4:10050141 T C 1.653415 -8.1754e-06
4:10056376 C T 1.577978 1.9521e-05
4:10061147 T C 0.062497 -4.1711e-05
4:10062326 A G 1.584469 6.4536e-06
4:10065873 A G 0.572606 3.0167e-05
4:10068680 C G 0.125007 -2.4677e-05
4:10094042 A G 0.118343 2.9664e-05
4:10096020 T C 0.841098 -8.7096e-06
4:10104670 G A 0.957244 -1.5065e-05
4:10120609 C T 1.232519 -1.3710e-06
4:10123215 T C 0.147266 -2.0880e-05
4:10125335 T G 1.403739 1.5102e-05
4:10135421 C T 0.797806 -4.9647e-05
4:10135661 C T 0.062731 -1.3987e-06
4:10139936 A G 0.042432 2.9734e-05
4:10145794 A G 0.884958 7.7822e-06
4:10148122 A C 0.036748 1.0032e-05
4:10149784 G C 0.396089 1.7702e-06
4:10152302 A G 0.034028 -2.3880e-05
4:10153471 C T 0.102543 -4.2458e-05
4:10169545 A C 0.139678 3.6070e-05
4:10173019 G A 1.201240 -1.8771e-06
4:10176594 C T 0.038164 -6.0330e-05
4:10176686 C T 0.185466 -2.6853e-05
4:10182836 C A 0.026528 -6.9177e-05
4:10203462 T G 0.085590 -1.4688e-05
4:10204421 T G 0.022402 -4.6210e-05
4:10206530 G T 0.110888 6.8339e-05
4:10209873 T C 0.038141 2.9965e-05
4:10235622 C G 0.897941 -5.9798e-06
4:10240806 A G 0.031468 2.5618e-05
4:10241991 T G 1.979120 4.1384e-06
4:10250547 C T 0.076152 -6.0526e-05
4:10260765 A G 0.036443 -7.4777e-05
4:10266967 T C 1.876067 -2.8722e-05
4:10269778 T C 0.023175 1.4259e-05
4:10272013 T C 0.133128 -3.8578e-05
4:10291550 A G 0.066168 5.4982e-05
4:10293246 T G 0.155024 -3.0935e-05
4:10296114 T C 1.333783 -3.0444e-05
4:10302359 A G 0.137591 -5.8644e-06
4:10304641 A C 0.229017 -3.2061e-06
4:10304726 G A 0.422006 -1.9347e-05
4:10305155 A G 0.021539 -8.7762e-06
4:10311887 G A 1.864675 -1.6326e-04
4:10316350 G A 0.032685 -4.3593e-05
4:10322400 G A 0.042107 -8.9416e-05
4:10324160 A G 0.970616 -6.0341e-06
4:10328335 G A 0.049608 -5.5107e-05
4:10331294 G T 0.430280 -4.4068e-05
4:10331887 G C 0.036683 -1.5493e-05
4:10335496 T C 0.066603 -1.2054e-05
4:10335524 T C 1.889700 -5.8428e-05
4:10336032 G A 0.022048 1.9921e-04
4:10337742 T C 0.031026 3.3545e-05
4:10341347 T C 0.036839 1.7898e-04
4:10350765 C T 0.281384 -7.9024e-06
4:10353628 C T 0.105724 -1.4260e-05
4:10360091 T G 0.157805 5.4733e-06
4:10362701 T G 0.040987 5.6159e-05
4:10365700 G A 0.041516 -7.5420e-05
4:10369301 T C 0.047761 -3.8986e-06
4:10370537 T C 0.107467 1.7155e-05
4:10382500 C T 0.067664 2.5649e-05
4:10387559 A C 0.884279 -2.4008e-05
4:10387698 C T 0.027634 5.5830e-05
4:10388313 G A 1.855447 -1.9533e-04
4:10407572 T G 0.425820 -5.7899e-06
4:10431132 G C 0.071345 -5.9964e-05
4:10439114 G C 0.054769 -2.8850e-05
4:10440811 T C 0.062140 1.8434e-04
4:10443384 G T 0.789072 -9.8807e-06
4:10444106 G A 0.035207 6.2432e-06
4:10445207 C T 0.072377 -6.1593e-05
4:10447168 G C 0.533559 5.8596e-06
4:10447194 G T 0.042555 3.2774e-05
4:10447640 G A 0.208861 2.7135e-05
4:10447907 T C 0.055178 -3.8678e-05
4:10452986 C G 1.021344 7.2278e-06
4:10456156 C A 0.267190 8.3170e-05
4:10456414 A G 0.121278 -5.0298e-05
4:10462505 G A 0.021364 1.0717e-04
4:10473180 C T 0.021110 4.6539e-05
4:10475112 A G 0.396034 -3.3684e-05
4:10475280 C A 0.666298 1.2193e-05
4:10482748 A C 0.044207 7.0853e-05
4:10493961 T C 0.147442 2.6225e-05
4:10498830 A G 0.871682 9.2295e-06
4:10499344 C T 0.561664 1.1393e-05
4:10501373 A G 0.362518 -3.5764e-05
4:10504484 C A 0.086584 1.4392e-05
4:10508404 A C 0.816972 -5.7947e-06
4:10510881 T G 1.236401 -2.2765e-05
4:10514681 T C 1.369467 4.0544e-06
4:10515142 T C 0.035814 -4.0052e-05
4:10524671 A G 0.894503 6.0931e-06
4:10529151 T C 0.020698 3.4610e-05
4:10531693 T C 0.025800 2.0425e-05
4:10531997 A G 0.089378 2.9024e-05
4:10532634 A G 1.459732 -4.8005e-08
4:10533535 G A 0.083951 -3.9495e-05
4:10540478 A G 0.047641 1.6872e-05
4:10540862 A G 0.087661 2.3085e-05
4:10544125 G A 0.041503 3.4472e-06
4:10545853 A G 1.585563 -3.2673e-05
4:10549891 G A 0.119301 1.4818e-05
4:10553282 G A 0.115377 3.7963e-05
4:10575259 A G 0.113098 6.2077e-05
4:10583154 G A 0.254194 1.1005e-05
4:10586571 A G 0.120547 3.0791e-05
4:10590016 A G 0.035788 -7.6736e-06
4:10596959 T C 1.952898 3.8847e-05
4:10597009 C G 0.069479 4.3039e-05
4:10603924 T G 0.022996 8.7027e-05
4:10611109 T G 0.054821 -5.2231e-05
4:10611515 C T 0.331300 -4.2383e-06
4:10613798 T C 0.119580 3.1870e-05
4:10618030 A G 1.563258 -3.3607e-05
4:10638254 A G 0.391606 3.9339e-06
4:10641202 A C 0.126013 -4.8079e-05
4:10646731 G A 0.054620 -1.4377e-07
4:10648278 C A 0.270615 5.1934e-05
4:10660581 G A 0.041153 -1.8315e-05
4:10662329 C T 0.651260 1.0462e-06
4:10665321 G A 0.031020 8.1859e-05
4:10666272 T C 1.028832 -1.9078e-05
4:10671323 C G 0.343047 1.9304e-05
4:10683051 A G 0.030796 -2.3994e-05
4:10685033 A G 0.273636 1.0397e-05
4:10688084 C A 1.037615 5.3451e-06
4:10689292 A C 0.921102 -4.2412e-06
4:10690043 T C 0.972875 -7.5948e-06
4:10690720 A G 0.690901 -4.5462e-05
4:10690918 G C 0.777809 -2.2659e-05
4:10693849 C T 0.149301 1.4844e-05
4:10699127 T G 0.266002 -1.8018e-05
4:10702098 A G 0.070099 -1.5944e-05
4:10703215 A G 0.072870 -1.5210e-05
4:10710493 G A 0.135124 -7.2603e-06
4:10714255 A G 0.066690 -3.3233e-06
4:10717594 T A 0.081290 5.7091e-06
4:10718223 T G 0.129197 4.2508e-05
4:10718846 G A 0.944300 -1.2811e-04
4:10722080 G T 0.105007 -7.2616e-05
4:10723466 A G 0.598660 5.1902e-05
4:10727528 A G 0.820503 -2.0272e-04
4:10735188 A G 0.208432 -2.0083e-05
4:10735592 A G 0.496136 6.6389e-05
4:10735907 G C 0.552200 -3.4693e-04
4:10736066 G A 0.082845 -5.9584e-05
4:10736981 T G 0.076889 1.9284e-06
4:10745417 G A 0.446216 3.4932e-05
4:10760422 T C 0.049923 1.7878e-06
4:10760911 C T 0.232526 6.5525e-05
4:10761455 A G 0.070994 5.5020e-05
4:10764602 T C 0.034418 5.1709e-05
4:10783177 C A 0.208368 -1.0896e-05
4:10784440 G A 0.102381 -4.8176e-05
4:10788015 C T 0.025190 4.3225e-05
4:10794713 T C 0.071306 4.6671e-05
4:10801026 G A 0.236979 9.9143e-05
4:10801705 T C 0.101745 1.3930e-05
4:10802915 C T 0.093049 -3.9305e-06
4:10808305 A C 0.026206 5.6114e-05
4:10809272 A C 0.088086 -1.2322e-04
4:10809632 G A 0.025372 4.0846e-05
4:10818107 C A 0.472887 5.3792e-05
4:10832291 C T 1.045729 1.3592e-05
4:10835207 T C 0.056979 1.2766e-04
4:10856611 T C 0.034616 -1.6225e-05
4:10864456 C G 0.027303 8.3227e-05
4:10870708 A G 0.895302 -7.0207e-06
4:10873401 A G 1.496142 -5.1672e-05
4:10875944 A G 0.108687 8.8954e-05
4:10879033 C T 1.974436 -3.8934e-05
4:10881838 A G 0.047735 -8.3579e-05
4:10882847 G A 0.121966 8.5130e-05
4:10889389 A G 0.086123 -6.5424e-05
4:10894952 A G 0.022211 -5.0718e-05
4:10900102 T C 0.251471 -1.0261e-04
4:10902887 T G 0.295682 8.9171e-05
4:10908621 C T 0.280576 -2.7758e-05
4:10910291 T G 0.980477 7.1001e-04
4:10915507 G A 0.078768 -7.4109e-05
4:10919894 A G 0.026297 -1.3747e-05
4:10929768 C T 1.346481 1.0860e-05
4:10931705 G A 0.427738 -1.8685e-05
4:10932041 C T 0.303027 1.1260e-05
4:10935123 G C 0.064935 3.0325e-06
4:10936389 C T 0.032844 5.8683e-05
4:10936516 G A 0.066022 -4.8992e-05
4:10944487 A G 0.261637 3.6283e-06
4:10948467 G A 0.637563 -1.5849e-05
4:10948912 C T 1.558201 -2.8535e-05
4:10953205 A G 1.123066 -1.4657e-05
4:10956511 G C 0.182184 1.1215e-04
4:10959658 A G 0.230620 -1.1220e-04
4:10959700 T C 0.110524 -1.3805e-05
4:10959963 A C 1.416592 5.4404e-05
4:10966894 C A 0.638634 9.0530e-07
4:10970962 C T 0.969006 -8.0421e-06
4:10974887 G C 0.035414 -3.4645e-05
4:10977530 T C 0.068057 1.8657e-04
4:10980248 G A 0.846499 -1.0254e-05
4:10981776 A G 0.076512 1.8720e-05
4:10987378 A C 0.063977 6.2228e-05
4:10990869 G A 1.640143 7.8522e-06
4:10993119 G A 0.184076 4.8325e-05
4:11001746 T C 1.392071 1.2107e-05
4:11016733 T C 0.507344 -3.6092e-05
4:11020527 A G 0.142378 3.9769e-04
4:11020779 G T 0.069952 3.6876e-05
4:11021192 G A 0.046388 -9.7827e-08
4:11022174 T C 0.031607 3.7921e-05
4:11024610 A G 0.088616 -6.9233e-05
4:11024825 A G 0.060374 3.5561e-05
4:11025320 A G 1.785096 6.6407e-05
4:11026028 G A 1.468073 -7.5861e-06
4:11031904 A C 0.053159 5.1458e-05
4:11034078 A G 0.112209 -5.9151e-05
4:11035554 G T 0.962469 2.5907e-05
4:11042993 A G 0.315481 4.4854e-05
4:11049800 A G 0.188202 -9.3717e-05
4:11050853 T G 1.742683 2.8059e-05
4:11051335 T C 1.215326 7.8218e-05
4:11052128 G C 0.187923 -4.0255e-06
4:11052928 A G 0.085500 -3.3403e-05
4:11054892 G A 0.608640 -7.1592e-05
4:11054935 G A 0.178263 -2.3682e-05
4:11060009 G A 0.420247 -7.5297e-05
4:11069265 A G 0.202710 -2.7558e-05
4:11070844 T C 0.104445 -3.2181e-05
4:11073477 A C 0.034308 -4.2399e-05
4:11075260 C A 0.275136 -2.6999e-05
4:11075813 T A 0.026336 -2.3598e-05
4:11076574 T C 0.030465 -1.5775e-05
4:11081218 G C 0.149103 -1.9710e-05
4:11081758 T C 0.092384 -8.5153e-06
4:11091691 G A 0.628585 -1.0607e-04
4:11099561 G T 0.089544 -4.3617e-05
4:11113336 A G 0.543680 -4.8316e-05
4:11117827 A G 0.687681 -3.8495e-05
4:11119049 A G 0.474967 -1.8816e-05
4:11121384 A G 0.028394 -6.3672e-05
4:11121480 G C 0.719999 9.7352e-06
4:11126658 C T 0.284565 4.5167e-05
4:11133145 G A 0.155241 1.1061e-05
4:11139391 A G 0.043156 -1.8937e-05
4:11140832 A G 0.227271 6.1209e-05
4:11141629 A G 0.092585 -6.6988e-05
4:11142369 T C 0.056002 5.7770e-05
4:11154827 C G 0.742161 -1.1161e-05
4:11155029 A C 0.027667 2.0502e-05
4:11160262 G A 0.237992 -1.3773e-05
4:11162918 T G 0.352213 1.3897e-05
4:11165269 C T 0.145994 -4.3519e-05
4:11165625 A C 0.052925 -3.7892e-05
4:11169139 A G 0.182252 3.3294e-05
4:11177243 C A 0.063260 -3.7935e-05
4:11197418 G A 0.083669 -6.5921e-05
4:11200748 C T 0.259946 -2.5788e-05
4:11200917 T C 0.032837 -6.7788e-05
4:11212224 A G 0.086103 1.7527e-06
4:11220641 C T 1.424389 -2.4293e-05
4:11223883 G A 0.040124 -1.0719e-04
4:11225740 C A 1.087859 1.0184e-05
4:11231892 C T 0.140518 -3.2809e-05
4:11250650 A G 1.842490 8.3612e-06
4:11256946 C T 0.342706 -5.3488e-05
4:11267353 T C 0.968597 5.7267e-05
4:11269879 A G 1.571499 6.3929e-05
4:11273862 G A 0.092939 -2.0858e-05
4:11275561 C T 0.480342 2.1096e-05
4:11277997 A G 0.148915 6.1412e-05
4:11281650 T C 0.039426 4.7565e-05
4:11284334 A G 0.335818 -1.7079e-05
4:11288545 C T 0.282958 1.9845e-05
4:11288684 A C 0.167007 2.1338e-05
4:11295616 A G 0.281316 -1.1757e-05
4:11302032 A C 0.090741 -2.8486e-05
4:11305277 T C 0.271880 -1.2906e-05
4:11305456 T C 1.431399 2.1582e-05
4:11307741 A G 0.061082 -1.2650e-04
4:11308233 G A 0.063464 3.7851e-06
4:11311285 T C 0.055275 6.6245e-05
4:11323688 T G 0.081929 -6.7719e-06
4:11328156 T C 0.024061 -1.7545e-05
4:11328556 C T 0.086113 -6.2740e-06
4:11329392 G A 0.264289 -1.4000e-05
4:11335049 C A 0.665473 8.2927e-06
4:11337983 T C 1.830870 2.4077e-05
4:11338687 C G 0.059943 3.0105e-05
4:11345094 C G 0.073792 2.5605e-05
4:11345392 T C 0.115828 -3.8293e-05
4:11350200 A G 0.046911 1.3764e-05
4:11352031 G A 0.421964 3.9211e-05
4:11354129 A G 0.021873 5.8647e-05
4:11356965 T C 0.365283 -5.3358e-06
4:11377393 C T 0.412152 -1.2537e-05
4:11377912 A G 1.920236 1.6050e-05
4:11378315 A G 0.088697 -4.4319e-05
4:11391628 T C 0.169613 2.4680e-05
4:11394743 A G 0.243315 1.1618e-05
4:11397472 C G 0.031890 -1.8689e-05
4:11397622 G A 0.043029 -3.9699e-05
4:11398468 T C 0.141275 -4.0531e-05
4:11401087 G A 0.430283 -2.8317e-05
4:11403970 G A 0.049345 3.6515e-05
4:11404914 T C 0.040137 1.7262e-06
4:11408918 G C 0.651870 -1.4404e-04
4:11409411 G A 0.080456 -1.1780e-06
4:11411054 T G 0.481128 -4.0920e-05
4:11411721 G C 0.039848 1.7483e-05
4:11411870 G A 1.325974 1.7714e-05
4:11412087 G A 0.279102 -7.0393e-05
4:11412129 A G 0.678132 1.7823e-05
4:11412625 C T 0.449326 2.8129e-06
4:11413118 G C 0.474075 1.5189e-05
4:11413657 A G 0.248264 -1.5009e-04
4:11413989 A G 0.072315 -2.7231e-05
4:11414440 T C 0.029251 6.9605e-06
4:11415977 G A 0.154495 -3.9028e-05
4:11416758 T C 0.326072 4.1456e-05
4:11418824 G A 0.090342 -5.7429e-05
4:11421759 A T 0.380448 -5.1978e-06
4:11424209 C A 0.276554 -3.6487e-06
4:11424225 G A 0.824028 -2.1577e-05
4:11425097 G T 0.113186 -3.9258e-05
4:11425821 G A 0.823116 2.1534e-05
4:11427252 T C 0.104448 1.3548e-05
4:11427419 C T 0.386485 5.5870e-06
4:11428121 A G 0.034405 2.2284e-05
4:11429969 G A 0.261010 1.2050e-05
4:11431400 T G 0.038228 -2.7792e-05
4:11437784 T C 0.039722 6.5562e-05
4:11438347 G A 0.346516 1.1386e-06
4:11441144 C T 0.422665 2.5403e-05
4:11443940 T C 0.024918 -6.7767e-06
4:11445381 G T 1.052536 1.9391e-05
4:11448155 A G 1.616599 -7.6735e-06
4:11450802 C T 0.639157 3.0703e-05
4:11451985 T C 0.051919 -4.2585e-05
4:11458677 G A 0.424895 -3.6248e-06
4:11467604 G C 0.070160 -4.3560e-05
4:11469173 C G 0.165485 -7.2449e-06
4:11469726 A C 0.033090 4.3363e-05
4:11470659 A G 0.058709 -1.7515e-05
4:11477822 G A 0.294769 -1.2940e-05
4:11482224 G A 0.086343 2.3040e-04
4:11496629 A C 1.423632 5.4047e-05
4:11497049 A C 1.507941 8.1265e-05
4:11498102 G C 0.030812 7.9426e-05
4:11498370 G A 0.559142 1.2583e-05
4:11503604 A G 0.541774 -3.3431e-07
4:11504535 T C 0.134475 -9.5288e-06
4:11509065 G A 0.020111 4.3186e-05
4:11511357 C T 0.470478 5.2015e-05
4:11513562 G A 0.397413 -2.2142e-05
4:11519011 G A 0.194771 2.9467e-05
4:11522616 C T 0.139882 4.0184e-05
4:11523636 A G 0.085814 4.5990e-05
4:11525181 G C 0.120537 -4.3208e-05
4:11526448 G A 0.021873 -1.2998e-05
4:11530345 A G 0.540116 3.2701e-06
4:11531314 A G 0.814382 3.1901e-05
4:11535994 G A 1.644295 -1.0675e-06
4:11536021 A G 1.051478 -9.6667e-06
4:11536679 T C 0.040858 -1.4194e-05
4:11537523 G A 1.751609 1.9811e-05
4:11539698 T C 1.612847 -1.2773e-05
4:11540787 G A 0.084084 5.8543e-05
4:11541340 A G 1.234947 5.7897e-05
4:11541788 C A 0.439663 -2.7640e-05
4:11541937 A G 0.122436 -3.7092e-05
4:11546579 T G 1.510472 2.1482e-05
4:11547255 C T 0.938013 3.6181e-05
4:11547382 C T 0.203252 -5.7250e-06
4:11547422 A G 0.054447 -3.1244e-05
4:11547835 A G 0.034872 -1.0302e-04
4:11555761 A G 0.135890 -1.4376e-05
4:11556107 T G 1.126821 4.3245e-05
4:11556128 A G 0.027109 -2.9754e-07
4:11558312 G A 0.079125 -6.8900e-05
4:11558950 C T 0.024320 -4.8939e-07
4:11567021 G T 0.270978 1.4655e-06
4:11568902 A G 1.676619 -1.3748e-05
4:11570985 G A 0.425557 -4.0678e-05
4:11571164 T C 1.140427 -6.9514e-06
4:11572999 A G 0.049108 -4.3718e-06
4:11573202 G T 0.044860 -9.6141e-05
4:11577136 G T 0.449767 4.5644e-05
4:11588412 A C 0.363057 1.4396e-05
4:11588969 C T 0.310158 6.0057e-06
4:11590243 G A 0.053646 9.4718e-05
4:11604896 T C 0.567150 -5.6105e-05
4:11605028 C T 1.477184 -2.6615e-05
4:11607797 C T 0.038420 2.3990e-05
4:11611068 T C 0.090281 -6.5569e-05
4:11620826 G A 0.274886 2.2679e-05
4:11621503 T C 0.070800 6.1108e-06
4:11623160 G A 1.699018 -4.6273e-05
4:11624026 A G 0.077833 -7.2709e-06
4:11624815 T C 0.199984 -3.6513e-05
4:11628238 G A 0.728467 -4.5224e-05
4:11629772 T C 0.037128 1.4214e-05
4:11629882 A G 1.220877 -2.8440e-05
4:11632295 T C 0.041896 -4.1007e-05
4:11651305 T C 0.099651 3.6869e-05
4:11652631 A G 0.038920 6.0130e-07
4:11661097 G C 1.229062 -2.2909e-05
4:11661984 T C 0.037375 -4.6678e-06
4:11665700 A G 0.221402 -3.3831e-05
4:11674633 C A 0.030335 -4.9383e-05
4:11689356 A C 0.024622 3.4636e-05
4:11691006 T C 0.664360 -8.2944e-05
4:11696080 G T 0.099038 2.9859e-05
4:11701106 A G 1.442007 -4.4457e-05
4:11703240 A G 0.272789 5.9404e-05
4:11703818 T G 0.033490 1.2709e-05
4:11713119 T C 0.037164 3.1068e-05
4:11721380 T C 0.076502 8.1550e-06
4:11721556 A G 1.240984 -5.8032e-06
4:11724036 G A 0.208124 -1.4264e-04
4:11733880 A G 0.093546 8.9574e-06
4:11743594 C A 1.239426 2.5532e-05
4:11745026 C T 0.096405 -2.1547e-05
4:11745532 T C 0.165046 -4.9585e-05
4:11755043 A G 1.430192 1.8196e-07
4:11765129 C A 0.059030 -1.6944e-05
4:11765383 C A 0.234093 -7.1123e-04
4:11765739 G T 0.040176 -2.5570e-05
4:11766146 A G 0.188724 -6.8917e-04
4:11769226 C A 0.026628 1.9329e-05
4:11771854 T C 0.442996 -3.0733e-05
4:11775231 A C 0.127133 -1.7023e-05
4:11776230 T C 0.309278 1.5036e-06
4:11777034 T C 0.038034 3.2747e-05
4:11778814 A G 0.039530 -9.2557e-05
4:11781171 T C 0.024281 1.9286e-05
4:11787631 C T 0.057992 3.4715e-05
4:11790581 T C 0.245262 1.5300e-06
4:11793803 T C 0.049326 1.9017e-05
4:11807314 G T 0.026255 -1.5004e-05
4:11817899 G A 0.080748 7.8840e-06
4:11823502 A G 0.268184 4.2412e-07
4:11831038 C A 0.102108 2.9862e-05
4:11841213 T G 0.467788 -1.2460e-05
4:11842644 C T 1.685068 -2.0695e-06
4:11844299 G C 0.132362 2.6547e-05
4:11855863 T C 0.773859 -1.7529e-05
4:11871226 G A 0.095299 4.4810e-05
4:11878846 G A 0.434155 -3.2422e-05
4:11883249 A G 0.021977 1.8385e-05
4:11893931 T G 0.476869 -4.5831e-05
4:11895711 T C 0.124540 -1.3774e-04
4:11907559 A G 1.807043 2.4003e-05
4:11907705 A G 0.039462 -5.2740e-06
4:11913121 C G 0.024152 1.1908e-05
4:11913192 C T 0.073101 5.6459e-05
4:11913343 C T 0.223490 2.3683e-05
4:11915052 A G 0.144231 1.1988e-05
4:11922195 T C 1.298557 5.0561e-05
4:11930564 T C 0.221571 -8.5547e-06
4:11932029 T C 0.254376 1.0397e-04
4:11932933 T C 0.238991 -2.7524e-05
4:11937838 C A 0.500784 -1.4234e-05
4:11950316 C A 0.144709 2.9217e-05
4:11960429 A G 0.373950 -1.9754e-05
4:11972456 G A 0.032841 4.1474e-05
4:11975305 T C 0.051354 3.3856e-05
4:11977042 A C 0.213395 -2.1970e-05
4:11982657 C G 0.041500 6.0105e-06
4:11983180 A G 0.679735 -1.5669e-05
4:11984293 A G 0.067031 4.2138e-05
4:11985632 C T 0.028115 -5.3944e-05
4:11986289 C A 1.074143 3.4216e-06
4:11987332 T G 0.035496 1.8403e-05
4:11987984 A C 0.830263 -9.1863e-07
4:11991213 T C 0.916555 -2.3657e-05
4:12000786 C T 0.070186 -8.9979e-05
4:12001753 C A 0.022999 1.8211e-06
4:12006544 T C 0.051627 2.8316e-05
4:12010389 C T 0.061374 2.2953e-05
4:12016018 G C 0.048008 2.7954e-05
4:12021139 T C 0.646479 -7.7875e-05
4:12024423 A G 0.239968 1.1806e-04
4:12030292 A C 0.255071 1.1555e-04
4:12034568 T C 0.988448 4.0745e-06
4:12037240 C T 0.059050 -1.2932e-04
4:12039139 G T 0.083205 9.3711e-05
4:12040793 T C 0.108736 -2.1738e-06
4:12044055 T C 0.050014 5.8406e-06
4:12045108 G A 0.092306 4.5308e-05
4:12051532 A G 0.066895 -7.1910e-05
4:12058344 C T 0.042672 2.0501e-05
4:12062626 A G 0.133284 -4.3119e-05
4:12085796 A C 0.885516 -3.3354e-05
4:12088266 C T 0.224950 -1.9633e-05
4:12088997 G C 0.082033 1.0769e-04
4:12090427 C T 0.053759 7.3868e-06
4:12098594 T C 0.107418 -1.5405e-05
4:12098774 G A 0.277229 -9.6848e-06
4:12104027 T C 0.349068 7.8568e-06
4:12107143 A G 0.143686 1.2447e-04
4:12114475 A C 0.062179 5.7903e-06
4:12117907 G C 0.355887 4.3638e-06
4:12118622 C G 0.031883 2.4250e-05
4:12120463 A G 0.106493 -1.0389e-05
4:12124570 T C 1.248277 -2.6287e-05
4:12127680 C T 0.052247 2.5279e-07
4:12143367 A G 0.253477 -1.3774e-05
4:12143728 C T 0.875379 -2.3620e-05
4:12146000 A G 0.805540 -7.2840e-05
4:12169032 A G 0.075298 -3.3817e-05
4:12176391 C T 0.029413 -2.5175e-06
4:12178268 G A 0.434272 2.9367e-05
4:12179697 C T 0.082796 1.1659e-04
4:12180748 G T 1.399104 4.3837e-05
4:12184653 C A 0.751680 -3.5942e-05
4:12188297 C T 0.555283 9.4721e-05
4:12196608 C T 1.600396 -3.9724e-05
4:12198420 G A 0.042652 -1.5208e-05
4:12198447 A C 0.831747 -6.7837e-06
4:12202419 C T 0.081618 1.0790e-04
4:12207858 T G 0.915367 1.4447e-05
4:12208668 T C 0.647998 -1.4132e-05
4:12212637 T C 0.916672 -4.6721e-05
4:12213225 A G 0.267794 3.5569e-06
4:12213876 A G 0.035814 -2.6192e-05
4:12215807 G T 0.104776 3.0368e-05
4:12224388 G A 1.194693 -5.9103e-05
4:12226656 C A 0.065012 -7.0027e-05
4:12232241 C T 0.067911 -1.2875e-04
4:12233104 A C 1.219033 -3.2068e-05
4:12240184 T C 1.555027 -2.1009e-05
4:12240776 C T 0.984674 -7.5493e-05
4:12242369 A G 0.213200 3.2761e-05
4:12250101 C T 0.090858 -2.5944e-05
4:12251071 A G 0.042016 7.2045e-05
4:12252178 T G 0.067833 -9.3821e-05
4:12257239 T A 0.021412 2.8726e-05
4:12261688 A G 0.128811 -9.9973e-06
4:12275642 C A 1.598724 -1.2331e-05
4:12282502 T C 0.032201 2.9381e-05
4:12284478 A C 0.048926 4.7493e-05
4:12294682 T G 0.442032 4.1284e-05
4:12297358 C T 0.110618 -2.3149e-05
4:12298835 A C 0.059735 -6.4026e-05
4:12298884 C T 0.091650 7.3129e-05
4:12301120 G A 0.083796 -1.2421e-04
4:12303625 C T 0.046911 -2.7774e-05
4:12305736 G A 1.176209 -2.3228e-05
4:12305958 C T 1.692621 1.7837e-05
4:12320759 C A 0.937042 -3.3525e-05
4:12322014 G A 1.226158 -6.9861e-05
4:12331140 A G 0.182590 -1.4148e-05
4:12331659 G A 0.801022 2.5496e-05
4:12344126 T C 0.803785 2.5637e-05
4:12350288 A G 0.092410 5.6124e-06
4:12352135 G T 0.716068 1.2227e-05
4:12355296 T C 0.060111 -3.2102e-05
4:12360318 G T 0.024025 5.5051e-05
4:12379851 T C 0.762060 2.6285e-05
4:12393099 A G 1.007319 1.9387e-05
4:12399099 A T 0.054123 1.1965e-05
4:12400481 G A 1.946010 1.8670e-04
4:12403433 G A 1.142485 2.7249e-06
4:12411989 T C 1.043720 1.9591e-05
4:12421482 G A 0.042763 -7.8081e-06
4:12433061 A G 0.039936 1.7696e-05
4:12440267 A C 0.037985 -4.8749e-05
4:12442023 A G 0.185972 -4.1052e-05
4:12444063 T C 0.070650 -2.4914e-05
4:12444325 C T 0.251776 5.4574e-05
4:12447922 C G 0.054623 7.4719e-07
4:12449455 C T 0.078953 -2.8050e-05
4:12451287 G A 1.279586 1.1068e-05
4:12458396 C T 0.157195 1.9645e-05
4:12481078 C A 1.555280 4.1256e-05
4:12489077 T C 0.046203 -1.0283e-04
4:12499337 C T 0.026196 -8.7020e-05
4:12506682 C T 0.108272 1.5611e-04
4:12523573 C A 0.184644 1.1259e-04
4:12523934 A G 0.024337 -3.2937e-05
4:12525184 T G 0.026219 2.0489e-05
4:12536076 C T 0.150853 2.3760e-05
4:12541131 T G 0.020581 -8.0312e-05
4:12550028 T C 0.353346 2.5225e-05
4:12551223 A G 0.025492 1.4549e-05
4:12556697 C T 0.180918 -1.7357e-05
4:12568784 A G 0.093559 -2.8568e-05
4:12579382 G A 0.103955 -4.4474e-05
4:12589507 G T 0.528357 -1.2884e-05
4:12594717 C T 0.835268 -5.1146e-05
4:12595750 A G 0.178211 -3.3001e-05
4:12606491 C T 1.217387 -6.0251e-05
4:12607597 G C 0.081215 2.1775e-05
4:12615131 T C 0.031964 -6.0888e-05
4:12616206 C T 0.057382 7.4954e-05
4:12620635 C A 0.034324 2.8918e-05
4:12620674 G A 0.039098 -1.4804e-04
4:12625212 C T 1.029939 -3.2476e-05
4:12630008 C T 0.026203 -6.8070e-06
4:12648596 T G 0.096019 -5.2584e-05
4:12649870 A G 0.030939 -3.2835e-06
4:12654164 C T 1.736331 -8.2688e-05
4:12658149 A G 0.115059 1.6350e-05
4:12658199 T C 0.711518 -3.7793e-06
4:12698033 C T 0.143199 -3.0058e-05
4:12698919 T C 0.895114 -4.7082e-05
4:12700938 C G 0.113627 1.7376e-05
4:12702286 T C 0.030883 -5.4483e-07
4:12718769 C G 0.114458 2.2692e-05
4:12719861 G T 0.730697 6.0215e-06
4:12726581 T C 0.133572 5.0514e-07
4:12733694 G A 0.108713 4.4707e-06
4:12734271 T C 0.068657 6.6155e-05
4:12734832 A G 0.033211 3.2229e-05
4:12735157 C T 0.177627 3.9962e-05
4:12736121 C T 0.468898 -6.0674e-05
4:12737283 G A 0.201065 -6.0019e-05
4:12747831 T C 0.216488 -3.3408e-06
4:12748595 C T 0.058092 1.2633e-05
4:12772314 C T 0.115231 -3.0795e-05
4:12780368 C T 0.050049 -3.4119e-05
4:12780778 G A 1.815972 3.0896e-05
4:12789828 C T 0.168438 1.1765e-05
4:12790058 C T 1.497671 1.4942e-05
4:12790874 C T 0.293121 -2.7267e-05
4:12801334 G T 0.149503 7.1623e-06
4:12802055 T C 0.695172 -3.2761e-05
4:12802868 T C 0.025979 -9.3198e-05
4:12803879 A G 0.767938 -4.4864e-05
4:12812064 T C 0.094997 -1.1313e-04
4:12817059 C T 0.242016 -1.3312e-05
4:12817583 G A 0.547409 -4.1459e-05
4:12824151 A C 0.043233 -2.7976e-05
4:12840829 A G 0.037407 4.1453e-05
4:12854461 G A 0.083650 2.2727e-07
4:12860186 G A 0.824690 -1.1058e-05
4:12862997 T C 0.534390 -7.8070e-06
4:12875351 C T 0.573271 3.9102e-05
4:12886272 G A 0.519408 -5.3508e-07
4:12887705 G A 0.048125 -9.4028e-05
4:12893958 A G 0.024502 5.7733e-05
4:12900117 A G 0.093679 -1.1936e-05
4:12902074 G A 0.783424 -1.9832e-05
4:12904012 C A 0.037485 -5.0544e-06
4:12904121 A G 0.088593 -1.0852e-04
4:12912282 G A 0.083526 9.1855e-05
4:12921594 A C 1.223808 6.6744e-08
4:12927661 G C 0.074010 -4.3211e-06
4:12930147 G A 0.547253 -2.5627e-05
4:12934586 T C 0.037534 -2.1018e-05
4:12935302 A C 0.139892 6.3211e-05
4:12935474 G A 0.204531 6.5249e-06
4:12936548 T C 0.062406 1.4468e-04
4:12938891 C A 0.037979 4.8304e-05
4:12939091 C T 0.640098 9.8050e-06
4:12957385 C T 0.176679 2.0723e-05
4:12957459 T C 0.222480 5.0726e-05
4:12957952 G C 0.030383 -3.8779e-05
4:12958979 A G 0.076879 -1.4353e-04
4:12967160 A G 1.871316 6.5642e-05
4:12971735 A G 0.044132 -6.6101e-06
4:12982884 C T 0.053756 3.7076e-05
4:12984967 C T 0.724903 -2.1868e-05
4:12989727 A G 0.465762 2.8501e-05
4:12992451 T C 1.827358 2.6165e-05
4:13000803 G A 0.356390 1.1761e-05
4:13003758 T G 1.072286 -9.4975e-06
4:13005874 C A 1.798033 -4.1380e-05
4:13007552 T C 0.029965 4.6202e-05
4:13013421 G A 0.042597 -9.3820e-06
4:13022635 T C 0.625223 -1.8402e-05
4:13025823 T C 0.050098 -5.7110e-05
4:13028973 A G 0.258115 -7.8038e-06
4:13033719 A C 0.307295 -2.8559e-06
4:13035746 A C 0.049631 2.5264e-05
4:13036442 A C 0.137990 -1.4000e-05
4:13038108 A C 0.829218 5.0200e-06
4:13040117 A G 1.611298 -1.5003e-04
4:13044168 T G 0.164943 -3.6177e-05
4:13045409 G A 0.050273 6.5886e-05
4:13050642 T C 0.219247 5.9124e-05
4:13056615 G A 0.050332 -1.4163e-05
4:13057870 C A 1.740291 -1.0320e-05
4:13067042 T C 0.776433 1.2040e-05
4:13067240 T G 0.548685 -9.6522e-05
4:13068479 G C 0.032685 -2.0031e-05
4:13069578 A G 0.051767 1.5478e-06
4:13072156 A G 0.217719 2.7273e-04
4:13073618 A C 1.202535 6.4611e-06
4:13074072 T C 0.589445 -1.9724e-05
4:13074531 A G 0.458079 6.0389e-06
4:13076305 A G 0.315049 -4.8035e-05
4:13079483 A C 1.455499 -9.7540e-06
4:13082841 C T 1.746948 -2.5760e-05
4:13085604 T G 0.024843 -1.0929e-05
4:13086151 T G 0.132066 -4.3817e-05
4:13086455 C T 0.190779 3.0289e-05
4:13087384 G A 0.075512 -4.4389e-05
4:13089605 T C 0.044532 -1.0479e-04
4:13090672 G T 0.288271 -2.1708e-05
4:13094261 A G 0.944264 2.5507e-05
4:13094889 C T 0.042889 1.7852e-05
4:13102351 T G 0.440679 6.7764e-05
4:13104205 T C 0.134692 1.2133e-05
4:13105239 T C 0.066363 -1.5508e-05
4:13107793 C T 0.284260 7.0340e-05
4:13108170 A C 0.112160 -3.7783e-05
4:13110416 T C 0.193703 4.1392e-05
4:13111166 T C 0.069135 -1.1913e-05
4:13116745 A G 1.086331 -1.9820e-05
4:13120238 C T 1.627917 -3.2909e-05
4:13124667 A G 0.123381 -1.2727e-04
4:13124794 T C 0.741333 -2.1567e-06
4:13127327 G A 1.193823 -4.1913e-05
4:13129120 T C 0.146539 4.7985e-05
4:13130251 T G 1.326802 -2.1882e-05
4:13139581 G C 1.218108 1.8322e-05
4:13141387 T C 0.025586 -1.9990e-05
4:13149963 C T 0.678330 -4.8411e-06
4:13150727 T C 0.034421 -3.5998e-05
4:13150782 T C 0.063065 3.5658e-05
4:13152042 A C 0.507947 -9.9375e-06
4:13153749 A C 0.071540 -3.8493e-05
4:13160788 C T 0.319223 -4.0351e-05
4:13163157 C T 0.516240 1.6202e-05
4:13173005 T C 0.058638 -3.4367e-05
4:13175405 C T 0.201094 2.4746e-05
4:13183968 C T 0.037992 -1.0872e-06
4:13185531 T C 0.132563 -9.0602e-05
4:13186721 T C 0.313085 6.2942e-05
4:13189373 A G 0.441546 1.1095e-04
4:13193895 G A 0.035418 3.8043e-05
4:13198464 A G 0.073831 -1.3699e-05
4:13207050 G A 0.684201 1.2027e-05
4:13207935 C T 0.050429 -1.0182e-04
4:13208667 C T 0.213304 -1.4113e-05
4:13217219 C T 0.207871 9.1387e-05
4:13224552 A C 0.028520 2.7044e-04
4:13242797 A G 0.450728 -3.1539e-05
4:13247290 G C 0.050887 5.8934e-05
4:13252632 A C 0.182259 -4.6472e-05
4:13255826 A G 0.053289 -7.0748e-05
4:13265092 C A 1.848248 -5.5749e-05
4:13265492 G T 0.251124 5.6952e-06
4:13265624 C T 0.078245 -6.7255e-06
4:13270656 C T 0.071066 -4.8334e-06
4:13271160 A G 0.208241 2.4890e-06
4:13279869 C A 0.185485 4.1914e-05
4:13280762 T C 1.504877 -1.9876e-05
4:13281120 C T 0.097236 -1.4837e-05
4:13285624 G T 0.031990 4.9807e-05
4:13289682 T C 0.113880 -1.6132e-04
4:13291080 C T 0.779967 -2.7797e-05
4:13300005 T C 0.025820 1.6610e-06
4:13301722 G A 0.152034 1.4825e-05
4:13304649 T C 0.117931 3.4518e-05
4:13306415 T C 0.185508 3.1709e-05
4:13310817 T C 0.059686 1.7581e-04
4:13325271 G T 0.048556 -4.8929e-05
4:13325642 T C 0.054016 5.4128e-05
4:13333260 C G 0.065133 -1.0194e-04
4:13338269 A G 0.085902 -2.7851e-05
4:13339611 A G 0.039640 1.0139e-07
4:13346602 T C 0.104614 5.6465e-05
4:13352119 A G 0.035875 -1.2539e-04
4:13358618 T C 0.129992 1.7425e-05
4:13360630 C T 0.183200 3.0069e-05
4:13365455 G A 0.524773 8.3919e-06
4:13379671 G A 0.021549 3.4947e-07
4:13381349 C T 0.213165 -2.2447e-05
4:13409237 T C 0.051585 1.1856e-05
4:13411109 T G 0.076314 -5.9809e-05
4:13446734 G C 0.030779 2.7601e-05
4:13452265 A G 0.504848 5.0024e-05
4:13452514 A C 0.021519 2.8607e-06
4:13456405 G A 1.742800 -5.0735e-06
4:13462516 T C 0.057492 -4.4097e-05
4:13463507 C T 0.042811 5.3967e-05
4:13475825 T C 0.111618 -7.7533e-06
4:13478859 A G 0.039900 5.3607e-06
4:13483049 G A 0.581201 -1.2873e-05
4:13483719 A G 0.119684 -2.8177e-06
4:13485020 C T 0.073396 -3.0652e-05
4:13487736 C A 0.203882 1.6687e-04
4:13501776 C A 0.164751 1.4341e-04
4:13514950 C T 0.139379 3.8967e-05
4:13516784 T C 0.051604 -1.7382e-05
4:13526386 A G 1.288343 7.0280e-05
4:13527392 G A 0.043685 1.5937e-04
4:13530604 C T 0.096431 3.2698e-05
4:13533571 G A 0.093098 -2.5431e-06
4:13534408 T C 0.478476 -7.3596e-05
4:13535022 A G 0.139048 -5.9897e-05
4:13537331 C T 0.115166 -1.2044e-06
4:13537668 G T 0.351301 1.7958e-05
4:13537699 T C 0.080047 2.1847e-05
4:13542036 A G 1.647820 5.7404e-05
4:13545792 T G 1.324147 8.1745e-06
4:13547295 C G 0.044149 -2.8173e-05
4:13548687 A G 0.198987 3.4632e-05
4:13558841 C T 0.044921 -3.9314e-05
4:13566458 G T 1.423347 1.8898e-04
4:13580532 G A 0.297885 6.2313e-05
4:13584108 G A 0.317032 3.7593e-05
4:13585166 A G 0.100956 3.3779e-06
4:13592962 A G 0.029906 -3.4733e-05
4:13599118 C T 0.106441 -1.1746e-05
4:13600953 T C 0.033999 1.9839e-05
4:13600993 G T 0.029192 1.5506e-04
4:13601337 A G 0.298083 -7.7736e-06
4:13603591 T C 0.068073 -1.8444e-05
4:13605040 T C 0.043526 3.2066e-05
4:13605290 T C 0.022344 8.8573e-06
4:13609483 A G 0.298041 4.8802e-05
4:13612751 C G 0.078940 4.8148e-05
4:13615174 A G 0.296415 3.7209e-05
4:13617012 T C 0.056184 -4.4546e-05
4:13622986 T C 1.634794 3.4287e-05
4:13623424 T G 0.044684 -3.7954e-05
4:13626978 T G 0.218231 -3.1105e-05
4:13632667 T C 0.057161 -8.3614e-06
4:13636389 A G 0.091793 3.2630e-04
4:13639793 T C 0.099810 1.3477e-06
4:13645329 C T 1.335225 9.0179e-06
4:13646437 T C 0.043006 -5.6461e-05
4:13659459 T C 0.223136 3.8227e-05
4:13661399 A G 0.050611 1.0028e-04
4:13671188 C T 1.635810 4.3831e-05
4:13677041 G A 1.590769 2.8998e-05
4:13679848 T G 0.032483 6.1492e-07
4:13679922 T C 0.023658 -7.1407e-05
4:13683688 A G 0.028111 9.9443e-05
4:13694582 T G 0.055889 7.5327e-05
4:13696774 T C 0.059203 1.1724e-04
4:13697961 A G 1.370340 -1.6501e-05
4:13699931 A C 1.836563 2.7586e-05
4:13707440 C T 0.562583 3.0821e-05
4:13715206 T G 0.030062 -3.9063e-05
4:13715903 G A 1.265217 3.9356e-06
4:13722806 G A 0.048664 4.7040e-05
4:13726261 T C 0.046716 -4.9651e-05
4:13729419 T C 0.550145 1.0082e-05
4:13730459 A G 0.088398 1.5614e-04
4:13730663 A G 0.478628 -2.2691e-05
4:13734587 A G 1.920632 1.9639e-06
4:13735583 C T 0.355069 1.0134e-06
4:13736975 T G 0.043756 3.3200e-05
4:13737767 T C 0.135556 -6.4349e-05
4:13749770 G A 0.243503 -2.2581e-05
4:13752049 A G 0.602963 1.2577e-05
4:13754291 T C 0.038339 -2.5174e-05
4:13755011 G T 0.350600 -2.9899e-06
4:13761119 A G 1.029760 5.7142e-05
4:13767513 A G 0.039381 -8.5139e-05
4:13768454 A G 0.057492 5.3538e-05
4:13768667 C A 0.101725 2.3526e-04
4:13768793 G T 1.677103 4.5321e-05
4:13770460 G A 0.020094 1.7947e-05
4:13780176 C T 0.264626 -1.7292e-05
4:13784135 G A 0.226456 1.4481e-05
4:13787429 C T 0.055084 -9.2741e-05
4:13787907 T C 0.234356 2.0099e-05
4:13788044 T C 0.069904 2.8992e-05
4:13788074 C G 0.263058 2.5359e-04
4:13788189 G A 0.801993 -2.5054e-04
4:13788566 C A 0.117704 1.5246e-06
4:13788726 A G 0.097525 -5.7910e-06
4:13791088 G A 0.541005 1.4058e-04
4:13791508 C T 0.073906 -4.8289e-05
4:13791859 C T 0.112131 3.0892e-05
4:13791977 C A 0.053084 -4.9876e-06
4:13794416 A G 0.239007 -1.8841e-04
4:13795225 A C 0.238199 -2.1279e-04
4:13796804 C T 0.673773 5.7871e-05
4:13797144 T C 0.085694 2.6341e-05
4:13797147 G A 0.074912 2.8158e-05
4:13797814 G T 1.128048 -3.1557e-05
4:13798176 T C 0.061770 -3.0398e-05
4:13798870 A G 0.023915 -4.5263e-05
4:13806424 G T 0.512913 2.8427e-05
4:13807163 T G 0.127509 -1.4863e-05
4:13807593 T C 0.459102 -8.8924e-04
4:13807963 A G 0.202369 -3.1394e-05
4:13808819 G C 0.270663 1.4916e-05
4:13808839 T C 1.932936 -1.0866e-05
4:13809978 G A 0.861244 3.5231e-05
4:13811689 T C 0.369467 3.4859e-05
4:13812745 G A 0.083987 4.4566e-05
4:13812891 C T 0.083104 -3.5344e-05
4:13815384 A G 0.061312 2.7304e-05
4:13815655 T C 0.075065 -2.5374e-04
4:13816146 T C 0.033613 2.0612e-05
4:13818831 A C 1.133631 -9.6698e-07
4:13820801 G A 0.831257 1.2323e-06
4:13821560 A T 0.395768 -6.0660e-05
4:13822302 T G 0.305289 -9.2895e-05
4:13824049 C G 0.197102 -5.8891e-05
4:13825475 G T 0.730878 -1.4803e-04
4:13833459 C A 0.021013 9.7186e-05
4:13847259 T C 0.055752 -1.8399e-05
4:13852649 T C 0.553031 -8.3719e-06
4:13860235 T C 0.072273 6.3038e-06
4:13862496 C A 0.099226 -4.1280e-05
4:13865184 A G 0.322375 1.2867e-04
4:13872720 C T 0.141917 -1.2223e-05
4:13872917 G A 0.105458 -4.0864e-05
4:13876217 A G 0.060952 -4.7205e-07
4:13878739 G A 0.069998 4.2690e-05
4:13880872 G A 0.256895 -2.7094e-05
4:13886794 A G 0.100680 -4.2593e-06
4:13897341 T C 1.542307 1.5616e-05
4:13897937 G A 0.213093 -7.3109e-05
4:13900886 A G 1.791707 1.8261e-05
4:13901523 A C 0.055622 4.7878e-05
4:13904464 T C 0.195969 -5.1667e-05
4:13914373 A C 0.306451 7.8597e-05
4:13917624 A G 0.305049 1.0136e-04
4:13919577 C T 1.188760 1.3395e-05
4:13925186 A G 1.788156 -1.9064e-05
4:13929950 T C 0.022707 8.2697e-05
4:13932819 T C 0.123946 7.4487e-05
4:13935710 C T 0.081254 9.5905e-06
4:13937106 T C 0.040991 4.1157e-05
4:13954615 C T 0.329924 -3.4807e-05
4:13957847 C A 0.039001 5.9961e-05
4:13965723 C T 0.027969 -6.8198e-05
4:13966858 C T 1.135556 -8.3641e-06
4:13972053 C T 0.229617 4.3912e-06
4:13974135 T C 0.402425 -1.2248e-05
4:13983057 C T 0.642130 5.8393e-05
4:14002204 C A 0.159775 -2.3685e-04
4:14010108 A C 0.042344 5.8768e-06
4:14010417 G A 0.095854 2.8155e-05
4:14020225 A G 0.108434 -2.0556e-05
4:14020385 T C 0.068628 9.0197e-05
4:14020540 A G 0.261316 -1.4328e-05
4:14021217 T G 1.152411 -1.3259e-05
4:14026753 T C 0.105717 4.3084e-05
4:14029370 T C 0.053759 2.4313e-05
4:14029556 T C 1.409273 -6.2324e-06
4:14032765 A G 0.040436 3.6369e-05
4:14049070 T C 0.028897 2.9697e-05
4:14049544 T C 0.157484 -9.7630e-05
4:14051548 C G 0.029676 -7.1581e-05
4:14053635 G A 0.049994 2.7146e-06
4:14054282 G A 0.070446 -2.1155e-05
4:14064059 G A 0.527711 4.5257e-06
4:14069221 C T 0.118450 -6.2568e-05
4:14073731 T C 1.165163 -1.1591e-04
4:14079176 G T 0.154783 9.0356e-05
4:14082599 T C 0.141901 -6.8848e-05
4:14092552 A G 0.067064 -8.0461e-06
4:14102069 T C 1.527367 -1.6942e-07
4:14107918 T C 0.045337 2.3652e-05
4:14118634 A C 0.052695 4.6045e-05
4:14119015 T C 0.035590 2.4622e-05
4:14120393 C T 0.233733 -5.4800e-05
4:14122514 C A 0.047534 1.4181e-05
4:14124931 T C 0.992067 -2.4736e-04
4:14128112 T C 0.058105 -1.3281e-04
4:14136548 A G 0.076256 -1.6734e-06
4:14137964 A C 1.427508 -2.0276e-04
4:14139416 C T 0.828462 -5.7067e-05
4:14141756 G A 0.084799 -2.0018e-05
4:14148622 G C 0.055577 9.4094e-05
4:14153233 T C 0.026024 2.8928e-05
4:14164136 A C 0.689979 -3.7381e-05
4:14168332 G A 0.382853 3.0224e-05
4:14168998 T C 0.065519 -3.3022e-05
4:14169706 C T 0.030296 -5.8430e-05
4:14170147 C T 0.022295 2.8331e-05
4:14188591 T G 1.415742 -6.4981e-06
4:14201509 C T 0.709736 -3.2656e-05
4:14207316 T C 0.030624 7.3210e-05
4:14216574 T C 0.294338 -1.9233e-05
4:14217009 G A 0.499148 5.8090e-05
4:14221252 A C 0.168081 -1.4908e-05
4:14226629 G A 0.255759 -1.1058e-05
4:14228004 A G 0.078524 2.4393e-05
4:14235085 A C 1.281657 -5.2102e-07
4:14236012 G T 0.223113 8.0435e-06
4:14245329 C T 0.332440 -2.0072e-05
4:14250778 G A 0.475159 1.2125e-05
4:14264835 A G 0.026907 1.1704e-04
4:14267563 G C 0.116646 -4.2479e-05
4:14270011 T A 1.332631 8.8649e-05
4:14271701 A G 0.340255 3.2469e-05
4:14271762 A G 0.075324 1.3216e-04
4:14272435 T G 0.109437 -3.1339e-05
4:14274076 C A 0.313429 -3.3743e-05
4:14276086 C T 1.588728 -6.4956e-05
4:14276387 C T 0.066051 -1.6604e-05
4:14277113 C G 0.776287 -1.0399e-04
4:14279127 T C 0.459452 -7.8538e-05
4:14283426 G T 0.030299 6.5347e-05
4:14284343 A G 0.108447 1.4815e-05
4:14285948 T G 0.213402 1.2076e-05
4:14287372 G A 0.036034 2.4896e-05
4:14288306 C A 0.792181 -3.8225e-05
4:14288619 C G 0.092040 3.9595e-05
4:14293892 C A 1.043883 -5.4685e-05
4:14294745 C T 0.240799 -2.1026e-05
4:14296300 T C 0.160330 1.9937e-05
4:14300279 C G 0.083812 6.5909e-06
4:14306031 T C 0.470339 2.0388e-06
4:14312437 T C 0.233360 -1.6922e-05
4:14314414 A G 1.086038 -1.7525e-05
4:14315124 T C 0.059696 -7.0906e-05
4:14315547 G A 0.034778 -5.9666e-05
4:14323235 A G 0.034999 -8.2028e-05
4:14323748 A G 0.030822 7.1466e-06
4:14330291 C T 0.026667 4.5948e-05
4:14331041 G C 0.027397 -7.1073e-05
4:14337091 C T 0.065804 -6.0917e-05
4:14339617 G A 1.381821 -3.2228e-05
4:14342075 C T 0.046466 -4.5565e-06
4:14342217 T C 0.188150 -1.1775e-05
4:14346550 T C 0.334345 -1.3498e-05
4:14348305 T C 0.169237 -1.4501e-05
4:14349728 G C 0.085600 1.2147e-05
4:14352279 A G 0.777695 -1.2284e-05
4:14362812 G T 0.136656 -4.9995e-05
4:14365200 G A 0.530762 -6.8798e-06
4:14367587 G A 0.212749 1.2122e-05
4:14367685 G A 0.431026 -2.6063e-05
4:14367719 T C 0.132144 2.6223e-06
4:14369108 G A 0.217952 -2.7915e-05
4:14375630 A G 0.027602 -7.4855e-05
4:14375792 T C 0.083701 1.2468e-04
4:14383666 G C 0.332193 -1.7826e-05
4:14384488 T G 0.119337 -3.0002e-05
4:14385214 C T 1.363329 -4.2642e-05
4:14385522 G A 0.194414 -1.6153e-05
4:14385809 C T 0.524750 -2.3570e-06
4:14390228 A G 0.194972 -1.3848e-05
4:14390603 G A 0.194674 -6.1201e-06
4:14392473 T C 0.059761 1.4673e-05
4:14394495 T C 0.075960 3.0274e-05
4:14397659 A G 1.844227 -4.7135e-05
4:14400376 A G 0.513851 -2.1093e-05
4:14410197 G T 1.088801 -1.8486e-05
4:14414984 G A 1.963420 -2.7947e-05
4:14418694 C A 1.752573 -6.5439e-05
4:14419174 A T 0.417381 -1.3718e-05
4:14431387 G A 0.095136 2.6335e-05
4:14435120 A G 0.677801 -8.3254e-05
4:14441442 A G 0.980717 3.0384e-06
4:14449508 C T 0.113368 -7.3499e-05
4:14450751 A C 0.073763 -2.2453e-05
4:14452836 C T 0.087934 -4.6071e-05
4:14455102 G A 0.023379 -5.8539e-05
4:14455437 C A 0.044512 8.4278e-05
4:14460935 A G 0.075710 2.5914e-05
4:14467695 C T 0.263234 3.2524e-05
4:14468276 C T 0.105792 -1.0354e-05
4:14471255 A G 0.957656 3.2072e-06
4:14490138 T G 0.921193 2.1916e-06
4:14495604 T G 0.113413 -6.2248e-05
4:14502839 C G 0.020763 6.5469e-05
4:14503184 C T 0.926377 7.1040e-06
4:14526081 A G 0.050004 -5.8986e-05
4:14539944 A C 0.037492 2.0985e-05
4:14552385 C T 1.946335 -7.7890e-06
4:14555287 G A 0.075746 -5.1681e-05
4:14555587 A C 0.111076 -6.4711e-05
4:14558853 A C 0.631386 -1.3982e-05
4:14558941 C T 0.171434 -5.9465e-05
4:14560275 T C 0.044577 6.3036e-05
4:14564502 G A 1.668985 6.6683e-06
4:14566254 C T 0.082926 3.0679e-05
4:14568212 T G 0.059754 -6.9278e-05
4:14573215 T C 1.874146 -4.8323e-05
4:14574840 T C 0.106565 7.9672e-06
4:14576373 A G 0.049657 -7.2385e-05
4:14592876 C T 1.759652 -1.8436e-05
4:14595113 C G 0.036466 1.6999e-04
4:14611210 A G 0.042110 3.4470e-05
4:14615047 A G 1.449511 -2.0790e-05
4:14624436 T C 0.030461 2.4963e-05
4:14637594 G A 0.126945 -5.9625e-06
4:14641444 T C 0.104004 -3.5948e-07
4:14643667 C A 1.324410 -1.7725e-05
4:14648325 A G 1.791243 -2.1179e-05
4:14650040 A G 0.048244 6.2090e-05
4:14655701 A G 0.194868 1.3137e-05
4:14657147 C A 1.161901 -2.2121e-05
4:14668645 C A 0.089498 6.3982e-05
4:14669786 T C 0.410594 7.3188e-06
4:14673512 G C 1.575121 -1.8269e-06
4:14674246 C T 0.560824 -4.6853e-07
4:14675684 G A 0.686395 3.0692e-05
4:14678186 A C 1.112748 4.0466e-06
4:14679827 G C 0.183044 -1.1332e-04
4:14682103 T C 0.049579 -2.5771e-05
4:14683651 T A 0.048647 4.8676e-05
4:14684783 T C 0.110907 1.3258e-05
4:14686946 C T 0.026323 1.8007e-05
4:14687515 A C 0.055606 -1.4194e-05
4:14691708 T C 0.228556 -8.7155e-06
4:14704766 G A 0.057911 5.7310e-05
4:14705416 C A 0.188017 4.3315e-05
4:14709301 C T 0.354942 -3.9412e-06
4:14713847 C T 0.089567 -8.3227e-06
4:14713975 T G 0.069440 -1.2616e-05
4:14714234 A G 0.091550 1.4953e-06
4:14716428 T C 1.629760 1.1745e-05
4:14716555 C T 0.045658 8.1724e-05
4:14717301 T C 0.125562 8.0057e-05
4:14727807 T C 1.937026 1.9765e-05
4:14740977 A G 0.260845 -1.4474e-04
4:14744878 A G 0.114367 5.5492e-06
4:14745825 T C 1.265343 4.3790e-05
4:14749750 C T 1.205011 1.2471e-05
4:14756736 C G 0.024437 6.7534e-05
4:14764763 C T 1.926708 2.0931e-05
4:14771349 T G 1.479764 -1.1014e-05
4:14774726 C G 0.071806 5.9656e-05
4:14777979 C T 0.021815 1.9978e-05
4:14783956 C T 0.214434 1.5582e-05
4:14784441 C T 0.293160 1.0856e-04
4:14786271 C T 1.924046 -6.6807e-08
4:14786477 A G 0.041104 -1.2662e-05
4:14805560 T C 1.585777 -3.4662e-05
4:14806174 G A 0.877804 -1.2449e-05
4:14811981 A G 0.047200 9.2000e-05
4:14812190 G A 0.154076 1.0034e-04
4:14814258 A G 0.041633 -6.3580e-05
4:14814612 T C 0.504276 4.4643e-05
4:14814766 C T 0.043081 -4.3617e-05
4:14819796 C T 1.008358 -3.7737e-05
4:14823946 G A 0.455334 -7.2906e-05
4:14830699 A G 0.090657 3.8383e-05
4:14830762 C A 0.403314 -7.6495e-05
4:14831131 G A 0.480683 1.0716e-04
4:14831800 C T 0.055960 -6.7336e-05
4:14832006 G A 1.572953 1.3720e-04
4:14832866 C G 1.177685 3.1751e-05
4:14836495 C T 0.168179 -5.5734e-05
4:14839792 A G 0.146354 -2.5349e-05
4:14843286 G A 0.197796 4.1766e-05
4:14843481 G A 0.025129 2.2327e-05
4:14847751 C T 0.316539 4.8905e-05
4:14854347 C T 0.250553 -3.0619e-05
4:14855260 A G 0.081374 1.3734e-04
4:14856767 A G 0.075980 4.4519e-05
4:14856837 A C 0.049209 -4.6641e-06
4:14857649 T C 0.330362 -4.9005e-05
4:14859816 C T 0.139691 -7.4915e-06
4:14860842 C T 0.390964 1.0881e-04
4:14861478 C T 0.630283 4.0787e-05
4:14862961 G A 0.507554 1.3865e-05
4:14863850 C T 0.036502 3.6727e-05
4:14865643 A G 1.563836 3.1678e-05
4:14865904 T A 0.547338 1.0515e-04
4:14868420 A G 0.039364 -2.9891e-04
4:14868943 T C 0.336640 5.0963e-06
4:14870383 T C 1.181467 2.8758e-05
4:14873849 T C 0.479648 7.7170e-06
4:14876512 C T 0.364466 -3.4450e-05
4:14893478 C T 0.969146 4.7152e-05
4:14893707 C T 0.265399 4.0006e-05
4:14896043 A G 0.100469 -6.8533e-05
4:14905322 A C 0.669079 1.1801e-04
4:14910313 T C 0.054386 -4.2599e-05
4:14919063 T C 1.128363 -2.8543e-05
4:14919332 T C 0.260605 1.4731e-05
4:14921183 C T 0.159250 -4.7749e-05
4:14921855 G A 0.025064 -2.0277e-05
4:14922060 A C 0.031902 -2.7428e-05
4:14926218 A G 1.185865 -4.8878e-05
4:14929712 G A 0.553498 5.2484e-05
4:14931459 C T 0.701300 -5.0633e-05
4:14933433 C T 0.063003 2.7711e-05
4:14936518 T C 0.114465 -3.6056e-05
4:14938262 C T 0.041062 3.9131e-05
4:14951478 A G 0.120700 -4.6954e-05
4:14956689 C T 1.300940 -2.0749e-04
4:14957444 A C 0.168007 -5.6302e-06
4:14964429 A G 0.060543 1.2197e-04
4:14983060 C T 0.062030 1.8888e-05
4:14983302 C T 0.044194 4.1509e-05
4:14985293 C G 0.212240 -3.2626e-05
4:14990124 A G 0.057872 3.4699e-05
4:15001311 T G 0.046921 2.0804e-05
4:15046608 A G 0.032698 1.2492e-05
4:15051734 A C 0.055892 1.2315e-05
4:15052947 G T 1.053042 -2.5072e-04
4:15056775 C T 0.081644 2.4266e-04
4:15061168 A C 0.047966 -3.7615e-07
4:15061864 A G 0.175702 -5.2763e-06
4:15075423 T G 0.121015 -3.6182e-05
4:15079533 T C 0.088216 3.8038e-05
4:15081374 C T 0.093228 2.6058e-05
4:15084981 A G 0.028829 -4.2686e-05
4:15090352 G A 0.022065 -1.1553e-05
4:15090360 C T 0.066132 -1.5372e-05
4:15101916 G A 1.057888 -1.1563e-04
4:15104421 T C 0.111336 -1.9524e-05
4:15112798 T C 0.052377 2.0086e-05
4:15118979 T C 0.194226 -3.7916e-05
4:15124377 C A 0.106091 1.5309e-05
4:15127630 A G 1.092368 -4.9551e-05
4:15130577 C T 0.046473 4.2931e-05
4:15133544 T C 0.169662 -8.0038e-05
4:15133870 A G 0.026417 -4.2990e-06
4:15141990 T C 1.748964 -4.0370e-06
4:15144890 A G 0.209825 -2.5469e-05
4:15145929 G T 0.940126 -1.3147e-05
4:15147403 T C 0.683344 -1.4653e-05
4:15148248 G A 0.075133 -2.3459e-05
4:15148377 G A 1.798536 1.5570e-05
4:15148901 A C 0.052438 5.2039e-05
4:15149569 A G 0.491394 -1.2420e-04
4:15149829 A G 0.020471 2.9477e-05
4:15151134 T C 0.066103 -2.9697e-05
4:15153353 T C 0.144160 -3.0291e-05
4:15153951 A G 0.265061 -4.2052e-05
4:15172285 C T 0.336984 7.6668e-05
4:15184130 C A 0.044155 8.1740e-05
4:15185173 A G 0.173135 1.1958e-04
4:15191532 A G 0.029001 3.7851e-05
4:15197087 T C 0.021970 4.6082e-05
4:15200699 G A 0.276405 -2.5167e-05
4:15204463 A G 0.136899 6.8962e-05
4:15204641 A G 0.952271 -4.1887e-05
4:15207714 C T 0.187699 -7.0557e-05
4:15210828 G A 0.069738 -1.7220e-05
4:15211702 A G 0.325581 -1.4851e-05
4:15212201 C T 0.335374 -2.6926e-05
4:15213954 A G 0.957770 -6.9428e-06
4:15213956 G A 0.032789 2.0594e-04
4:15219264 A G 0.094419 -7.6224e-05
4:15219655 A G 0.056096 1.2671e-04
4:15227612 A G 1.051883 -1.0407e-06
4:15231157 A T 0.199176 -1.0680e-04
4:15235845 T C 0.023110 -6.0115e-06
4:15237535 T G 0.753865 3.9427e-05
4:15238169 C T 0.343229 -1.5059e-05
4:15239767 T C 0.179204 9.0375e-05
4:15240401 C T 0.828926 1.1418e-04
4:15242941 A C 0.089012 -1.7018e-05
4:15258165 A C 0.052614 3.9246e-06
4:15260952 T C 1.035677 -4.8989e-05
4:15263437 G A 0.039858 -3.8396e-06
4:15278954 C A 0.671835 -8.8289e-06
4:15293326 T C 0.085775 -2.0650e-05
4:15298554 A C 0.140356 9.8338e-07
4:15302839 A G 0.051416 6.1821e-06
4:15308367 A G 0.035690 2.9091e-06
4:15308562 C A 1.202850 -1.7029e-05
4:15308694 C T 0.023499 -2.6572e-05
4:15324456 T G 0.079128 -6.9368e-05
4:15324748 T C 0.050290 5.8379e-05
4:15329786 C T 0.054324 2.6903e-05
4:15332007 G A 0.043074 6.6848e-06
4:15334159 A G 0.058995 1.5206e-05
4:15334857 C T 0.043977 -3.0447e-05
4:15339609 T C 0.061221 1.0663e-04
4:15342400 G A 0.046353 6.0640e-05
4:15352357 C T 0.079401 7.2874e-05
4:15354235 A G 0.109320 -2.0520e-05
4:15354385 C T 0.060605 -5.8861e-07
4:15364283 G T 0.691348 -4.9339e-05
4:15369132 G T 0.047047 3.8588e-05
4:15370557 A G 0.046216 -6.6158e-05
4:15377360 C T 0.302861 -1.4479e-05
4:15380747 G A 0.056999 1.9782e-05
4:15383534 C T 0.696389 -4.7086e-05
4:15387226 C A 0.175387 3.4862e-05
4:15388248 C T 0.050420 7.5597e-06
4:15388478 A G 0.036528 4.0795e-05
4:15394463 T C 0.538895 -2.2733e-04
4:15397906 A G 0.073046 1.3237e-04
4:15400473 T C 0.636641 -1.3922e-04
4:15415746 T C 0.034311 1.7227e-06
4:15421023 T C 1.843344 2.3886e-05
4:15425160 T C 0.041007 -1.9957e-05
4:15429102 T C 0.039845 1.3988e-05
4:15444544 A C 0.728938 2.9753e-05
4:15472428 C T 1.925377 -3.7559e-05
4:15474996 T C 0.783479 3.4243e-05
4:15481585 C G 0.032996 -6.9909e-05
4:15481976 G A 0.925354 3.5541e-05
4:15482360 T C 0.070985 7.3632e-05
4:15485184 C T 0.104617 1.8628e-05
4:15506708 A G 0.207309 5.3826e-06
4:15509291 A G 0.290326 -4.9526e-05
4:15512850 G T 0.021584 1.5346e-05
4:15516389 T C 0.045668 -5.4820e-05
4:15525110 A C 0.021782 4.0382e-05
4:15534868 G A 0.022775 8.3560e-05
4:15535737 A G 0.059758 1.5269e-04
4:15541609 A G 1.483111 2.4362e-06
4:15542197 G A 0.445009 1.2103e-04
4:15567883 T C 0.037505 -3.1215e-05
4:15569018 A G 0.517331 8.8518e-05
4:15573120 T C 0.025791 7.7845e-05
4:15582723 G A 0.032045 5.1815e-05
4:15593169 G C 0.065548 -1.0437e-05
4:15608677 G A 0.082705 -4.4369e-05
4:15615074 A G 0.090294 -3.0416e-05
4:15627927 A G 0.300742 1.6422e-05
4:15631169 T C 0.050728 1.6167e-04
4:15655721 G A 1.324725 2.7824e-05
4:15668798 A G 0.092900 -2.1141e-05
4:15671421 C A 0.086090 -4.5426e-05
4:15677834 T C 0.066372 4.1787e-05
4:15678038 G C 0.021925 -2.3494e-05
4:15681414 C A 0.496736 7.0321e-06
4:15688604 C G 0.266645 -3.6968e-05
4:15689928 A G 0.591233 2.2857e-05
4:15690233 A C 1.971506 -2.2138e-06
4:15697466 T C 0.541404 3.3739e-05
4:15709192 A G 0.261682 -4.8119e-05
4:15709252 A G 0.051176 -5.6258e-05
4:15713608 G A 0.033847 1.7094e-04
4:15722573 T C 0.188234 1.3964e-05
4:15724816 C T 0.040111 -1.8546e-05
4:15726564 A G 0.206998 -2.8999e-05
4:15728221 A C 0.279602 -5.4584e-05
4:15733030 A G 1.834197 -2.6519e-05
4:15737348 A G 1.093250 1.5803e-05
4:15737863 A G 0.336951 -1.1435e-04
4:15739416 C G 0.284218 -5.0059e-05
4:15740745 C G 0.134507 -6.7061e-06
4:15742716 G A 0.526020 -2.9374e-05
4:15743573 T C 0.407452 -5.0088e-05
4:15749000 T C 0.033434 2.1310e-05
4:15749703 T C 0.370360 -3.8819e-05
4:15749881 T G 0.172135 -2.9956e-05
4:15751051 A G 0.081085 5.0879e-06
4:15766844 A G 0.051020 1.7479e-05
4:15767752 T C 0.652815 3.8285e-05
4:15781086 A G 0.021575 1.8808e-04
4:15785321 A G 0.128928 3.4198e-05
4:15785659 T C 0.339100 9.3290e-06
4:15798022 G A 0.050007 5.9840e-05
4:15800724 C T 0.052003 -4.2540e-05
4:15806969 T C 0.059193 -3.9939e-05
4:15811373 C T 0.686493 -1.1064e-05
4:15814814 C T 0.202872 1.8414e-05
4:15822033 C T 0.059663 3.1125e-05
4:15824742 T C 0.113991 -2.3011e-05
4:15836237 A G 0.072056 -1.5237e-05
4:15840839 G A 1.373950 3.2118e-05
4:15850685 T C 1.021217 1.4867e-05
4:15852104 C T 0.622516 3.2830e-05
4:15856654 C T 0.891196 -6.4230e-06
4:15862041 A G 0.389831 7.6707e-06
4:15865522 T G 1.602788 3.3315e-05
4:15872808 G T 0.044886 -6.7638e-05
4:15879297 G C 0.021523 -1.8279e-05
4:15884011 G A 1.089846 -1.7387e-05
4:15886206 A G 0.102783 2.5437e-06
4:15886610 G A 0.099674 7.7208e-06
4:15891538 G A 0.038446 -5.4070e-06
4:15891903 T C 0.020562 1.4852e-04
4:15895250 A G 0.066908 -5.2904e-05
4:15896341 T C 1.690845 9.4772e-06
4:15900365 G A 0.063984 -1.4198e-05
4:15901980 C T 0.834856 -5.4881e-05
4:15903068 A G 0.102764 1.2025e-05
4:15903972 C T 0.498314 4.4403e-05
4:15910047 T C 0.258583 -1.3632e-04
4:15910385 G A 1.168140 -3.5092e-05
4:15914034 A G 0.274574 -4.5671e-05
4:15914276 A G 0.383826 2.2112e-05
4:15915036 C A 0.985910 7.0331e-05
4:15916695 G A 0.236771 -1.6921e-04
4:15919105 T C 0.489495 1.2155e-05
4:15922722 A T 0.684081 -8.4655e-06
4:15927292 C T 1.586511 4.9307e-05
4:15935267 A G 0.024710 2.6421e-05
4:15935881 A C 0.157750 -5.5992e-05
4:15936267 A C 1.933952 -2.3190e-07
4:15937085 T C 0.903062 1.7671e-05
4:15937526 A G 0.688622 9.2405e-06
4:15938392 T C 0.181291 -7.4347e-06
4:15939915 G C 1.751914 1.0974e-05
4:15942964 T C 0.052649 1.0451e-05
4:15943278 C T 0.022467 -9.3490e-06
4:15943547 C T 0.047459 8.2579e-06
4:15949551 A G 0.401357 -3.3059e-05
4:15955502 G A 0.191366 2.7539e-05
4:15958096 T C 1.707678 1.2796e-05
4:15958890 A G 0.083688 8.6410e-05
4:15960257 C A 0.066528 -1.2892e-05
4:15963294 A G 0.079501 1.1920e-04
4:15963882 A G 0.030857 -1.9765e-05
4:15964485 A G 0.935952 -6.4444e-05
4:15964763 T C 0.758169 6.8547e-05
4:15965966 C T 0.414155 2.2556e-05
4:15967933 A G 0.050988 -3.9977e-06
4:15969938 C T 1.046265 5.6224e-04
4:15970349 G T 0.487947 1.7145e-05
4:15974222 A C 1.789344 3.8276e-05
4:15975243 C G 0.299424 -1.8959e-05
4:15977980 A C 0.605300 1.7864e-05
4:15983944 T C 0.192512 -4.7519e-05
4:15984033 G A 1.323673 -3.8980e-04
4:15991275 A G 1.429887 1.5922e-04
4:15994019 A G 0.100151 3.6894e-05
4:16001207 T C 0.350376 1.2646e-04
4:16002288 C T 0.604882 4.6444e-06
4:16002317 T C 0.248524 8.3697e-05
4:16004220 C T 0.026138 9.9411e-05
4:16005061 C T 0.386222 -7.2992e-04
4:16012648 G C 0.884195 -3.5629e-05
4:16012786 T C 0.053279 1.6560e-04
4:16014154 A C 0.061481 -3.7962e-06
4:16018244 T C 0.214035 -8.9577e-06
4:16018292 T C 0.025213 3.0380e-05
4:16018324 T C 1.868956 -5.5227e-07
4:16020162 T C 0.202259 -1.8458e-05
4:16026458 G A 1.574589 -9.5673e-06
4:16026696 T C 0.087077 3.7585e-05
4:16026983 C T 0.098625 6.4077e-05
4:16027774 C G 0.161827 1.9491e-05
4:16030628 T C 0.048751 1.8147e-05
4:16031448 T C 1.488213 -2.4218e-05
4:16032193 T C 1.118087 -4.9386e-06
4:16037352 T C 1.112313 6.7931e-07
4:16042866 T C 0.401821 2.0916e-06
4:16044489 A G 0.132037 -6.0444e-05
4:16045635 C G 1.689612 -1.0129e-04
4:16051033 C T 0.119424 -5.8018e-05
4:16053713 C T 0.033337 2.1523e-05
4:16056076 C A 0.424538 -1.2045e-05
4:16063351 T C 0.026803 -6.1264e-05
4:16068100 G A 1.548396 -2.5650e-05
4:16068822 T C 0.111027 -1.0566e-04
4:16075033 C T 0.061205 -2.7825e-05
4:16077401 A G 0.040997 -2.3657e-05
4:16077475 C A 0.020403 4.3134e-05
4:16077515 A G 0.039796 -2.9827e-05
4:16084259 G A 0.500813 -1.9359e-05
4:16085824 A C 1.596540 -6.5356e-05
4:16087856 T G 1.026696 -1.4906e-05
4:16105234 T C 0.093335 -9.1245e-05
4:16109602 A G 1.155572 2.9655e-05
4:16110329 G T 0.085642 -1.6031e-04
4:16119506 A G 1.308441 3.6533e-05
4:16119672 C T 0.389270 -9.6833e-06
4:16121830 G A 0.899875 -3.6642e-07
4:16123663 C T 0.098440 5.8855e-06
4:16124566 A G 0.032993 -5.6982e-05
4:16125136 T C 0.340392 5.7794e-05
4:16127289 G T 0.073201 -2.5959e-05
4:16138797 G A 1.535582 8.0943e-05
4:16158688 C T 0.030844 4.2203e-05
4:16163209 C T 1.522339 1.1745e-05
4:16165036 A G 0.030192 -1.3322e-05
4:16166404 T C 0.711965 4.5432e-05
4:16168246 T C 0.053811 -2.2066e-04
4:16178386 C T 0.812451 -3.0661e-05
4:16204674 C A 0.467515 -3.0693e-05
4:16205098 G A 0.194385 5.5234e-05
4:16211184 C G 0.031328 -1.6897e-05
4:16215919 G A 0.120797 -1.8450e-06
4:16218496 A G 0.648297 5.9413e-05
4:16219016 A G 0.030698 -2.3389e-05
4:16225211 T G 0.766591 3.9412e-05
4:16241116 A G 0.041679 7.6278e-06
4:16247445 T C 0.132326 -5.3520e-05
4:16255237 G A 0.059069 -3.5973e-04
4:16271939 A G 0.060676 3.7047e-06
4:16277252 T C 0.182901 1.6869e-04
4:16280808 C T 0.063613 -6.3408e-06
4:16306902 G A 0.042545 -3.2881e-06
4:16322811 A G 0.036262 -1.1085e-05
4:16323041 T C 0.494818 5.0494e-05
4:16331917 A G 1.691576 2.0287e-05
4:16335000 C T 0.300391 -1.2707e-05
4:16335198 C T 0.822863 8.7155e-05
4:16342480 T C 0.328752 3.4870e-05
4:16344030 G A 0.030013 1.6856e-05
4:16353313 A G 0.332605 1.2454e-05
4:16378585 A G 0.159006 -2.6767e-05
4:16386742 A G 0.074045 -1.7829e-05
4:16386973 A G 0.044483 -1.2856e-04
4:16388469 G A 0.045570 1.3399e-04
4:16390974 T C 0.176773 1.2391e-04
4:16397256 T G 0.023548 -6.1799e-05
4:16399023 T C 0.337880 1.5485e-05
4:16416908 G A 0.181538 9.2350e-05
4:16420368 C T 0.827336 -1.7389e-06
4:16425935 G A 0.195862 -1.1887e-05
4:16430200 A C 0.480177 5.4465e-05
4:16432460 T C 0.148233 -5.7940e-05
4:16433449 G A 0.273841 4.4996e-05
4:16434761 C G 0.980130 -7.0966e-06
4:16443207 T C 0.116584 -3.9736e-05
4:16447313 A G 1.203953 4.6703e-05
4:16447873 T G 0.046138 2.4616e-05
4:16448976 C T 0.188825 5.5162e-05
4:16451818 C T 0.052081 5.9282e-05
4:16452196 G A 0.110524 -3.0566e-05
4:16462250 G A 0.063698 -1.6547e-05
4:16465933 T C 1.659891 7.7898e-06
4:16468136 G T 0.546114 -2.0529e-05
4:16469668 A G 0.483163 4.5276e-07
4:16478955 A G 0.044658 -5.0837e-08
4:16486711 G A 0.074026 4.2492e-05
4:16486726 C T 0.480157 4.1313e-05
4:16487781 C A 1.652503 3.2960e-05
4:16499833 G A 0.452120 -2.2796e-05
4:16500823 C T 0.088969 -1.4607e-05
4:16502767 T C 0.027063 -4.7276e-05
4:16505869 A G 0.088641 2.8023e-05
4:16508781 A C 0.856921 2.8440e-05
4:16513748 C T 0.499369 -4.7596e-05
4:16520010 C T 0.180207 3.9389e-05
4:16521723 G T 0.688456 -1.3963e-04
4:16521801 A G 0.143436 1.4753e-05
4:16522293 C A 0.168740 3.2475e-05
4:16524239 A G 0.054957 -2.7018e-05
4:16526794 T G 0.993534 -1.3787e-06
4:16527549 G A 0.069621 1.4752e-05
4:16530791 T C 0.048160 -1.8823e-05
4:16531505 G A 0.667531 -1.6657e-05
4:16533376 C A 0.253857 -8.6186e-05
4:16534153 T C 0.178176 -4.5389e-05
4:16537256 A G 0.140122 3.5968e-06
4:16541420 G A 0.042678 4.6668e-05
4:16546675 G T 0.438443 -2.2987e-05
4:16546887 C G 0.224710 -2.4481e-04
4:16548146 C T 0.189075 1.2301e-05
4:16551411 C T 1.739343 5.2343e-05
4:16556638 C T 0.061838 1.5325e-04
4:16567680 T C 0.048845 -2.3604e-05
4:16571110 C T 0.132359 8.8412e-06
4:16572298 A G 0.058622 -1.9714e-05
4:16572637 T G 0.037375 -4.2279e-05
4:16572822 G T 0.996391 -4.0208e-06
4:16577143 G A 0.054691 -4.5808e-05
4:16580650 C T 0.090131 -4.1194e-05
4:16581303 C T 0.918262 6.0562e-05
4:16585199 G A 0.872078 1.0760e-04
4:16586393 G A 0.208549 7.7385e-06
4:16587885 C T 0.683682 -2.1183e-05
4:16589837 A C 0.070011 -5.7838e-05
4:16591562 A G 0.229832 4.6489e-05
4:16592363 C A 0.058667 -4.6660e-05
4:16606940 T C 0.839770 -2.8177e-04
4:16614389 T C 0.063529 -2.9926e-05
4:16617712 G A 0.102439 -7.4468e-06
4:16621644 A G 0.148902 -1.5233e-04
4:16621729 C T 0.782294 -1.2198e-04
4:16638056 G A 0.126474 2.9285e-05
4:16642700 G A 0.045535 5.0355e-05
4:16646025 A G 0.161187 3.1259e-05
4:16648682 C T 1.019835 6.5930e-05
4:16652331 C G 0.422847 -1.3851e-05
4:16652449 C T 0.034382 -9.8431e-05
4:16653326 C T 0.584842 3.9557e-06
4:16653659 A G 1.911131 3.1348e-06
4:16654276 A G 0.047067 2.8287e-05
4:16654722 C T 0.135776 -1.9945e-05
4:16656074 A G 0.069248 6.6597e-05
4:16660365 A C 0.952541 1.3633e-05
4:16662423 C T 0.064526 -4.2287e-05
4:16665262 T C 0.055067 -1.3534e-05
4:16668627 A G 0.053763 1.1639e-05
4:16672919 C T 0.259177 2.2581e-05
4:16673412 T C 0.436333 -1.5925e-05
4:16674884 A G 0.070413 -3.6160e-05
4:16676676 A G 0.108372 3.5672e-05
4:16676839 G C 0.103552 -1.7900e-05
4:16678084 C T 1.146224 1.6263e-04
4:16680651 C T 0.349658 4.3773e-05
4:16681217 C T 1.515085 9.2784e-05
4:16682344 T C 0.057606 5.1549e-05
4:16684347 T C 0.073240 7.5543e-05
4:16689015 A G 0.030403 -1.7988e-05
4:16693715 A G 0.688914 -1.5267e-05
4:16695520 T C 0.060952 -4.1202e-05
4:16700469 G A 0.043045 2.6660e-05
4:16701448 T G 0.870326 -1.3430e-05
4:16702713 A G 0.032068 -8.1044e-05
4:16704333 G A 0.501819 3.2119e-05
4:16706542 C T 0.115344 -7.1107e-05
4:16710593 A G 0.043078 1.2462e-04
4:16711689 T G 0.973567 -3.0421e-05
4:16712887 G A 0.085737 -3.0553e-06
4:16715527 A C 0.033321 -2.4011e-05
4:16719357 T C 0.147766 7.0441e-05
4:16725959 G A 0.136935 -1.0828e-04
4:16729622 T C 0.020685 3.2022e-05
4:16732455 G C 0.075457 7.0311e-05
4:16734665 T C 0.103445 -1.9251e-05
4:16735814 A C 0.048605 1.7121e-04
4:16736755 T C 0.984713 -2.8957e-05
4:16738114 A G 0.123757 1.4859e-05
4:16743262 T C 0.668706 -5.3260e-06
4:16744084 G T 0.404148 -1.5944e-05
4:16744305 A G 0.025168 -7.7056e-05
4:16746701 G A 0.041273 -2.2985e-05
4:16747687 A G 0.198926 2.7244e-06
4:16747970 T C 0.127315 -1.4612e-05
4:16748482 A G 0.076980 1.1970e-06
4:16751729 T C 0.059943 1.6914e-05
4:16767411 T C 0.100362 1.1132e-05
4:16770405 A C 1.813236 3.0376e-05
4:16772709 T G 0.028277 1.1259e-05
4:16774650 C G 0.131748 1.2242e-04
4:16783628 A G 0.293315 4.8670e-05
4:16785988 A G 1.861118 8.6620e-06
4:16786351 C A 1.822136 4.7302e-05
4:16787619 G A 0.021656 -7.1552e-05
4:16790379 A G 0.034119 -2.7384e-05
4:16791197 G T 1.942807 9.3939e-05
4:16802900 C T 0.047985 1.2101e-05
4:16804771 T C 0.234431 8.1640e-06
4:16808526 A G 0.052571 1.5201e-05
4:16812198 G A 1.841487 3.9394e-05
4:16816301 T C 1.799542 1.1512e-04
4:16816630 G A 0.689560 1.9095e-05
4:16816760 C T 0.064383 -2.1165e-05
4:16816914 C T 0.511144 5.2102e-05
4:16818833 C T 0.038637 -4.7675e-05
4:16822571 G C 0.047414 -2.5198e-06
4:16824441 A G 0.781081 4.2656e-06
4:16824676 T C 0.057278 -4.7509e-05
4:16834473 G A 1.272932 -2.6179e-05
4:16836059 C T 0.355803 1.6093e-04
4:16838998 C T 0.038615 1.5168e-04
4:16846935 A G 0.054149 -6.6091e-05
4:16857133 A T 0.061569 6.9563e-05
4:16858339 C T 0.486035 4.2800e-06
4:16862515 A C 0.348019 -4.9335e-05
4:16869810 A G 0.995206 8.8564e-05
4:16871315 G T 0.528035 1.9671e-04
4:16874032 C T 0.496847 4.9509e-04
4:16886127 C T 0.023782 2.1989e-05
4:16886183 T G 1.156728 -3.5261e-05
4:16886185 C T 0.660657 -7.2667e-05
4:16886605 C T 0.057560 1.1074e-05
4:16887327 A G 0.076830 2.1134e-05
4:16888312 G A 0.052922 -2.1140e-05
4:16898536 C T 0.111271 -1.1806e-04
4:16907953 C G 0.042334 1.3070e-05
4:16916345 T G 0.825392 -3.1806e-05
4:16920838 C T 0.573317 1.7759e-05
4:16920855 T G 0.621711 2.6610e-06
4:16926754 T C 0.071007 6.5038e-05
4:16928681 C T 0.087785 5.1310e-05
4:16939034 A C 0.024505 -4.1039e-05
4:16955978 G A 0.146059 3.9374e-05
4:16966334 T C 0.351512 1.0560e-05
4:16973824 C A 1.936276 -4.5717e-05
4:16983146 A G 0.064246 -8.1754e-06
4:16996503 C A 0.734634 5.6637e-05
4:17019679 C A 0.071936 7.7578e-05
4:17026797 C T 1.891316 -4.9501e-05
4:17028159 G A 0.789201 6.4087e-05
4:17028448 A G 0.025077 1.2637e-05
4:17032022 G C 0.076450 8.3495e-06
4:17037043 C T 0.761492 1.1715e-04
4:17041514 C G 0.026115 1.1772e-05
4:17042528 C T 0.615544 7.4134e-06
4:17043092 G A 0.237875 3.4674e-05
4:17045997 G A 1.043983 1.4038e-05
4:17047470 A G 0.561518 5.1654e-06
4:17048777 C T 0.062822 -9.2897e-06
4:17054934 G C 0.379938 -6.1317e-05
4:17056376 C T 0.059514 -3.8947e-06
4:17061108 G C 0.139064 1.5016e-04
4:17062834 T C 0.254438 1.1689e-05
4:17063852 T C 0.088366 -3.3556e-05
4:17072550 C G 0.578166 4.4150e-05
4:17078668 C T 0.122352 3.1853e-06
4:17083800 T C 0.020549 6.2207e-05
4:17091721 C T 0.120761 7.0586e-05
4:17092010 T C 0.183836 4.4317e-06
4:17098109 G A 0.049202 2.2393e-05
4:17099921 C T 0.159159 2.0382e-05
4:17102166 G A 1.904750 -2.2758e-04
4:17103744 C T 0.064386 3.6118e-05
4:17106331 T C 0.864821 1.3322e-05
4:17108353 C T 0.204531 3.1536e-06
4:17123612 G A 0.145131 -1.2643e-04
4:17129294 G C 0.230429 -4.6828e-05
4:17134058 G A 0.284140 -6.1888e-05
4:17134960 G A 0.452532 -3.0750e-05
4:17135343 T C 0.153099 1.2849e-04
4:17148320 T C 1.823619 -2.5258e-06
4:17154568 T C 1.677155 -2.8780e-05
4:17174754 T C 0.726766 -5.6217e-05
4:17179172 A C 0.147640 -6.0216e-05
4:17181751 A C 0.034921 1.2618e-04
4:17186933 G A 0.432188 -2.2418e-05
4:17198263 A G 0.229040 -6.6976e-05
4:17205620 C T 0.629916 1.0882e-06
4:17209481 C T 0.967763 1.8655e-06
4:17233112 A G 0.054035 -6.8315e-06
4:17235770 C T 0.100927 -3.0564e-05
4:17236812 T C 0.184073 4.6996e-05
4:17237387 A C 0.940882 1.3109e-05
4:17241284 A G 0.080449 -3.6134e-05
4:17241961 C T 0.111326 -5.3696e-05
4:17248004 C T 0.107464 -6.4645e-05
4:17248161 C T 0.162794 2.6943e-05
4:17256620 T C 0.066742 7.2149e-05
4:17257300 T C 0.645139 3.2455e-06
4:17261407 C G 0.038300 1.4455e-05
4:17264077 T C 0.794080 3.3992e-05
4:17271509 T C 0.072335 -3.4516e-05
4:17271720 G A 0.874915 4.0331e-05
4:17273603 C A 0.803681 1.2590e-05
4:17273978 G C 0.066551 6.8333e-05
4:17275696 C T 1.578351 5.7415e-06
4:17276324 T C 1.151077 2.9894e-06
4:17276947 C T 0.068141 -2.2060e-06
4:17279997 A G 1.522631 1.9439e-05
4:17282108 C T 0.089521 -1.3571e-05
4:17282313 T G 0.055593 -2.6502e-05
4:17285032 G T 0.027693 -3.5413e-05
4:17286644 T C 0.066973 3.9019e-05
4:17287997 A G 0.045963 -8.0533e-05
4:17288384 G C 0.885201 -1.6838e-05
4:17289928 G A 0.068034 -4.8611e-05
4:17291007 C T 0.470722 2.5848e-05
4:17291077 A G 0.055522 -4.2817e-05
4:17292932 C G 1.385706 3.7894e-07
4:17293408 A C 1.267852 1.5814e-05
4:17296363 A C 0.052263 3.6402e-05
4:17301175 G A 0.045369 -2.1964e-06
4:17302576 A G 0.317801 -1.8197e-05
4:17303466 G A 0.190740 2.6149e-05
4:17303816 T C 0.104387 -4.7812e-05
4:17304946 A C 0.042221 -9.7205e-05
4:17315910 C T 1.277301 -4.8011e-06
4:17317318 A C 0.049086 5.1049e-06
4:17321989 A G 0.044003 -2.7876e-05
4:17322823 T C 0.390840 2.8494e-05
4:17333100 T C 1.063516 -1.7340e-06
4:17334654 A G 0.081696 -1.3158e-04
4:17337406 C G 1.927993 1.5516e-05
4:17342510 C A 0.036443 7.7165e-05
4:17356713 T C 0.071536 -2.1984e-05
4:17358133 T C 0.046090 -1.5023e-05
4:17360132 G T 0.441844 -3.5300e-05
4:17373377 T C 0.103582 -7.1625e-05
4:17373562 C T 0.045875 1.8790e-05
4:17374779 C T 0.191606 7.6836e-04
4:17374951 C T 1.531534 1.2210e-05
4:17379583 C T 1.178007 6.4745e-05
4:17387183 G C 0.099125 -7.5182e-05
4:17388159 T C 0.083656 -2.6523e-05
4:17389207 T C 0.467499 -1.0799e-04
4:17393371 C T 1.498681 1.5469e-05
4:17398854 A G 0.048079 -4.4566e-05
4:17401698 A G 0.112673 -7.3116e-05
4:17407016 T C 0.407008 -8.6868e-05
4:17409273 A C 0.052623 -1.3380e-05
4:17410789 C T 0.033370 -4.1477e-05
4:17414773 C T 0.712803 4.1083e-05
4:17414927 C G 0.106405 -7.9313e-05
4:17417415 G A 0.072935 7.3326e-05
4:17419953 A C 0.443584 -5.4690e-05
4:17421241 G T 0.065379 5.3417e-05
4:17438951 T C 0.029608 -2.7334e-05
4:17458467 G A 0.973667 2.4659e-07
4:17459013 A G 0.115078 1.6977e-05
4:17459388 G T 0.102436 -4.8416e-05
4:17465704 A G 0.470284 -2.2792e-06
4:17467715 C T 0.422681 -3.9306e-05
4:17469817 C T 1.293478 3.1918e-05
4:17470561 C T 0.103939 2.1844e-05
4:17479359 C A 0.099966 2.0062e-05
4:17483682 G A 0.413746 1.9234e-05
4:17483729 C T 0.064652 -3.3097e-05
4:17486575 G A 1.318970 2.7062e-05
4:17488072 C T 1.364540 1.0105e-05
4:17498167 G T 0.671926 -1.1260e-05
4:17504425 C T 0.066509 2.2035e-05
4:17508837 T C 0.030695 -7.0343e-05
4:17514277 T G 0.178679 -1.8506e-05
4:17520066 T C 0.493150 -4.9219e-05
4:17520776 A G 0.657291 -1.4419e-05
4:17524570 G C 0.266051 -1.5388e-05
4:17526682 C A 0.493286 -5.9580e-05
4:17528463 A G 0.072101 -2.3166e-05
4:17536447 A C 0.943709 7.7171e-05
4:17540639 T C 0.054149 4.7500e-06
4:17542279 G A 0.047252 -1.2153e-04
4:17545732 C T 0.900949 -8.6426e-05
4:17548441 A G 0.052270 -2.7957e-05
4:17551474 G C 0.707373 8.3086e-05
4:17553843 G A 0.892536 5.0655e-06
4:17557321 C T 0.408049 1.0965e-05
4:17563370 A G 0.050660 -1.4108e-06
4:17565617 G T 0.670738 -9.1855e-06
4:17570658 C T 1.248300 3.4272e-05
4:17571307 G A 0.041013 -4.6211e-04
4:17587018 G A 0.094396 -6.0541e-05
4:17590671 A G 1.145650 4.6846e-05
4:17595536 G A 0.084344 -7.0888e-05
4:17600884 G A 1.243029 -1.7497e-05
4:17615983 A C 0.169419 -2.8121e-06
4:17619176 G A 0.058083 6.5664e-05
4:17627332 C T 1.186939 -2.9848e-05
4:17631253 C T 1.223597 -4.5872e-05
4:17631508 G T 0.051234 -1.0672e-05
4:17632603 A G 0.036070 -6.3037e-05
4:17635336 A G 0.073834 -1.3855e-04
4:17636638 C G 0.034304 -3.0165e-05
4:17636977 G A 0.033571 -3.7930e-05
4:17637210 G C 0.179526 -1.2720e-06
4:17640880 G C 0.061134 -3.2086e-05
4:17643050 A G 1.178922 -3.0983e-05
4:17657256 T C 0.022470 1.4571e-05
4:17660082 T C 1.174875 -3.0053e-05
4:17662624 A G 0.026592 5.8949e-05
4:17663715 T C 0.037313 -5.4457e-05
4:17664359 C T 0.039381 -4.2703e-05
4:17676306 T G 0.081585 1.0616e-04
4:17686090 A G 0.392817 4.0420e-05
4:17690072 C T 0.037508 2.4233e-05
4:17694943 G A 1.163842 -2.1367e-05
4:17703949 C T 1.162729 -2.5217e-05
4:17707449 T C 0.118528 5.5433e-05
4:17718837 G C 0.051069 4.2470e-05
4:17720818 A G 0.265616 1.0827e-04
4:17754714 T G 0.633986 5.5666e-05
4:17756273 A G 1.587202 -5.7641e-05
4:17767269 C A 0.969139 -2.0501e-04
4:17775076 T C 0.063003 -6.4442e-05
4:17780716 G T 0.428530 5.1930e-05
4:17797966 A G 0.310794 1.5388e-04
4:17805379 A G 0.058109 1.4769e-05
4:17818885 C T 1.141408 -1.0634e-06
4:17822919 A T 0.036411 -5.8034e-06
4:17823462 T C 0.025804 -4.2105e-05
4:17829990 C G 0.252747 1.8912e-04
4:17841465 G A 0.387799 1.1960e-05
4:17841948 A T 1.450991 8.0729e-05
4:17848100 T C 0.127493 2.6115e-04
4:17854031 C T 1.456872 1.0470e-04
4:17855182 C T 0.020107 -4.4483e-05
4:17871203 C T 0.100540 1.0146e-05
4:17875149 A G 0.048881 -1.9082e-05
4:17875766 C T 0.022711 -7.9321e-06
4:17876551 A G 0.063795 -4.4509e-05
4:17883683 C G 0.246398 7.3561e-06
4:17884986 C T 0.272130 7.7151e-04
4:17886146 G A 0.130275 -3.4005e-05
4:17891922 C T 0.041273 6.1991e-05
4:17904598 C T 0.031266 -5.2778e-05
4:17908243 A G 0.048728 -1.8291e-05
4:17910840 C T 0.033642 1.5573e-04
4:17936680 G A 0.044188 5.9871e-05
4:17951032 C T 0.043341 -1.7628e-05
4:17952209 A G 0.132203 -9.8433e-05
4:17972372 A G 1.468349 4.6168e-05
4:17996046 G A 1.155377 -2.5623e-05
4:18011736 A C 0.125964 9.0469e-06
4:18012789 A G 0.055136 -2.2278e-05
4:18025484 A G 1.475892 6.0416e-05
4:18026539 G A 0.067528 -4.5008e-05
4:18026748 T C 0.043318 -9.9427e-06
4:18033488 C T 0.315176 3.0904e-04
4:18035807 T C 0.076441 -6.8376e-05
4:18036793 A G 0.039728 -2.5078e-06
4:18040190 T C 0.065194 -2.3791e-05
4:18046952 G A 1.317470 1.9655e-05
4:18065553 A C 0.071764 1.9546e-05
4:18072820 T C 0.034285 -4.6955e-05
4:18079517 A G 0.438394 -4.5516e-05
4:18086245 C A 0.035340 -5.0766e-05
4:18091806 T C 0.102459 -4.2512e-06
4:18131245 T G 0.691852 -1.9238e-04
4:18147151 C T 0.145936 6.7814e-05
4:18150570 A G 0.038530 7.4597e-05
4:18152521 T C 0.051374 6.9048e-05
4:18162104 C A 0.392746 -1.8488e-06
4:18167956 T G 0.122345 5.5413e-05
4:18169827 G T 1.479907 4.3668e-05
4:18171582 T C 0.307071 2.8466e-05
4:18190669 G C 0.041539 -5.9858e-05
4:18193446 G A 0.568763 1.1021e-05
4:18201922 G A 0.558539 -2.0524e-05
4:18208368 A G 0.092913 1.0736e-05
4:18220698 G A 0.023980 -1.7628e-05
4:18227132 C T 1.475188 6.2855e-05
4:18229532 T G 0.233058 -2.6266e-05
4:18236118 A G 0.712225 8.9493e-05
4:18236766 T C 1.457615 4.0944e-05
4:18239803 A G 0.405472 -4.2558e-05
4:18241903 G A 0.789876 1.5499e-04
4:18256070 G A 0.080342 -1.1550e-05
4:18258108 A G 0.027813 2.6783e-05
4:18262204 T C 0.020770 -1.7747e-05
4:18265469 A G 0.076980 3.6144e-05
4:18278257 G A 0.358581 -4.3201e-05
4:18279302 T C 1.733131 -2.6141e-05
4:18289756 C T 0.225161 -1.1597e-06
4:18295819 T C 0.064782 5.9072e-05
4:18297592 T C 0.635921 -2.8893e-05
4:18298662 G A 0.260984 -1.6966e-06
4:18302621 C T 0.805901 5.2873e-06
4:18303861 T C 0.043009 3.5803e-05
4:18308795 G A 0.043678 3.8832e-05
4:18315750 C T 0.340285 4.2907e-05
4:18319695 G A 0.419689 1.4470e-04
4:18327511 C T 0.070572 1.3972e-05
4:18329877 G A 0.223580 -1.0929e-04
4:18342377 T C 0.130041 -1.6567e-04
4:18345114 A G 0.055642 6.2613e-05
4:18347397 T C 0.036005 4.9997e-05
4:18367051 C T 0.040225 4.8935e-05
4:18377606 G A 0.035031 1.4233e-05
4:18378898 A G 0.087752 1.5340e-05
4:18378914 T C 0.057576 -9.0981e-05
4:18381312 G A 0.929197 6.8256e-05
4:18382212 G T 1.039900 4.4268e-05
4:18406637 T C 0.038839 8.5477e-05
4:18407421 A G 0.088865 4.9137e-05
4:18408903 T C 0.132537 -4.2969e-05
4:18417178 G A 0.450335 -6.4335e-06
4:18422330 C G 0.078826 -1.2337e-04
4:18434623 T C 0.344043 2.7922e-05
4:18451179 A G 0.149918 -1.4876e-04
4:18457008 G A 0.753352 4.3170e-05
4:18458182 C T 0.029030 5.5747e-05
4:18459846 G T 1.099388 7.6819e-05
4:18460153 A G 0.027303 5.9693e-05
4:18461716 G A 0.059582 -8.9757e-05
4:18511288 A G 1.713546 -1.0027e-05
4:18517112 C T 0.047544 6.2863e-05
4:18517496 C T 0.047284 -2.6900e-05
4:18530132 G A 0.054142 1.8599e-05
4:18532056 G A 1.942339 -3.5444e-05
4:18533013 A G 0.116779 -1.4714e-05
4:18533609 A G 0.116490 -1.4802e-04
4:18536677 A G 0.029562 2.6861e-05
4:18537268 C T 0.671608 1.6788e-04
4:18540138 T C 1.121177 7.0761e-05
4:18541314 G A 0.188789 3.3411e-04
4:18544248 G A 0.087687 1.4029e-07
4:18548235 C T 0.027248 3.6959e-05
4:18578473 T C 0.066931 -1.3984e-04
4:18596438 A G 0.432412 -1.8913e-05
4:18596481 T C 0.029780 3.0881e-05
4:18607906 G A 1.534971 2.4456e-05
4:18609283 G A 0.056681 4.0751e-05
4:18609876 C A 0.077369 4.4054e-05
4:18609899 A G 0.068917 5.7511e-05
4:18619167 A T 0.057378 3.2169e-05
4:18622227 G A 0.188143 5.2383e-04
4:18626125 T C 1.934504 1.1300e-04
4:18627612 A C 0.184417 -3.6792e-05
4:18629525 A C 0.352612 1.8405e-05
4:18632783 G T 0.140278 -2.7338e-04
4:18649360 C G 0.520307 -4.5794e-06
4:18652941 A G 0.066457 1.1818e-04
4:18654444 C T 0.555488 -1.1718e-04
4:18664200 T C 0.244743 -1.1250e-05
4:18664417 G A 1.891744 8.6078e-05
4:18667162 G C 0.028861 -4.5674e-05
4:18668094 G A 0.403392 3.9078e-05
4:18671327 A G 0.436927 4.4970e-05
4:18676192 A G 1.913056 5.3670e-05
4:18682378 A G 0.064052 4.3569e-05
4:18687013 C A 0.033668 -7.0374e-06
4:18696356 G A 1.397348 -1.3530e-05
4:18698956 G A 0.034090 2.9076e-05
4:18700399 G A 0.108356 -1.3881e-05
4:18700782 T C 1.240604 -1.3261e-05
4:18712397 G A 0.248774 -5.3013e-06
4:18712717 A G 0.145387 -4.8043e-06
4:18716492 A G 0.094633 -4.7340e-05
4:18716786 A G 0.027715 -4.9710e-05
4:18724365 A G 1.350519 -1.6312e-05
4:18747206 G A 0.345624 2.9878e-06
4:18751530 A G 1.024385 -8.1498e-05
4:18752174 G A 1.214866 -9.6072e-05
4:18752731 C A 1.642610 -6.3378e-05
4:18752760 T G 0.365929 -3.4953e-05
4:18752956 T C 1.289154 -9.2442e-07
4:18755096 G A 0.066499 -1.0057e-04
4:18764078 T C 0.036661 -1.8570e-05
4:18767235 A C 0.082413 -2.1854e-06
4:18767535 A G 0.673247 4.0028e-05
4:18770841 A G 1.484393 2.4210e-05
4:18779829 A G 0.247443 -1.6505e-05
4:18779862 C A 0.530174 -5.9444e-05
4:18780681 A G 0.224687 1.8353e-06
4:18786977 C T 1.482221 1.2365e-05
4:18787189 A G 0.606216 -1.3679e-06
4:18789275 C A 0.212775 -1.3671e-05
4:18789372 G A 0.397465 -1.8764e-05
4:18795170 C T 0.251604 4.2633e-05
4:18798665 A G 0.107081 -5.4440e-06
4:18799353 A C 0.201707 3.0989e-05
4:18800893 A G 0.088534 1.5561e-04
4:18811564 G A 0.179016 2.4833e-05
4:18812666 G A 0.046443 3.6804e-05
4:18813590 G A 0.135341 -1.2703e-04
4:18813683 G A 1.606284 2.3194e-05
4:18830257 C G 0.254428 -6.8894e-05
4:18832194 G A 0.022276 9.9672e-05
4:18833625 C T 0.031705 1.8199e-05
4:18834102 G A 0.312852 8.2976e-06
4:18834324 C T 0.113903 -1.4864e-05
4:18834541 G A 1.955851 5.2542e-05
4:18834819 A G 0.163326 2.9065e-04
4:18836582 C T 0.116363 2.6859e-05
4:18838556 T C 0.104536 5.0817e-05
4:18840158 A G 0.728227 -3.3396e-05
4:18841427 C A 1.250952 -2.4309e-05
4:18842836 G A 0.041146 5.8428e-05
4:18843526 G A 0.054318 7.5531e-05
4:18843625 G C 0.033795 -1.2598e-05
4:18850450 A C 0.023272 -3.4463e-05
4:18852672 A G 0.153271 -7.4253e-05
4:18853213 A C 0.114630 -5.8627e-05
4:18863838 C T 0.094536 7.5682e-05
4:18865249 T G 0.774105 -2.4176e-06
4:18865455 G T 0.048440 3.0250e-04
4:18880180 G A 0.138181 -8.9955e-05
4:18893122 C T 0.037943 -3.3008e-05
4:18893675 A G 1.443866 -3.0182e-05
4:18894117 G A 0.388919 1.4158e-06
4:18900428 A G 0.651630 -3.9573e-05
4:18903096 G C 0.028826 -7.6971e-05
4:18906202 T C 1.206281 -7.9570e-06
4:18917280 T C 0.205235 3.6314e-05
4:18937351 T G 0.789351 5.0558e-06
4:18941726 C G 0.090118 3.2067e-05
4:18942382 T C 0.100488 5.0492e-05
4:18944656 T C 0.389847 1.1728e-04
4:18945365 G A 0.092157 -4.5984e-05
4:18956615 T C 0.065376 -2.2912e-05
4:18957245 C G 0.600467 -1.9157e-05
4:18968564 A G 0.028267 4.5507e-05
4:18973826 G A 0.102608 3.5846e-05
4:18974967 A C 0.041896 7.7608e-06
4:18975268 G A 0.125452 7.5513e-06
4:18985469 C T 1.453798 4.4630e-06
4:18994565 C T 0.130057 2.9826e-05
4:18998307 G A 0.054957 -1.6811e-05
4:19004860 T C 0.140340 -1.9205e-05
4:19005715 G A 0.070582 -1.0690e-05
4:19008029 C G 0.076548 2.2682e-06
4:19015803 G T 0.220195 2.0224e-05
4:19029195 A G 0.043912 -7.8650e-05
4:19037953 C T 0.197945 -6.6132e-06
4:19038083 T G 0.191094 -9.6601e-05
4:19041829 C G 0.080310 8.8655e-06
4:19048100 T A 0.078632 -3.1062e-06
4:19048146 T C 0.040679 7.6874e-05
4:19055363 T C 0.071082 6.5558e-06
4:19055446 G T 0.516704 2.6186e-05
4:19056340 T C 0.073737 -3.3982e-05
4:19056854 G A 0.179487 8.9263e-06
4:19057061 G A 1.224298 8.0742e-06
4:19075878 T C 1.352291 8.3344e-05
4:19088386 G T 1.044662 3.3818e-05
4:19092933 C G 1.409134 1.5724e-04
4:19093088 C T 0.116542 -4.3813e-06
4:19096163 T C 1.452224 8.0042e-05
4:19097568 G T 0.054262 -1.0283e-04
4:19097601 T C 0.076269 5.9365e-05
4:19105048 T C 0.037664 9.5886e-05
4:19106749 A C 0.389627 -4.1072e-05
4:19110910 G A 0.031253 1.3437e-05
4:19114742 C T 0.086324 2.9251e-05
4:19120064 G A 0.501995 -2.7137e-05
4:19127752 C T 0.070829 -1.3895e-04
4:19131940 C T 0.042880 -1.0356e-05
4:19143130 T C 0.143813 -1.0721e-05
4:19143641 C T 0.064866 -9.0209e-06
4:19145110 C A 0.367507 -4.7922e-05
4:19162459 A G 0.134715 6.0949e-05
4:19171165 C A 0.088125 1.9323e-06
4:19193248 A C 0.112089 5.3329e-06
4:19195867 C A 0.029186 -3.1421e-05
4:19202343 C T 0.477687 -1.2603e-05
4:19203742 T C 0.059316 -7.1983e-05
4:19216532 T C 0.029017 -4.4356e-05
4:19224867 T C 0.135812 5.7252e-05
4:19225971 A G 0.208001 -1.4730e-05
4:19236173 T C 0.127626 6.0359e-05
4:19253659 C T 1.572187 -6.1755e-06
4:19256465 T G 0.049047 -1.2362e-04
4:19269407 A C 0.068985 -6.2890e-05
4:19270505 G A 0.527957 -2.6631e-05
4:19277771 C T 0.034035 -4.1490e-05
4:19287497 A G 0.078012 1.5362e-05
4:19296293 G T 0.046022 -1.7511e-05
4:19300573 T G 0.034373 -2.8178e-05
4:19300647 G A 0.446486 3.0649e-06
4:19302670 G T 0.117873 1.1218e-04
4:19307060 T G 0.256973 -2.2852e-05
4:19331621 A G 0.043058 -7.5176e-05
4:19334303 C T 0.090784 -2.9094e-05
4:19342885 G A 0.113738 -2.1644e-05
4:19348785 C T 0.188075 6.5652e-05
4:19357139 C T 0.140827 9.0658e-05
4:19375573 T G 0.048453 -1.3194e-05
4:19378787 C A 0.114994 -6.4940e-06
4:19380575 G T 0.038894 -8.8378e-05
4:19381041 T C 0.049946 -2.1581e-05
4:19382446 A C 0.128379 6.8730e-05
4:19394471 G A 0.606121 1.5332e-06
4:19395064 T C 0.424376 -2.6236e-05
4:19405887 A C 0.044207 3.7449e-05
4:19417956 G A 0.047093 -2.9781e-05
4:19418789 G A 0.201149 -5.7324e-05
4:19425514 G C 0.020825 -2.2037e-05
4:19433619 C A 0.034785 2.1908e-05
4:19441500 C T 1.621344 -2.3403e-05
4:19443957 A G 0.083101 -3.4938e-07
4:19474646 T C 0.605417 -7.6864e-07
4:19477412 G A 0.244626 -7.9781e-05
4:19486781 T C 0.058300 -1.5966e-05
4:19497694 C T 0.038874 6.1687e-05
4:19505610 T C 0.111063 2.7324e-05
4:19508722 G T 0.607339 1.3716e-06
4:19510607 A G 0.049264 -2.2538e-05
4:19524644 G A 0.115137 -1.7558e-05
4:19543776 A G 0.033769 -6.0501e-05
4:19566078 T C 0.093997 -2.5663e-05
4:19569606 T C 0.048667 -9.9298e-05
4:19587611 C T 1.487291 -1.6109e-05
4:19587685 A G 0.050020 -6.3856e-05
4:19595129 C T 0.048836 2.7669e-05
4:19600209 A G 0.430455 -5.4728e-07
4:19602663 G A 0.302868 3.3624e-05
4:19609576 C T 0.182999 7.0342e-06
4:19625289 C T 0.070446 9.2702e-06
4:19664931 G A 0.110041 -5.0790e-05
4:19669377 C T 0.316224 -2.7515e-06
4:19688923 T C 0.140596 6.5997e-05
4:19691771 G A 0.215550 -2.0179e-04
4:19716618 C T 0.339285 -1.8421e-06
4:19724641 G A 1.818871 1.8340e-05
4:19727949 A G 0.903257 -3.0176e-05
4:19732175 T C 0.063234 6.4073e-05
4:19738832 T C 0.345108 -9.0766e-06
4:19743751 A G 0.037839 1.9694e-05
4:19745946 C G 0.144777 -6.3950e-06
4:19752087 G A 0.211321 -2.8198e-04
4:19805731 G A 1.891517 -5.4674e-05
4:19808336 G T 0.036768 -4.4322e-05
4:19811821 T C 0.068161 1.6519e-05
4:19814683 T G 0.865941 -9.6234e-05
4:19823407 G T 0.196008 1.9991e-05
4:19828770 G A 0.568627 -4.3948e-05
4:19839725 A G 0.039624 2.8616e-05
4:19847106 G A 1.186066 -4.5256e-05
4:19849441 C T 0.627683 -7.0804e-06
4:19850887 A G 0.063409 -5.7246e-05
4:19857997 G A 0.595096 2.6174e-05
4:19875240 G A 0.046573 -6.1093e-06
4:19884209 T C 1.587585 1.1538e-05
4:19902437 C A 0.098632 6.9420e-05
4:19909836 T C 0.045071 -4.7528e-05
4:19909903 G C 0.162963 3.1222e-05
4:19913781 T C 0.063571 -4.1117e-05
4:19930248 T C 0.105506 -3.0949e-05
4:19933115 G A 0.078556 -2.7491e-05
4:19934939 T C 0.145306 -5.8102e-05
4:19935516 T C 0.091099 1.4114e-04
4:19965353 A C 0.036774 -5.0420e-05
4:19975070 G A 1.358224 -1.4818e-05
4:19977706 T C 0.105474 -7.6999e-05
4:19994163 C T 0.083562 -8.0524e-05
4:19996488 T C 0.098684 -1.9085e-04
4:19997481 T C 1.030903 -3.9409e-05
4:20000432 G T 0.101439 1.9069e-04
4:20005327 G A 1.888862 2.1695e-05
4:20013212 T C 0.079125 -9.6321e-06
4:20025939 G A 0.042052 4.0663e-05
4:20031486 C T 0.035720 6.7962e-06
4:20034703 C G 0.295172 -3.0040e-05
4:20047097 C T 0.089774 2.5580e-05
4:20048228 A G 0.069031 -8.2667e-06
4:20048988 G A 0.058362 -6.3785e-05
4:20050733 A G 0.686999 4.7963e-05
4:20053816 C T 0.321342 -5.0844e-05
4:20055540 C T 0.068833 -1.1288e-04
4:20063484 A G 0.398887 7.0553e-06
4:20065364 T C 0.026167 7.3793e-05
4:20067226 T C 1.290764 3.5363e-06
4:20075488 A G 0.027673 -8.8446e-06
4:20080783 T G 0.228277 -5.4329e-06
4:20081653 A G 0.147623 -1.6997e-05
4:20088134 T G 0.027540 2.5385e-05
4:20092791 G T 1.388598 -3.8080e-05
4:20096275 G A 1.630666 -3.5661e-05
4:20100026 A G 0.148483 7.8719e-06
4:20100650 C A 0.126627 1.9270e-08
4:20101037 T G 0.340580 -2.2365e-06
4:20102603 T C 0.026060 3.2778e-05
4:20102782 A G 1.722238 -3.3528e-05
4:20119402 G C 0.077995 -1.9078e-05
4:20124487 G A 0.248647 1.0479e-05
4:20125240 T C 0.098401 3.7126e-05
4:20129263 C G 0.041484 -4.0333e-05
4:20131389 T G 0.032367 -3.6842e-05
4:20132983 A G 0.058161 8.4817e-05
4:20138324 T G 0.061679 -8.1776e-06
4:20138510 G A 0.410117 -5.9408e-06
4:20139963 G A 0.157877 2.0629e-05
4:20140372 T C 0.100803 3.0204e-05
4:20140426 C T 0.037764 -1.8490e-05
4:20151904 C A 0.721323 9.8405e-06
4:20154192 C A 0.032513 3.2823e-05
4:20171691 T C 0.063704 -8.0953e-06
4:20173329 C T 0.248573 1.1555e-05
4:20173834 T C 0.047768 5.6831e-05
4:20174515 G A 0.209964 3.5067e-05
4:20194649 G A 0.071631 -7.9412e-05
4:20201089 C T 1.400299 4.5741e-06
4:20217453 C T 0.082195 -1.2341e-05
4:20217877 T C 1.355267 -1.4553e-05
4:20218127 C T 0.107824 -4.5043e-06
4:20218366 A G 0.068375 -2.2269e-05
4:20218766 C A 1.103991 -1.4069e-05
4:20219250 A G 0.058508 2.2571e-05
4:20228742 C T 0.040601 -2.3329e-06
4:20242529 A G 1.191120 2.2931e-05
4:20244991 T C 0.025947 -3.3463e-06
4:20248023 G A 1.412224 -1.1957e-05
4:20261629 T C 0.044441 -8.9904e-05
4:20264405 T C 0.628754 -1.6214e-05
4:20264871 C T 0.042688 -7.1343e-05
4:20266177 C T 0.609364 -3.0342e-06
4:20267509 C A 0.032733 1.1948e-05
4:20274232 A G 0.238745 -8.9721e-06
4:20280330 G A 0.092799 -1.2033e-05
4:20284532 A G 1.409358 -3.3203e-05
4:20288549 C T 0.037787 1.6793e-06
4:20292239 T C 1.698911 -2.9702e-05
4:20294494 C A 0.044603 -7.6061e-05
4:20295112 C A 0.457911 -5.6072e-06
4:20300280 A G 0.034882 1.1407e-05
4:20306314 G A 0.145965 -4.4599e-05
4:20309742 G A 1.285529 -3.1844e-05
4:20322789 C A 0.354086 -4.3757e-06
4:20322913 C A 1.233519 2.5677e-05
4:20328938 T C 0.046414 -1.1580e-04
4:20336142 A G 1.718324 -1.7578e-05
4:20337509 G A 0.042357 -1.5971e-05
4:20362716 T C 0.393872 3.7614e-05
4:20370937 C T 0.080063 1.2562e-05
4:20378137 T C 0.033866 6.6839e-05
4:20386044 C A 1.753699 -1.0954e-05
4:20393601 T C 0.025956 -7.6994e-06
4:20395574 A G 0.042532 2.7359e-05
4:20396428 C T 0.148827 -1.1059e-05
4:20400802 A G 0.211211 -1.1574e-05
4:20409138 T C 0.127415 -6.5206e-06
4:20413259 G A 0.191817 2.4487e-06
4:20413365 T C 0.057800 -3.4334e-06
4:20413731 A G 0.058141 9.4251e-05
4:20430602 T C 0.915266 -3.7613e-05
4:20432533 A G 0.530307 -2.2326e-05
4:20435188 A G 0.213444 -2.2873e-05
4:20440804 C G 0.138967 1.6917e-05
4:20442599 T C 0.024019 -3.4858e-05
4:20444868 G A 0.040092 -2.3844e-06
4:20446190 G C 0.213541 -1.6290e-05
4:20453005 G A 0.079693 -8.2648e-06
4:20466552 A G 0.023334 -1.5686e-05
4:20466684 T C 0.055684 -1.2452e-04
4:20467022 G T 1.503776 -1.4218e-05
4:20468170 C T 0.037673 8.8316e-05
4:20468224 A C 0.048647 -7.9130e-05
4:20469565 T C 0.033710 4.3976e-05
4:20472944 T C 0.102673 -4.4101e-05
4:20473278 T G 0.468404 -9.8272e-07
4:20476626 C T 0.045694 2.9365e-05
4:20476800 A G 1.497999 -2.6527e-05
4:20479498 C T 0.094244 -3.3267e-05
4:20480356 A G 0.053925 -1.2155e-04
4:20482461 G C 0.482501 1.0320e-05
4:20483828 G A 0.027219 -2.0463e-05
4:20483893 C T 0.344199 -2.0700e-05
4:20486230 A G 0.184674 -1.7471e-05
4:20486294 C T 0.043169 -8.3345e-05
4:20486651 T C 0.067531 7.7243e-05
4:20492114 C T 0.334338 4.6296e-05
4:20494994 A G 0.073175 -2.1725e-05
4:20495050 T C 0.108191 -1.7115e-05
4:20495135 T C 1.423113 2.4928e-05
4:20499956 A G 0.038569 -1.1449e-05
4:20509658 A G 0.303793 -1.1777e-05
4:20513398 C A 0.024463 -1.5109e-05
4:20513882 T C 0.265337 7.1761e-05
4:20514242 T C 0.043256 -1.4665e-04
4:20515850 C T 1.733381 4.3013e-05
4:20518618 A G 0.116571 -6.7588e-07
4:20530374 C T 0.473782 -6.9802e-06
4:20534686 A G 1.645759 -1.4303e-05
4:20535923 T C 0.646927 2.3321e-05
4:20537533 A G 0.107824 -2.9479e-05
4:20537784 T G 0.127182 2.8679e-05
4:20543709 G A 0.200685 1.3231e-05
4:20544416 G T 0.441400 8.0705e-05
4:20544690 T C 0.050656 -5.4660e-06
4:20544756 C A 0.176433 6.6298e-06
4:20547838 T C 0.921576 3.5768e-04
4:20549002 A G 0.213528 -8.3181e-05
4:20551207 T C 0.036755 -3.6966e-05
4:20552624 C T 0.065379 2.7530e-05
4:20555062 C T 0.064454 -7.2436e-06
4:20558526 G A 0.072825 -2.4625e-05
4:20565744 C T 0.578753 2.3263e-04
4:20567660 T C 0.037021 2.3085e-06
4:20568689 G A 0.043792 3.0787e-05
4:20569944 G A 0.050637 7.6988e-05
4:20571049 G A 0.693974 -5.2089e-05
4:20578704 G A 0.352641 1.1002e-04
4:20589112 G T 0.043402 -2.7940e-05
4:20593674 C G 0.087269 -1.7850e-05
4:20596047 A G 0.042516 3.1207e-05
4:20596661 A C 0.059108 6.2683e-06
4:20596679 T C 0.032315 1.8238e-05
4:20600314 G A 0.614453 2.5890e-04
4:20613630 C T 0.190990 -1.6448e-05
4:20616486 T C 1.115042 -2.4701e-05
4:20620683 A G 1.596365 9.2825e-06
4:20621690 A G 0.320518 1.2513e-05
4:20627938 A G 0.779305 -2.2873e-05
4:20644611 G A 0.321949 3.4931e-05
4:20645772 T C 0.124867 9.2388e-06
4:20646888 C T 0.122394 -2.3900e-06
4:20652241 C T 0.138759 -9.4291e-06
4:20664321 C T 0.396404 2.5939e-05
4:20667343 T C 0.284786 -3.2094e-05
4:20680353 A G 0.030607 6.0633e-05
4:20681823 C T 0.075581 -2.0698e-05
4:20684353 G A 0.384674 1.6108e-05
4:20685378 A C 0.183512 1.6734e-05
4:20693413 T C 0.027375 -1.9406e-05
4:20702246 T C 0.107639 -3.5783e-05
4:20727093 A G 0.074730 -1.9915e-05
4:20732334 C A 0.148600 -4.9377e-05
4:20733891 C A 0.358665 8.4356e-06
4:20736090 T C 0.615774 -1.3762e-06
4:20749360 T C 0.150230 -1.5252e-05
4:20749748 G A 0.030887 -2.3592e-05
4:20749885 C T 0.024840 -1.7888e-05
4:20752334 T C 0.058183 1.6876e-05
4:20755240 A G 0.977562 -5.4704e-07
4:20758931 A G 0.053743 2.0021e-04
4:20762342 A G 0.047505 2.8381e-05
4:20779797 C G 0.058508 -3.6185e-05
4:20780035 C T 0.437472 1.9084e-05
4:20781086 G A 0.812486 1.3628e-05
4:20781920 G T 0.056700 -3.6225e-05
4:20787077 T C 0.254675 -7.7412e-05
4:20796348 G C 0.039624 -2.8297e-05
4:20796706 T C 0.877655 1.3356e-06
4:20799699 A G 0.129564 1.9082e-05
4:20806697 T G 0.109947 -5.7206e-06
4:20809664 C T 0.079485 3.3178e-05
4:20811100 G A 0.929833 3.5216e-05
4:20820808 G A 1.207634 1.7307e-05
4:20821396 A C 0.036352 9.7229e-05
4:20824274 C A 0.144799 -9.0176e-05
4:20825006 T C 0.052237 -1.6977e-05
4:20826419 G T 0.024531 8.5071e-05
4:20830808 A G 0.054762 -4.0239e-05
4:20832402 C T 0.570814 1.2164e-06
4:20833134 G A 1.534968 -1.4102e-05
4:20839816 C T 0.920804 -1.5014e-05
4:20842804 C T 0.339476 7.9915e-06
4:20849620 C T 0.041263 3.3263e-05
4:20851050 G A 0.487366 2.6447e-05
4:20856831 T C 0.823493 4.9511e-07
4:20861260 G A 0.368221 1.6510e-06
4:20866918 T C 0.336851 -3.6056e-05
4:20878885 G A 0.401607 -1.5302e-05
4:20882591 A G 0.635827 2.4054e-05
4:20887721 A G 0.199906 -1.0797e-06
4:20889181 C G 0.173583 -9.5117e-06
4:20893517 T C 0.050179 2.5484e-05
4:20896323 T C 0.085957 -4.5234e-05
4:20897889 G T 0.855272 2.7348e-05
4:20902112 C T 0.344546 -6.5022e-05
4:20910771 A G 0.044775 9.0761e-06
4:20918446 G A 0.046349 1.0021e-04
4:20925343 T C 0.031730 4.4506e-05
4:20935235 T G 0.081121 -1.0086e-05
4:20935488 C T 0.294468 4.1052e-05
4:20938500 T A 1.577179 -2.5414e-06
4:20938619 T C 1.539866 -4.0538e-06
4:20940428 T G 0.123507 1.1394e-05
4:20943218 G A 1.100680 1.7969e-05
4:20948340 C T 0.035707 6.7608e-06
4:20959274 T C 1.164842 2.5590e-06
4:20959946 G A 0.043048 1.2142e-05
4:20961238 G A 0.072702 -5.7032e-05
4:20970732 C T 0.079625 -4.7019e-05
4:20972919 A G 0.138042 1.9567e-06
4:20980907 A G 0.176715 1.3299e-05
4:20992543 T C 0.261900 -6.5915e-05
4:20997560 T C 0.052698 -2.0122e-05
4:20998684 G A 0.484023 2.3140e-06
4:20999218 G A 0.782119 -1.5555e-05
4:21005251 T C 1.034684 -1.9970e-05
4:21011081 T C 0.103449 6.0884e-05
4:21012648 T C 0.052130 4.2188e-06
4:21013378 C T 0.083513 3.2613e-05
4:21014496 T C 0.023103 -5.8759e-07
4:21015412 G A 0.106857 -1.5667e-04
4:21015523 C T 0.657593 -3.7921e-05
4:21016367 T C 0.152395 -1.2128e-06
4:21029260 T C 0.079855 3.7225e-05
4:21041092 C T 0.052273 2.9030e-06
4:21047696 T G 0.071449 -2.5551e-05
4:21051091 C A 0.200159 2.4910e-05
4:21054488 T G 0.036359 -3.7791e-05
4:21059497 G A 0.057901 3.6411e-05
4:21060780 A G 0.101657 -2.0385e-05
4:21079671 T C 0.477492 -2.1049e-05
4:21091360 C T 0.323907 -5.3095e-05
4:21092657 T G 0.106788 1.8025e-05
4:21098882 A G 1.899258 1.5435e-05
4:21101406 A G 0.319314 -2.8373e-05
4:21102564 A G 0.163031 -2.7743e-06
4:21113779 C A 0.812493 -1.9233e-06
4:21115173 C A 0.493984 2.2242e-05
4:21120773 G A 0.080326 3.6506e-05
4:21131328 T C 0.944199 9.0041e-06
4:21136459 G A 1.009896 2.4329e-05
4:21140847 G A 0.111985 8.5224e-06
4:21144444 T G 1.274850 -4.4607e-06
4:21146358 A C 0.680563 1.5783e-05
4:21159280 G A 0.023898 -6.8610e-05
4:21174825 G C 0.042516 5.6571e-05
4:21180124 C T 0.033882 -2.7056e-05
4:21180383 C T 0.089959 4.0058e-05
4:21185708 T C 0.100527 -2.5506e-05
4:21187162 T C 0.035694 3.8307e-05
4:21188755 T C 0.059693 7.0313e-07
4:21191777 C T 0.060507 -6.9165e-05
4:21192041 G C 0.400198 6.2431e-05
4:21211605 C T 0.656444 -1.7512e-05
4:21215236 A T 0.083322 1.3437e-05
4:21216943 A G 0.037050 8.1173e-05
4:21219399 A G 0.048803 -2.3166e-05
4:21222669 T G 0.078732 -1.0382e-06
4:21222866 G A 0.778195 -4.0950e-08
4:21223801 C A 0.033230 2.0589e-04
4:21238957 A G 0.130129 -1.1807e-05
4:21243381 C G 0.118476 -8.9472e-05
4:21243462 C G 0.200763 4.2977e-05
4:21250302 A G 0.068589 -1.3586e-05
4:21251022 T C 0.029848 3.5214e-05
4:21260188 T G 0.028056 -1.0236e-05
4:21263091 T C 0.657937 -3.8643e-06
4:21263503 T C 0.057171 4.1133e-05
4:21265036 C T 1.442607 3.6945e-05
4:21268809 C T 0.850121 2.8083e-06
4:21268928 T C 0.204534 5.9532e-06
4:21272816 T C 0.064873 3.9312e-05
4:21273375 T C 0.545069 1.5537e-05
4:21273931 T G 0.040815 6.0634e-05
4:21279392 A G 0.021779 -4.0465e-05
4:21288182 G A 0.116127 5.0049e-06
4:21294220 A G 0.079875 1.3697e-05
4:21294642 A C 0.151752 2.1489e-06
4:21295638 C T 0.098736 4.0894e-05
4:21297227 A G 0.076772 1.9598e-05
4:21300290 T C 1.126013 -1.2046e-05
4:21305906 G T 0.071124 1.2251e-04
4:21306003 T C 0.143900 -4.0407e-05
4:21310210 A G 0.175488 -1.1085e-06
4:21316245 A G 0.086837 1.7109e-04
4:21317827 A G 0.022594 -9.3409e-05
4:21320012 C T 0.172745 1.1365e-04
4:21321264 G A 0.170678 -1.1374e-06
4:21333139 G T 0.097441 -1.8649e-05
4:21334285 G A 0.608098 -7.1258e-05
4:21334552 G A 0.512196 -7.5151e-05
4:21334909 C T 1.309512 -1.2929e-05
4:21338885 T C 0.023184 -1.1313e-04
4:21343772 T G 0.093861 6.4552e-05
4:21348980 C T 0.163897 -3.4158e-05
4:21351260 C T 1.284033 -3.3699e-05
4:21351470 G A 0.269472 -2.0416e-05
4:21365779 A G 0.138941 -6.5937e-05
4:21366366 G A 0.104416 -2.4920e-05
4:21381364 T C 1.778250 -1.6322e-05
4:21383163 G A 0.090774 -6.4443e-05
4:21396053 A G 1.776644 -1.4541e-05
4:21401744 C A 0.088784 -7.2579e-05
4:21403673 A G 0.036093 1.3512e-05
4:21406005 C T 0.625622 -3.9253e-05
4:21406467 G A 0.116204 -1.4710e-05
4:21406900 A C 0.143586 1.3565e-05
4:21406923 T G 0.507584 6.0858e-05
4:21415503 C T 0.978150 3.9142e-06
4:21418767 T C 0.049702 1.5330e-06
4:21424434 T C 0.767864 1.5126e-06
4:21437545 A G 0.071040 7.3270e-05
4:21438786 C T 0.197212 3.0440e-05
4:21441736 G C 0.151525 -1.2912e-05
4:21450018 A G 0.055616 -4.8863e-05
4:21451030 C T 0.197452 1.8118e-04
4:21451312 T C 0.148272 1.1704e-05
4:21453377 C G 1.568065 -8.8969e-06
4:21453446 G A 0.918110 -6.4682e-08
4:21453916 T G 0.038478 4.3635e-05
4:21456067 G A 0.106607 7.8455e-05
4:21460884 C G 0.780230 -1.2576e-05
4:21461421 C T 0.083779 -1.3676e-05
4:21466648 G A 0.296743 -1.3759e-05
4:21466872 C T 0.421318 -3.9094e-05
4:21476990 T C 1.362596 -4.4780e-05
4:21477236 T C 0.036843 1.7872e-05
4:21482941 T C 0.074750 -4.7017e-05
4:21489702 G A 0.458336 -3.7503e-05
4:21493391 T G 0.563725 1.0677e-05
4:21504613 A G 0.222091 -1.3628e-04
4:21511850 T C 0.387595 1.4912e-04
4:21526047 G C 0.108580 -2.8099e-05
4:21527335 T C 1.653451 6.0966e-05
4:21535380 T G 0.364414 -7.2815e-05
4:21539014 G A 0.439416 1.5180e-04
4:21542129 T C 0.067255 -3.9054e-05
4:21550297 C T 0.752852 2.8598e-05
4:21553758 T C 0.813502 6.4295e-05
4:21561030 C T 0.865493 5.1789e-05
4:21564766 C T 0.086574 -2.6921e-05
4:21567120 G T 0.084601 -9.1334e-05
4:21569747 G C 0.097259 -3.0460e-05
4:21573040 G A 0.086986 -9.7459e-05
4:21575623 A G 0.385644 1.0142e-04
4:21579327 C T 0.192609 6.4380e-06
4:21584373 C T 0.020643 7.9476e-05
4:21601372 A G 0.359983 -9.4081e-05
4:21602587 G T 1.642613 4.4407e-05
4:21607058 T C 1.276830 2.9010e-04
4:21622164 C T 0.272883 3.6577e-05
4:21639071 C T 0.118645 2.2973e-05
4:21642693 A G 0.070874 -2.5196e-05
4:21644188 G A 0.099197 5.5581e-06
4:21647862 T C 0.408312 6.0448e-05
4:21662729 A G 0.581236 -7.5616e-05
4:21667050 T C 0.091180 7.8388e-05
4:21668554 A G 0.117233 -2.3377e-05
4:21669436 A C 1.381691 -3.5942e-05
4:21671728 A C 0.072231 3.0354e-05
4:21678252 G A 0.091861 -2.2639e-05
4:21678262 C T 0.079670 1.2443e-04
4:21689431 C T 0.294331 -4.5621e-06
4:21690492 C T 0.043668 1.2121e-04
4:21690997 A C 0.062335 1.8079e-05
4:21700138 C T 0.022000 -1.7033e-05
4:21701989 T C 1.224155 -2.7437e-05
4:21704839 C T 0.097746 -2.4062e-05
4:21706691 A G 0.174722 1.6570e-06
4:21707160 T C 1.223795 -5.8760e-05
4:21712050 A G 0.842396 -2.0441e-05
4:21715692 T C 0.047171 -5.9874e-05
4:21718241 T G 0.046745 5.1712e-05
4:21727549 A C 0.089135 4.6252e-05
4:21740250 C T 0.025804 2.3792e-05
4:21743383 T C 0.048014 7.1725e-05
4:21744029 T C 0.045330 1.7344e-05
4:21746254 A G 0.082147 -2.0581e-05
4:21749029 T C 0.195901 -1.6618e-05
4:21749840 G A 0.037031 -1.0872e-05
4:21752180 G A 0.059410 4.5527e-05
4:21754742 C T 0.269368 -5.3037e-05
4:21755380 C T 0.023902 -4.8737e-05
4:21759229 T C 1.274328 -2.0331e-05
4:21760591 C T 0.201412 -5.0433e-05
4:21769720 A G 0.076944 2.4585e-05
4:21779286 A G 1.463344 -3.2449e-05
4:21788903 A C 0.040864 8.2108e-06
4:21793693 G T 0.025060 -7.6105e-05
4:21794660 A C 1.735929 1.2174e-05
4:21796594 T C 0.322631 -1.3867e-06
4:21797118 T G 0.950259 1.0062e-05
4:21804857 A C 1.019166 2.0113e-05
4:21816507 T C 0.090190 -1.7831e-04
4:21825466 T C 0.027044 5.5189e-05
4:21827374 C T 0.192830 -2.8732e-05
4:21841902 T C 0.753806 -7.9773e-06
4:21861342 A G 0.221915 -5.3121e-05
4:21861687 A G 0.050815 5.1592e-07
4:21866369 T G 0.070767 2.4392e-05
4:21870551 C A 0.022522 2.2526e-06
4:21871510 A G 0.925870 3.8947e-05
4:21872437 T C 0.108330 1.2919e-06
4:21890302 G A 0.573317 2.1640e-05
4:21891877 G A 0.094367 6.8430e-06
4:21897296 C A 0.080206 -9.4810e-05
4:21907483 C T 0.028605 2.2581e-05
4:21921234 C A 0.081949 7.0589e-05
4:21921708 T C 0.487431 1.9687e-05
4:21928206 A C 0.027001 3.8376e-06
4:21928357 G A 0.029968 1.9845e-05
4:21934152 C T 0.020266 -6.2651e-06
4:21937226 C T 0.029150 1.8381e-06
4:21938440 G A 0.076246 7.2906e-05
4:21945600 G A 0.633211 4.1748e-04
4:21951723 A G 0.196251 -3.0578e-05
4:21959862 C T 1.069774 -4.9320e-06
4:21962518 A G 0.078778 -7.9211e-05
4:21972367 T C 0.684906 7.3419e-05
4:21978470 A G 0.074782 -2.9514e-05
4:21982832 T C 0.071884 -2.9626e-05
4:21990125 G T 0.468706 2.9983e-05
4:21993682 A G 0.038579 -3.1533e-06
4:22006628 C A 0.221951 -1.0012e-05
4:22011602 G A 0.111933 2.9598e-04
4:22016628 T C 1.972963 6.6823e-05
4:22023205 A G 0.026605 -5.2681e-05
4:22030668 G A 1.587556 -2.5846e-06
4:22079709 G A 0.039955 -5.7326e-05
4:22084564 G T 0.081514 -2.0097e-05
4:22094076 G A 1.531349 1.4822e-04
4:22110752 C T 0.181788 1.3993e-04
4:22111275 C T 0.390928 3.0187e-05
4:22118239 C T 0.023399 2.8887e-05
4:22132613 T C 0.033548 -7.5496e-05
4:22174771 C T 0.975108 1.0062e-04
4:22175280 A G 0.026635 2.2977e-05
4:22181663 A G 0.336114 -2.0174e-05
4:22200659 G A 0.076116 -2.1531e-05
4:22204325 G C 0.044227 1.0369e-05
4:22205496 G A 0.128382 6.9234e-05
4:22212976 T C 0.771249 9.3486e-05
4:22215450 C T 0.130814 7.7715e-05
4:22224153 G A 0.463273 -6.8127e-06
4:22225772 T G 1.113286 -2.6323e-05
4:22230223 T C 0.022769 2.4200e-05
4:22237056 G A 0.240773 -1.0257e-04
4:22237340 G T 0.941745 -7.9501e-05
4:22240695 C A 0.512563 -3.3734e-06
4:22246444 T C 0.073818 -1.8105e-04
4:22246675 C T 0.482062 4.1095e-05
4:22251633 A G 0.473412 9.6528e-06
4:22257688 A G 0.350632 -2.3173e-05
4:22260067 T C 0.039627 -3.3837e-05
4:22266174 C T 0.088794 -8.2707e-06
4:22281284 T C 0.741943 -5.4821e-06
4:22304303 G A 0.600172 -1.4381e-04
4:22312376 C T 0.308772 9.7826e-05
4:22312982 G A 0.075016 -7.2831e-05
4:22313959 T C 0.085951 -1.9387e-06
4:22314439 G A 0.633564 2.2956e-05
4:22318165 T C 0.099810 1.7929e-04
4:22321784 A C 0.244525 -5.2351e-05
4:22321891 G C 0.214590 -1.8101e-04
4:22322963 A C 0.080076 3.0732e-05
4:22329671 G T 0.092433 9.2474e-05
4:22339893 T C 0.130976 4.8553e-05
4:22344738 C T 0.165056 8.6862e-05
4:22347533 T C 0.406112 -1.0213e-04
4:22348262 C T 0.075175 -5.4589e-05
4:22348934 C G 0.392366 -8.1573e-05
4:22357532 T C 0.038203 5.0715e-05
4:22391596 C T 0.030306 -5.9134e-05
4:22393777 C T 0.131304 -1.1838e-05
4:22393873 G A 0.403801 -1.3525e-05
4:22395570 G A 0.950759 -1.0006e-05
4:22396927 A G 0.032078 6.2782e-05
4:22400915 T C 0.081468 1.0018e-06
4:22401279 A G 0.043977 -1.9508e-05
4:22406043 A G 0.095639 -1.7527e-05
4:22410613 G A 1.559347 3.2813e-05
4:22414416 T C 0.134027 3.4030e-05
4:22417552 T C 0.060429 6.1239e-05
4:22418804 A G 0.055347 3.0633e-05
4:22423223 T C 0.024947 1.0326e-04
4:22430209 C T 1.516918 1.3874e-05
4:22447097 T C 0.022685 4.2055e-05
4:22450059 C T 0.029234 1.6299e-05
4:22450308 C T 0.110411 -2.9017e-04
4:22457299 T C 0.040549 -1.2666e-05
4:22457692 C T 0.060666 -8.7963e-05
4:22461886 A C 0.043837 9.5966e-06
4:22462657 T C 1.684682 2.2192e-05
4:22466161 T C 0.381499 1.4854e-05
4:22466495 A C 0.084902 6.0469e-06
4:22468512 G A 0.089839 -3.6894e-05
4:22469846 C T 0.091134 -2.2587e-05
4:22470618 C T 0.198546 3.2722e-05
4:22471029 T C 0.046577 9.6286e-05
4:22484813 C T 1.431185 1.4383e-05
4:22490538 T C 0.239475 -3.9618e-05
4:22492533 A G 1.114468 4.9789e-04
4:22493273 A C 1.405274 1.0899e-04
4:22494524 G T 0.033185 -6.7537e-05
4:22496213 C T 0.201253 -4.1638e-05
4:22498319 T C 0.234921 -6.8789e-05
4:22498522 G A 0.282046 -3.5521e-05
4:22499019 T G 0.235421 -4.1551e-05
4:22500871 T C 1.544517 7.6497e-06
4:22501347 A G 0.072504 8.5842e-05
4:22504316 T C 0.042805 6.0250e-06
4:22505372 A C 0.059725 -1.9098e-05
4:22507898 A G 0.952937 3.5731e-05
4:22508257 G A 0.377036 4.5776e-05
4:22509597 T C 0.995586 9.1092e-05
4:22513952 T C 0.040689 -8.3850e-06
4:22519072 G T 1.321102 4.6054e-05
4:22519340 A G 0.065519 1.0704e-05
4:22520088 G A 0.070290 -4.5768e-07
4:22523225 T C 0.229475 -1.1633e-05
4:22529809 T C 0.030098 -7.8438e-05
4:22532889 A G 0.082708 9.1281e-05
4:22533762 T C 0.582249 -6.7067e-05
4:22535138 A C 1.862377 6.4575e-05
4:22554923 C A 0.899697 -3.8417e-05
4:22574476 T C 0.108168 4.2312e-06
4:22584931 A G 0.962888 8.3532e-05
4:22585110 T G 0.051562 3.0770e-05
4:22594019 T C 0.240273 -2.0998e-05
4:22596620 C A 0.982015 -1.9249e-05
4:22602144 G A 0.047862 -3.6742e-05
4:22604700 C T 0.624979 7.6039e-06
4:22612082 C T 1.097580 2.7587e-06
4:22613370 C T 0.281420 -1.1576e-04
4:22614302 G T 0.293903 -1.3505e-04
4:22645401 C T 0.054827 5.9895e-05
4:22657329 A G 0.177913 2.1329e-06
4:22661278 T G 0.745783 -3.5475e-05
4:22668888 T C 0.084922 3.8802e-05
4:22672803 A G 0.039582 -5.4199e-05
4:22672887 A G 0.052208 8.7152e-06
4:22681330 A G 0.974313 6.8459e-06
4:22693867 A G 0.071494 -4.7653e-05
4:22698761 C G 0.027089 -9.2026e-05
4:22706860 T G 0.307577 3.9588e-05
4:22715227 T C 0.752722 8.6483e-05
4:22732522 A G 0.162349 2.5084e-05
4:22737081 G A 0.034661 -4.6181e-05
4:22748287 T C 0.023577 5.4908e-05
4:22749270 C G 0.057333 5.5064e-05
4:22751216 T C 1.794982 -2.9336e-05
4:22753101 C A 0.030513 -1.3815e-04
4:22754043 A G 0.086736 -7.2609e-05
4:22757756 G A 0.616709 1.6024e-06
4:22762828 A G 0.264042 1.0754e-05
4:22792357 A G 0.155871 -2.0624e-05
4:22793514 G A 1.644506 -2.7961e-05
4:22795586 C G 0.345134 3.5412e-05
4:22798238 C A 0.317720 -6.8519e-06
4:22800070 G A 0.082699 -7.8256e-05
4:22800709 T C 0.043091 -1.5104e-05
4:22812834 T C 0.037362 -3.9034e-05
4:22815465 A G 0.091329 -7.8282e-05
4:22819370 G A 1.960743 3.0146e-05
4:22819747 G A 1.096376 9.4373e-06
4:22823580 T C 1.686347 -4.6663e-06
4:22823736 G A 0.126094 2.1082e-05
4:22832447 T C 1.663542 -5.8694e-05
4:22833423 C T 1.512611 3.3214e-05
4:22835159 G A 0.080735 -1.0302e-04
4:22843320 A G 0.152885 -1.5977e-05
4:22849545 C T 1.439637 8.4883e-06
4:22854539 G A 0.049465 5.7812e-05
4:22859661 G T 0.171723 -6.0409e-07
4:22878129 C A 0.397173 -2.1847e-05
4:22879222 T C 0.092283 3.6463e-05
4:22887252 T C 0.083315 2.6853e-05
4:22912357 T C 0.032078 1.5946e-05
4:22914724 C T 0.031519 -9.3628e-06
4:22916317 C T 0.051419 -4.0729e-05
4:22918094 A C 0.343339 -4.5614e-05
4:22931698 G A 0.286275 -2.5563e-05
4:22931982 T C 0.156014 -3.6793e-05
4:22932946 T C 0.034687 -7.4635e-05
4:22937281 G A 0.187348 -5.4879e-05
4:22943834 A G 0.074055 -5.0572e-05
4:22955142 T G 0.350372 -5.5664e-05
4:22957199 C T 0.032944 -2.8324e-05
4:22963858 T C 0.062198 3.9785e-05
4:22969672 G C 0.021886 -1.1445e-04
4:22978445 G A 0.156536 -6.6016e-05
4:22979781 A G 0.028371 3.4480e-05
4:22989315 G A 0.044279 1.0842e-04
4:23007005 A G 0.122991 -4.2214e-05
4:23014660 A G 0.116779 3.4589e-05
4:23031679 G A 0.414609 -6.8848e-05
4:23038516 C A 0.466129 4.1191e-05
4:23040557 T C 0.038751 -2.6013e-05
4:23053691 A G 0.123154 3.3011e-05
4:23057538 G T 1.234265 3.8895e-04
4:23072302 A G 0.030452 -1.4567e-05
4:23080419 G A 0.172736 -5.4685e-05
4:23088051 C T 0.590240 -1.2558e-04
4:23091517 A G 0.417917 8.3854e-05
4:23091565 G T 0.026816 1.9636e-05
4:23092039 A T 0.096834 9.7227e-05
4:23113956 A G 0.073513 -3.1627e-05
4:23118935 C A 1.975196 2.5702e-05
4:23128417 T G 0.195375 1.2067e-05
4:23132272 T C 0.049582 1.8853e-05
4:23135905 C T 0.087265 -2.9910e-05
4:23143096 A C 0.497311 -1.4961e-05
4:23150841 T C 0.179084 4.1758e-05
4:23151986 T C 0.028988 -2.8489e-05
4:23157442 G A 0.080975 7.6750e-05
4:23160597 A G 0.031133 -2.9196e-06
4:23162122 C A 0.404836 5.4562e-05
4:23163284 T C 0.143553 -1.0188e-04
4:23171027 G A 0.557896 -3.5987e-05
4:23171613 G A 0.029605 2.0167e-05
4:23174241 T C 1.788919 5.4064e-05
4:23189686 A G 0.872026 3.4553e-05
4:23190978 A G 0.031490 4.2137e-05
4:23200040 T C 0.028378 2.3929e-05
4:23214983 A C 0.056664 4.2336e-05
4:23217505 A G 0.081611 2.0758e-05
4:23218249 A G 0.028371 -7.1566e-06
4:23218777 A G 0.030140 -1.1572e-05
4:23219632 A G 0.443944 7.6609e-05
4:23222406 G A 0.103971 -4.1428e-05
4:23225480 G A 1.251831 5.3062e-05
4:23233883 T C 0.168033 -2.4406e-05
4:23237373 G A 1.857031 6.4217e-05
4:23249435 C T 0.040192 1.8680e-05
4:23272197 C G 0.201889 5.5780e-05
4:23272760 T G 0.421805 1.2626e-05
4:23274066 A G 0.047369 2.7371e-05
4:23289721 G A 1.211493 1.5662e-05
4:23292458 T C 1.633597 3.5967e-05
4:23307246 C T 0.412613 1.7860e-05
4:23315062 G A 0.061575 1.0358e-04
4:23317689 A G 0.067138 5.3942e-05
4:23319850 A G 1.892189 -4.0108e-08
4:23325040 A G 0.190769 3.3105e-06
4:23326660 A C 1.168993 -2.2402e-06
4:23332100 G C 1.111122 2.3249e-05
4:23332578 G C 1.373732 2.2172e-05
4:23334338 T C 0.042480 9.5068e-06
4:23334610 A G 1.927259 -1.6518e-05
4:23339035 A C 0.156874 -1.6307e-05
4:23345268 A G 0.110891 5.2980e-05
4:23355747 T C 0.061501 -6.4653e-05
4:23358032 T C 0.058800 4.5915e-06
4:23367244 T C 0.034820 -1.0537e-05
4:23368639 T C 0.186537 1.9367e-05
4:23369168 A G 0.045830 1.4010e-04
4:23387069 A G 1.536098 -1.8650e-05
4:23387315 T C 0.477281 -2.3596e-04
4:23388347 A G 0.049793 -4.4556e-07
4:23408210 G A 0.031419 -2.4291e-05
4:23413809 C A 0.868190 6.1964e-05
4:23429665 G A 0.054379 -9.4666e-06
4:23443139 T C 0.040809 -2.0005e-05
4:23447666 C T 0.767903 4.1263e-06
4:23449712 T C 0.075983 1.4977e-05
4:23454910 C T 0.271037 -1.7599e-04
4:23456099 G A 0.049322 9.0945e-06
4:23457752 G A 0.020176 4.5951e-05
4:23460707 T G 0.021253 -2.3002e-05
4:23473797 A G 1.522884 -4.4382e-05
4:23477592 G A 0.205677 -6.5377e-05
4:23477661 C T 0.059774 -1.5599e-05
4:23483330 C T 1.254730 -3.4356e-05
4:23484608 A G 0.073941 -1.9748e-06
4:23485264 G T 0.510612 -5.4316e-05
4:23500674 G A 0.069086 6.9798e-05
4:23504482 C T 0.996861 1.5378e-05
4:23506362 A G 0.531631 -4.8855e-06
4:23507920 C G 0.107830 2.3148e-05
4:23509513 C A 0.289966 2.4061e-05
4:23521796 T C 0.159392 -1.4696e-04
4:23524663 T C 0.629488 -9.7014e-05
4:23536608 G A 0.022172 -1.2541e-04
4:23551739 G A 0.168409 6.2816e-06
4:23551870 G A 0.032639 -6.4660e-05
4:23553744 T C 0.034626 -7.1969e-06
4:23560631 G T 0.134306 -3.0979e-06
4:23561141 C T 0.034918 -7.8257e-06
4:23561662 T C 0.906733 -6.4020e-06
4:23563931 G A 0.499732 -1.4895e-04
4:23573553 G A 0.069122 -1.9308e-05
4:23573601 A G 0.344683 -5.0270e-05
4:23580077 A G 0.025839 9.4654e-06
4:23580943 C T 0.101310 6.6260e-05
4:23580970 T C 0.098444 -5.8547e-05
4:23583439 C G 0.214418 4.0106e-05
4:23583719 T C 0.762473 2.5357e-06
4:23594189 C T 0.137055 2.9597e-05
4:23596325 T C 0.808157 7.5155e-05
4:23606980 T G 0.057985 -5.8183e-05
4:23614998 A G 0.754125 1.4328e-04
4:23628776 A C 0.032662 4.2639e-06
4:23629890 T C 0.680212 -9.1787e-05
4:23639667 T C 1.715802 -5.1673e-05
4:23663235 A G 1.326114 1.1356e-04
4:23663714 C G 0.526805 4.3431e-05
4:23666681 T C 0.036375 3.0113e-05
4:23667866 G A 0.031974 1.2015e-04
4:23669223 A C 0.116578 -2.7507e-04
4:23674534 A G 0.052922 -5.1381e-05
4:23678241 A G 0.178185 -6.6912e-05
4:23683165 A G 0.563846 -1.4592e-05
4:23686078 C T 0.057356 3.6505e-05
4:23696671 A G 0.038657 6.9746e-05
4:23713513 T C 0.043110 -4.5958e-05
4:23714304 C T 0.086077 5.9200e-05
4:23718253 C T 1.746065 2.7032e-04
4:23718521 A G 0.040530 7.8900e-05
4:23718672 G A 0.068927 -6.4476e-06
4:23721126 C T 1.114887 1.1257e-04
4:23724014 A C 0.190376 -5.8677e-05
4:23730660 C T 0.279927 -6.1876e-05
4:23730852 T C 0.117431 2.3730e-04
4:23731951 T C 0.179130 -2.9301e-05
4:23735280 G A 0.183865 -6.9215e-06
4:23736523 G A 0.094198 -1.1919e-04
4:23738068 T C 0.031286 -7.3263e-06
4:23739796 G A 0.218261 -1.0998e-04
4:23747580 C A 0.382947 3.4358e-05
4:23750569 A G 0.042659 -2.2196e-05
4:23753399 T G 0.687051 2.1098e-04
4:23754316 A T 0.163050 1.3094e-04
4:23756751 G A 0.086412 -7.7021e-05
4:23759262 A G 1.245837 1.6809e-05
4:23761108 G T 0.634820 -9.9432e-06
4:23762081 C A 0.909979 -1.0260e-04
4:23764073 T C 0.111878 -1.6240e-05
4:23771190 A G 0.052542 -1.4776e-05
4:23771349 G A 0.781551 4.4136e-05
4:23771648 G C 0.067362 -2.6549e-05
4:23772962 A G 0.088382 -3.0169e-06
4:23775138 G T 0.193866 -4.2731e-05
4:23776124 T C 0.021769 -8.6585e-05
4:23777085 G A 0.256223 -2.2902e-05
4:23777148 G A 0.080894 6.3517e-05
4:23778865 C T 0.103419 -4.8359e-05
4:23781805 G A 0.086467 3.5623e-05
4:23784560 A G 0.700105 5.2149e-05
4:23787181 G A 0.124848 9.9464e-06
4:23788341 C T 0.653058 4.8194e-06
4:23789051 C T 0.064480 -6.9546e-05
4:23793430 G A 0.082660 1.3128e-06
4:23794036 T A 0.117529 -1.2043e-06
4:23801187 T C 0.921394 2.7718e-05
4:23808125 A G 0.021188 5.4186e-05
4:23814707 A G 0.097564 8.3777e-06
4:23815294 C G 0.041305 2.0405e-05
4:23815662 T C 0.691397 2.6269e-05
4:23818439 C T 0.111576 2.7579e-05
4:23818884 T C 0.493802 -8.1352e-06
4:23823467 A G 0.076093 7.1970e-05
4:23825546 C T 0.088190 -5.4173e-05
4:23827841 T C 0.060816 -1.4506e-04
4:23831452 C G 0.058193 3.6759e-05
4:23835511 A G 0.158412 -5.6146e-05
4:23845240 A G 0.029234 4.0227e-05
4:23845423 G T 0.112446 1.5638e-05
4:23851222 A G 0.092864 -4.1075e-05
4:23851538 T C 0.538399 -1.5518e-05
4:23853011 C T 0.254957 3.2751e-05
4:23854149 C G 1.182765 8.0657e-05
4:23857287 T C 1.421935 3.6745e-06
4:23858343 T C 0.452399 -1.6083e-05
4:23858827 G A 0.072263 -3.0094e-05
4:23861677 C T 0.061799 -2.5935e-06
4:23862329 C T 0.374391 1.0974e-04
4:23863873 G T 0.277048 3.4844e-06
4:23868979 G A 0.364787 4.5243e-07
4:23869454 T C 0.318389 -6.1816e-05
4:23870325 A G 0.064295 -3.6940e-05
4:23873828 C T 0.382278 2.8628e-05
4:23874981 T C 1.395719 1.0292e-04
4:23875186 G A 1.966380 -2.4697e-05
4:23877918 G T 0.109596 -6.5249e-05
4:23880985 C T 0.588484 8.0034e-05
4:23881348 T C 0.286314 -1.1456e-04
4:23885595 C T 0.054026 -4.9090e-05
4:23889124 A G 0.084799 6.4483e-05
4:23889813 G A 1.079651 -9.0171e-06
4:23898043 T G 1.547737 -4.9662e-05
4:23898430 T C 0.628686 1.5240e-05
4:23899075 A G 0.030082 5.1485e-06
4:23908890 A C 0.227329 -7.1955e-05
4:23911002 C T 1.230082 1.2679e-06
4:23918514 A G 0.342281 -5.0352e-05
4:23922880 A G 1.348152 2.7943e-05
4:23924070 G A 0.067453 5.8525e-06
4:23924897 C T 0.036093 -4.2445e-05
4:23925044 T C 0.037206 6.4149e-05
4:23927512 C A 0.065204 -3.2053e-05
4:23936125 T C 0.038024 1.0642e-05
4:23940852 A C 1.672900 2.7801e-05
4:23943593 C T 0.084786 5.3843e-05
4:23951581 T G 0.749688 -4.7703e-06
4:23952659 T C 0.036245 -9.4838e-05
4:23953865 G A 0.748763 2.0832e-05
4:23957254 G A 0.282329 -3.4267e-05
4:23959725 A G 0.030309 2.8188e-05
4:23974502 A G 0.031403 -9.4740e-05
4:23988064 A C 1.198101 -1.5478e-05
4:23997969 C T 1.596501 1.5042e-06
4:24000757 C T 0.036872 -4.8131e-05
4:24002558 A G 0.301504 4.2931e-05
4:24032897 C T 1.163200 4.1755e-05
4:24035222 A G 0.035340 1.6496e-05
4:24035473 C T 0.331028 -2.9455e-05
4:24038657 A G 0.035349 -1.0230e-04
4:24041241 C T 0.252497 1.7378e-05
4:24042349 T C 0.210474 -3.8544e-06
4:24043290 A C 1.179130 -3.3198e-06
4:24045663 A G 0.065788 -1.9988e-05
4:24047686 G A 1.195290 -4.2074e-06
4:24062425 T C 0.076986 3.7053e-05
4:24064277 A G 0.093487 7.5660e-05
4:24064621 T C 0.472153 -3.5285e-05
4:24080831 T C 0.480472 -9.2621e-06
4:24082468 T C 0.141216 -1.5668e-05
4:24083112 T C 0.084601 6.2383e-06
4:24085544 A G 0.038485 6.5257e-06
4:24107726 T C 0.035580 2.5623e-05
4:24117465 A G 0.020176 1.7135e-05
4:24126143 T G 0.062169 4.1748e-05
4:24127677 C G 1.106561 -1.8381e-05
4:24128428 C T 1.433013 2.4785e-05
4:24132262 T C 0.241809 6.4454e-05
4:24133007 G A 0.336938 -4.4838e-05
4:24134520 T C 0.247310 -9.8503e-05
4:24135578 G A 0.558162 1.8862e-05
4:24137170 A G 0.217530 8.1435e-06
4:24139983 A G 0.047813 4.3306e-05
4:24147238 C T 0.030971 -4.3308e-05
4:24151522 A G 0.046593 6.5859e-05
4:24151604 C T 0.447661 -1.2694e-06
4:24154002 A C 1.606199 -4.3816e-05
4:24163358 A G 0.061692 -3.9536e-05
4:24166077 A G 0.028115 1.5420e-05
4:24176267 T C 0.064513 5.2785e-05
4:24177735 T C 0.155559 -5.6411e-05
4:24190135 A G 0.171697 1.4482e-04
4:24195161 T C 0.129324 -1.8086e-04
4:24197397 C T 0.155984 5.7798e-05
4:24199678 C T 0.529402 -1.2513e-05
4:24202779 G A 0.095029 -1.3014e-04
4:24210179 T C 1.604323 2.5602e-05
4:24214699 T G 1.781061 7.2748e-05
4:24218545 A G 0.045655 3.9547e-05
4:24221356 C T 0.285263 9.3592e-05
4:24225918 G A 1.147007 -1.7398e-05
4:24227603 T C 0.263068 7.9526e-05
4:24234074 T C 0.953388 2.6791e-05
4:24238021 A G 0.055785 2.5948e-05
4:24238470 A G 0.998377 6.6039e-05
4:24241295 A G 0.035168 -5.9808e-05
4:24242353 C T 0.353605 9.3613e-05
4:24251189 A G 0.147954 -1.2744e-04
4:24255951 G A 0.051293 -9.4539e-05
4:24257914 G A 0.394041 -1.9166e-05
4:24258113 A G 0.048375 -2.2528e-06
4:24263681 A G 0.055191 -8.7972e-06
4:24268594 C T 0.643626 1.3447e-06
4:24268623 A G 0.748412 1.2459e-05
4:24271383 G A 0.028881 -8.2755e-06
4:24273936 A G 0.080550 2.1485e-05
4:24275114 C T 1.715143 1.6588e-05
4:24277679 C T 0.085750 -7.4681e-05
4:24284585 C T 0.039907 3.7235e-05
4:24285426 G C 0.573495 1.1398e-04
4:24287792 A G 0.145390 -1.3617e-05
4:24287979 A G 0.074675 -2.3901e-05
4:24289034 T C 0.959941 2.5483e-06
4:24291220 A C 0.633409 5.6576e-05
4:24292487 T C 0.094912 5.2563e-05
4:24292663 A C 0.635002 1.1055e-05
4:24296519 T C 0.111401 -3.3275e-06
4:24299235 C T 0.038605 -2.3544e-06
4:24301451 G C 0.502981 2.4949e-04
4:24303147 A G 1.253737 1.7675e-04
4:24311597 T C 0.068946 -2.2131e-06
4:24315113 A G 0.078651 5.1606e-05
4:24332547 T C 1.136039 5.2410e-05
4:24337003 G T 0.029900 -5.2393e-05
4:24337878 G T 0.038962 1.9215e-05
4:24339109 A G 0.090751 -3.6189e-06
4:24341935 C T 0.086298 -1.6460e-05
4:24342102 G C 0.392149 -1.6953e-04
4:24351324 A G 0.033266 3.2686e-05
4:24355449 T C 0.036557 -3.2583e-05
4:24357393 A G 0.043100 -1.0951e-04
4:24360771 A G 0.057752 -1.6297e-05
4:24360987 A G 0.699171 -1.1357e-05
4:24375720 T C 0.379493 6.4094e-05
4:24375833 T C 0.142787 -4.2218e-05
4:24377614 T C 0.920229 -1.8500e-05
4:24379666 C A 0.388095 -1.3373e-04
4:24382884 T C 0.021701 -1.9730e-05
4:24393041 A C 0.400935 6.4477e-05
4:24395863 A G 0.060637 1.0685e-04
4:24397147 T G 0.084146 2.4743e-05
4:24397676 A G 0.354336 2.4806e-05
4:24400510 C A 0.024041 2.1094e-05
4:24406860 G A 0.051312 -3.9464e-05
4:24406965 G A 0.944056 3.8953e-05
4:24407005 C G 0.023042 -1.2489e-04
4:24407081 A G 0.039747 -7.8262e-05
4:24407717 A G 0.029098 -2.8460e-05
4:24410024 A G 1.473909 1.7113e-05
4:24410367 T C 0.137591 2.8002e-05
4:24410662 A G 0.724802 2.9287e-05
4:24415312 C T 1.565653 1.3080e-05
4:24422187 C A 0.653578 -1.3107e-05
4:24424154 C T 0.831928 -1.9911e-05
4:24433341 C T 0.143410 -2.3407e-05
4:24434045 T C 0.072338 4.8454e-06
4:24434411 C T 0.025745 2.1140e-05
4:24436905 G T 0.058164 -8.4999e-05
4:24438635 A C 0.114935 -5.9339e-05
4:24439865 A G 0.636693 -8.1158e-05
4:24442147 A G 0.050815 5.0639e-05
4:24443965 A C 0.336094 2.4435e-05
4:24448620 C T 0.586034 6.4595e-06
4:24451810 A G 0.107847 -6.8177e-05
4:24452167 A G 0.052406 -7.6194e-05
4:24454338 A C 0.398676 -1.4329e-05
4:24458563 T C 0.022350 -8.6505e-05
4:24464265 A G 0.108817 4.1428e-05
4:24465132 A G 0.038027 4.3465e-07
4:24467785 C T 0.034532 2.0381e-04
4:24470847 T C 1.125267 -1.5564e-05
4:24473139 C A 0.049433 -1.3083e-05
4:24473203 T C 0.137263 3.3125e-05
4:24474956 A G 0.861760 3.6172e-05
4:24477369 C T 0.080686 2.4705e-05
4:24478454 A G 0.067262 8.8041e-06
4:24484082 C T 0.020185 -4.0013e-05
4:24489338 T C 0.591048 7.9515e-05
4:24490057 G A 1.169837 1.3143e-03
4:24490728 A G 0.041260 -5.3996e-05
4:24490928 A C 0.029478 5.3495e-05
4:24492147 A G 0.025934 -1.7405e-05
4:24493051 G A 0.081433 -5.3211e-05
4:24496834 A C 0.112871 1.4969e-05
4:24497545 G A 0.199211 -4.8968e-05
4:24500195 T C 0.052860 -1.3440e-04
4:24508788 T G 0.337948 3.7475e-05
4:24508911 A T 0.123579 -5.9309e-06
4:24509177 A G 0.044538 -4.7079e-05
4:24512590 C T 0.380272 1.0956e-05
4:24513322 C A 0.030669 -5.9526e-05
4:24517427 C T 0.041400 -3.4667e-05
4:24522944 G A 0.039842 3.0019e-05
4:24526743 G A 0.032143 -7.5163e-05
4:24528048 A G 0.469602 5.2637e-05
4:24530196 G A 0.154517 -1.7140e-04
4:24537272 G A 0.074977 -4.1775e-05
4:24539202 T C 0.294237 1.2499e-05
4:24540785 G A 0.053139 6.4834e-06
4:24547120 G T 0.026063 3.5328e-05
4:24551809 C T 0.038287 -3.1885e-05
4:24552966 C A 0.653399 -6.0182e-06
4:24557471 C T 0.023847 7.8013e-06
4:24559184 C T 0.032496 1.4242e-08
4:24574915 T G 0.241578 4.0238e-05
4:24575021 T C 0.168623 1.0326e-04
4:24577380 A T 0.101073 -1.6314e-05
4:24578097 T C 0.042003 -4.0279e-05
4:24587212 G A 0.181425 -1.4248e-04
4:24591141 G C 0.098330 1.5085e-05
4:24596149 G A 1.389266 2.0819e-05
4:24602665 T C 0.054681 2.5823e-05
4:24602818 A G 0.146390 9.8430e-06
4:24617305 A G 0.036907 5.0262e-06
4:24619445 A G 0.040163 -6.6831e-05
4:24624240 C T 0.551739 1.2474e-05
4:24625327 T C 0.113024 -8.5738e-05
4:24632244 G A 0.039056 -3.5505e-05
4:24637895 C T 0.065967 9.0684e-05
4:24641861 G A 0.798763 1.8564e-05
4:24641886 T G 0.061494 -1.3627e-05
4:24644261 T C 0.029056 5.8595e-05
4:24647227 T C 0.689829 -1.4356e-05
4:24652142 T C 1.843169 1.0135e-06
4:24653548 A G 0.050056 1.1377e-04
4:24657033 T C 0.175663 -1.0849e-06
4:24661074 A G 0.832789 -1.2291e-04
4:24664614 G T 0.745140 -7.7919e-05
4:24673532 C T 1.253532 -1.1081e-05
4:24675303 C T 0.192973 -3.3938e-05
4:24679315 C T 0.068138 5.7661e-05
4:24686145 C T 1.052458 2.7060e-05
4:24695605 C T 0.884789 -5.0458e-05
4:24696408 A C 0.045083 4.3326e-05
4:24706731 A G 0.047330 -1.5718e-04
4:24716834 T C 1.043305 -1.8969e-05
4:24720370 G A 0.120158 -5.3810e-06
4:24725521 A G 1.616031 -1.1721e-04
4:24728480 A G 0.464844 3.6844e-06
4:24728484 T G 0.128172 -1.0729e-04
4:24728943 A G 0.187884 4.3221e-06
4:24736258 G T 1.110395 -7.7282e-05
4:24743635 C T 0.103552 -7.3133e-05
4:24754107 C A 1.625031 -3.8354e-05
4:24754220 A G 0.109317 -5.5695e-05
4:24760988 C G 0.565933 4.9538e-05
4:24761449 T C 0.398854 6.6533e-05
4:24769962 C A 0.654837 -1.9373e-05
4:24770455 C T 1.801818 1.0324e-04
4:24773146 T C 0.085188 4.6410e-05
4:24773476 A G 0.122316 -4.6828e-05
4:24776622 A C 0.437359 1.8229e-05
4:24776756 T C 0.045996 5.4801e-05
4:24776982 T C 1.126656 1.9461e-04
4:24778280 G T 0.030705 2.2856e-05
4:24778427 G A 1.977403 -4.7739e-05
4:24786904 G A 0.166429 -4.8983e-05
4:24789070 C T 0.071361 1.3947e-05
4:24793605 A C 1.341492 2.0520e-05
4:24799863 A G 1.920216 -5.6194e-05
4:24801976 C T 1.298944 1.5475e-04
4:24803271 T C 0.027177 1.0341e-05
4:24804386 T C 0.372758 -4.5882e-05
4:24806609 A G 0.042633 -6.2842e-05
4:24807706 A T 1.751226 -6.1071e-05
4:24807904 T C 0.110657 6.1502e-05
4:24814120 C T 0.397205 4.1322e-06
4:24814238 C T 1.015683 1.7993e-05
4:24818509 T C 1.232578 2.1357e-04
4:24826076 T C 0.389373 8.3722e-05
4:24831203 T C 0.057242 -5.2165e-05
4:24855540 C T 0.325783 -5.9139e-05
4:24858195 T C 1.556338 2.5272e-05
4:24863367 C T 0.053993 -2.0898e-04
4:24865967 T G 0.103858 -1.1812e-04
4:24871245 T C 0.083172 4.0387e-05
4:24871246 A G 0.022263 -4.5174e-05
4:24872106 A G 0.176231 -5.6563e-07
4:24876608 G A 0.125981 5.6464e-05
4:24882447 G A 0.041802 3.7873e-07
4:24882611 T G 1.040033 2.5379e-05
4:24889149 T C 1.667758 -1.3932e-05
4:24890972 C T 0.020477 7.7691e-05
4:24892761 A G 0.209137 2.2812e-05
4:24898963 G T 0.355893 9.4792e-06
4:24902343 T C 0.293546 1.0069e-05
4:24906477 T C 1.077363 3.0491e-05
4:24918669 C T 1.951366 -5.3293e-07
4:24925272 C T 0.423188 1.5632e-05
4:24928819 T C 0.105432 -1.7490e-04
4:24936925 C T 0.605696 1.5565e-05
4:24937383 C A 0.030500 -3.8513e-05
4:24937470 C T 0.024116 -2.6530e-05
4:24939362 T C 0.041390 -7.1213e-05
4:24951588 A G 0.062192 -3.8224e-07
4:24951679 A G 0.080232 1.6320e-04
4:24952711 A G 0.056749 -5.4519e-05
4:24955319 C T 0.033412 1.1825e-04
4:24958116 T C 1.510145 2.2033e-07
4:24961422 T C 0.182927 1.3640e-05
4:24964671 C A 0.049089 -2.5412e-05
4:24971999 A G 0.067184 -1.4508e-05
4:24972102 A G 1.339009 1.5223e-05
4:24976058 T C 1.414655 2.4498e-05
4:24979363 A C 0.279871 3.3925e-05
4:24981689 T A 0.511222 2.1777e-05
4:24985395 G A 0.517626 3.3211e-05
4:24990454 T C 0.065389 -4.4715e-05
4:24991618 C T 0.283835 -1.3240e-05
4:24995018 C T 0.299391 4.5212e-05
4:24996289 G C 0.179828 6.2688e-06
4:24999299 G T 0.247132 -7.0662e-06
4:25001926 C A 0.840653 -6.5780e-06
4:25004388 G A 0.069277 -2.6216e-05
4:25005356 C T 0.090258 5.0101e-05
4:25006335 T G 0.540453 3.0438e-05
4:25007964 C G 0.643730 1.6764e-05
4:25016070 C G 1.362099 7.0496e-05
4:25016964 T C 0.025372 4.1087e-05
4:25017166 G A 0.913076 3.0626e-05
4:25018269 G A 0.031234 -1.9201e-05
4:25020194 A G 0.168020 -8.2665e-06
4:25022816 C T 0.456324 3.7459e-06
4:25025389 T C 0.863958 3.2651e-05
4:25026195 A G 0.263227 3.8536e-05
4:25026411 C G 0.047219 -2.7354e-05
4:25026940 C T 0.619978 2.8108e-05
4:25027371 T C 0.026099 -3.1935e-05
4:25028472 G A 0.173508 9.5949e-05
4:25028592 A G 0.079521 -1.9255e-05
4:25029741 A C 0.043909 -3.5291e-06
4:25030840 C G 0.024327 1.2950e-05
4:25032135 T C 0.380477 6.0842e-05
4:25033551 A C 0.103871 -8.5211e-06
4:25035244 G A 1.552868 -2.5132e-05
4:25037436 G A 1.179490 -5.1877e-05
4:25037883 G T 0.044454 -7.8577e-06
4:25038957 A C 0.024058 7.8080e-05
4:25039000 T C 0.026680 -6.5264e-05
4:25041017 C T 0.353148 2.7562e-05
4:25041054 C T 1.838868 -1.0347e-05
4:25041513 G T 1.486171 -2.6250e-05
4:25045754 G T 0.435671 1.3337e-05
4:25045895 A G 1.371450 -2.9860e-05
4:25046431 G T 1.807744 -3.0808e-05
4:25053498 C A 0.329668 1.0592e-05
4:25055709 T C 0.030929 -3.4463e-05
4:25056578 G A 0.428121 1.6490e-05
4:25058145 T G 0.027988 1.8751e-05
4:25058232 G A 0.880884 -1.3471e-04
4:25063548 G T 0.860780 7.5454e-05
4:25066358 G A 0.568205 3.3126e-05
4:25067377 T C 0.685470 -8.8023e-05
4:25067465 T C 1.666317 -9.9501e-06
4:25068062 C T 0.473922 1.4408e-05
4:25068536 C T 0.047790 9.1196e-05
4:25071291 C G 0.530005 -1.8599e-04
4:25078993 A C 0.744270 9.1724e-05
4:25084240 T C 0.049790 -7.4248e-05
4:25087279 A G 0.217855 2.2118e-05
4:25092115 C T 0.049225 1.2200e-05
4:25094730 G A 0.546763 -1.7002e-04
4:25095158 C T 0.077298 3.2292e-05
4:25098343 T C 0.040270 -3.2012e-05
4:25101584 C G 0.401594 2.4883e-05
4:25101740 C T 0.682634 -9.6427e-05
4:25108270 A G 1.961619 -2.6810e-06
4:25110663 A G 0.062533 6.3818e-06
4:25114664 T C 0.912527 -3.9126e-05
4:25117995 C T 0.031792 7.7694e-05
4:25119614 C T 0.019942 1.7549e-05
4:25125703 G C 0.084607 1.1701e-04
4:25132431 T C 0.341619 8.1546e-05
4:25133065 C T 1.976871 -1.5133e-04
4:25141346 T G 0.222289 6.9400e-07
4:25148136 T G 0.272030 -5.1784e-05
4:25155850 T C 0.028702 -4.2837e-05
4:25159476 G T 0.052085 3.3488e-05
4:25171827 G T 0.073231 -5.5819e-05
4:25175356 T C 0.077586 -4.0696e-05
4:25200499 G A 0.062916 -1.4230e-05
4:25200938 T C 0.038011 -1.5913e-05
4:25207995 A C 0.201883 -6.0976e-06
4:25214393 A G 0.049342 -3.2445e-05
4:25219977 C T 0.024518 -1.1185e-05
4:25222050 A G 0.141242 -6.4041e-05
4:25222179 A G 0.029364 1.7606e-05
4:25228737 A G 0.048965 -5.0101e-05
4:25229160 G C 0.051867 3.8764e-05
4:25229510 A G 0.066882 4.6250e-05
4:25238909 A G 0.111206 4.2899e-05
4:25242141 T G 1.430062 -4.4006e-05
4:25242259 A G 0.048277 -2.5862e-05
4:25261015 C A 0.027073 3.3142e-05
4:25274572 C T 0.036200 -1.4593e-05
4:25278988 C T 1.183125 -5.9616e-05
4:25285913 G A 0.319457 3.0203e-04
4:25286485 G T 1.797874 -1.0653e-05
4:25293514 T C 0.087671 -5.6801e-05
4:25295847 T C 0.255337 -2.5219e-05
4:25297451 G A 0.134588 -7.3458e-05
4:25301705 G C 0.037352 5.3347e-05
4:25311904 A G 1.689476 3.4763e-05
4:25315754 C G 0.049654 -2.2438e-05
4:25327771 G A 0.101797 -7.0568e-05
4:25327991 T C 0.131281 1.8208e-05
4:25329006 T C 1.125458 -2.9882e-05
4:25363471 G A 0.121927 1.2485e-04
4:25365572 T C 0.083341 3.6301e-05
4:25370591 G A 0.266505 1.2358e-04
4:25374939 G A 1.797806 -3.1837e-06
4:25395673 T C 0.089664 -6.7541e-05
4:25397459 G T 0.082462 -1.4488e-05
4:25400190 C T 1.964569 -1.0871e-05
4:25403070 G A 0.175981 2.1476e-05
4:25403266 T C 0.073565 -4.5777e-05
4:25403315 T G 0.039030 -4.1897e-05
4:25403931 C A 0.058820 -9.9520e-05
4:25408838 A G 0.463558 -4.6340e-04
4:25412773 A G 0.042114 5.7940e-05
4:25417244 T C 1.170133 -3.6877e-05
4:25419283 C T 1.172820 -3.5587e-05
4:25432828 G A 0.238362 2.6226e-05
4:25439834 G A 0.038349 -4.7446e-05
4:25441085 C A 0.051403 -2.5901e-05
4:25443604 G C 0.114978 1.4198e-05
4:25444762 A G 0.706006 3.8514e-05
4:25450180 C G 0.119359 -1.8797e-05
4:25452783 A G 1.843013 1.8768e-04
4:25454781 A G 1.177215 -1.3417e-04
4:25455039 C T 1.866775 1.2013e-04
4:25456590 C T 1.309392 -5.3000e-05
4:25456772 T C 0.173534 1.5839e-05
4:25457006 T C 0.056333 -5.2788e-06
4:25457383 T C 0.032889 5.6009e-05
4:25457501 G A 0.966170 -1.5704e-05
4:25457661 A C 0.411198 4.2916e-05
4:25459798 G A 0.045979 -7.9434e-05
4:25463839 A G 0.889677 2.1937e-05
4:25464527 C T 0.244954 7.3974e-05
4:25464950 G A 0.031672 4.7432e-05
4:25467569 C G 0.788990 -2.2767e-05
4:25469207 T C 0.042182 2.8303e-05
4:25471374 A G 0.181425 2.7170e-05
4:25471830 A G 0.085214 -5.8982e-06
4:25471921 A C 0.058583 2.0125e-06
4:25475192 G A 1.715890 -2.5857e-05
4:25483995 A G 0.044960 -1.7450e-05
4:25485937 C T 1.940791 -4.1944e-05
4:25487869 G A 0.042906 -1.7332e-05
4:25502383 T C 1.385667 -1.1631e-05
4:25505900 A G 0.179922 -5.2044e-05
4:25507698 A G 1.836739 -1.0625e-05
4:25514055 G A 0.192697 2.5025e-06
4:25515663 A C 0.217167 -3.2784e-06
4:25519029 T C 0.045142 8.6307e-05
4:25519920 C T 0.105773 -2.0208e-05
4:25523883 T G 0.101777 -4.7971e-05
4:25524166 G A 0.379376 6.3126e-06
4:25532227 T C 0.063036 1.2122e-05
4:25535049 A G 0.058427 -4.1637e-05
4:25537043 T G 0.025421 -8.8270e-07
4:25538066 T C 1.463351 -3.1394e-06
4:25538270 G A 0.120570 6.5936e-06
4:25540184 C T 0.032480 -4.5495e-05
4:25541090 T C 0.067174 2.4713e-05
4:25541145 G A 0.050309 2.2081e-05
4:25554332 T C 0.190006 -3.6895e-07
4:25557593 G A 0.031526 -3.6078e-05
4:25561384 C T 1.920103 -9.9675e-06
4:25561455 A G 0.065123 -3.9187e-05
4:25562620 A G 1.471452 3.3185e-05
4:25565070 C A 1.765066 -2.4535e-05
4:25567336 A G 0.165144 -2.5939e-05
4:25571044 A G 0.052101 2.4187e-05
4:25573056 T C 0.064311 3.9597e-05
4:25573119 C A 0.152563 3.5883e-05
4:25576330 T C 0.160093 -2.7759e-05
4:25578289 T C 0.078752 1.2435e-05
4:25578513 T C 0.059699 -1.9693e-05
4:25582496 G A 1.781954 2.7607e-05
4:25585383 A C 0.122644 -2.8533e-06
4:25587556 T C 0.577474 5.0659e-05
4:25591517 C A 0.562693 5.6243e-05
4:25595530 C T 1.642860 2.4917e-05
4:25603932 C T 1.366004 9.6160e-05
4:25609322 T C 0.433480 4.3898e-05
4:25609902 T C 0.134053 2.3740e-04
4:25612814 T C 0.276561 -2.1974e-05
4:25614677 A G 0.075811 -1.1564e-04
4:25619108 C T 0.797981 4.3531e-05
4:25620921 C A 0.173836 -2.7310e-05
4:25621099 A G 0.277908 1.9183e-04
4:25622640 G A 0.162713 -2.9767e-06
4:25626842 T G 0.036804 1.0595e-04
4:25627026 G T 0.837054 8.6815e-05
4:25627675 G C 0.143339 -2.0262e-05
4:25629255 C T 1.404583 -4.4690e-05
4:25635683 T C 0.200620 -6.6705e-05
4:25635977 A G 0.064603 9.6452e-05
4:25637970 T C 0.195972 -3.9414e-05
4:25639927 T C 0.055840 -3.6150e-05
4:25653056 T C 1.588254 -4.4854e-05
4:25655624 G A 0.218851 -8.2416e-05
4:25666099 G A 0.342417 -4.9541e-04
4:25669530 C T 0.063192 -8.7493e-05
4:25669764 A G 0.091715 -1.3241e-04
4:25673557 T C 0.067168 1.7252e-05
4:25674627 A G 0.025022 5.5558e-05
4:25675125 A G 0.207933 -8.8341e-06
4:25675350 T C 0.090936 2.6041e-05
4:25676982 A C 0.229627 -1.5845e-04
4:25678199 G A 1.672607 1.8143e-06
4:25678659 A G 1.670910 -3.5510e-06
4:25679209 A C 0.860803 -1.4933e-05
4:25681989 G A 0.458949 2.8483e-04
4:25683953 G A 0.234707 1.6022e-04
4:25685852 C A 0.378221 1.6171e-04
4:25686546 T C 0.021893 -1.1621e-05
4:25687659 T C 0.089093 1.6191e-04
4:25692936 A G 0.032078 -4.5553e-06
4:25702327 A G 0.020052 2.9213e-05
4:25706858 T C 0.044324 -4.1184e-05
4:25707992 G A 0.523712 1.7176e-04
4:25723212 C T 0.242305 3.6581e-06
4:25723535 G C 0.206913 1.2806e-05
4:25724936 C T 0.262341 -1.8186e-05
4:25726496 C A 1.463802 -2.6088e-05
4:25729315 A G 0.067151 -1.0370e-04
4:25732105 T A 0.185745 1.1791e-04
4:25732368 T C 0.302205 1.5042e-04
4:25737818 T C 1.696227 -7.1432e-05
4:25740206 T C 1.027530 4.3701e-05
4:25744379 T C 1.468644 3.7014e-05
4:25744577 A C 1.030695 5.8522e-05
4:25744609 G T 0.026089 -2.2631e-05
4:25748571 A G 0.120752 -7.9723e-06
4:25750489 C T 0.310398 -3.5381e-05
4:25751278 C T 1.675993 1.1789e-05
4:25757147 G T 0.418137 -2.9174e-05
4:25760181 T C 0.100067 1.3653e-06
4:25765511 G C 0.037914 -5.7545e-06
4:25765527 A G 1.506678 1.0389e-05
4:25769971 T C 0.761356 6.4657e-05
4:25770888 G A 0.052247 -6.1351e-05
4:25771973 T C 0.948126 -1.1046e-05
4:25773144 T C 0.034288 -8.6530e-06
4:25773978 A G 0.151736 7.0718e-05
4:25777277 A G 0.057946 -1.5295e-04
4:25780147 C T 1.217547 1.3580e-06
4:25785161 A C 0.382866 -3.2587e-05
4:25793738 A C 0.223626 7.7466e-08
4:25793801 A G 0.530151 3.5240e-07
4:25794869 A G 0.384927 1.1438e-05
4:25795431 T G 0.038524 -6.9974e-05
4:25797217 G C 0.283578 -3.2894e-05
4:25798952 C T 0.723316 -4.5398e-06
4:25799249 G A 0.302903 2.7533e-05
4:25801597 T C 0.039907 -1.5795e-05
4:25802652 T C 0.057034 -6.2878e-06
4:25804949 G A 1.355420 -2.5602e-05
4:25806035 C T 0.026764 1.9427e-06
4:25807109 G C 0.036547 -2.2018e-05
4:25810096 A G 0.548581 -3.2619e-05
4:25811723 C T 0.029127 6.3882e-05
4:25813070 A G 0.719002 1.4549e-05
4:25820316 G A 0.667099 2.4991e-05
4:25822281 A G 0.044639 1.3260e-05
4:25831678 A G 0.227349 -2.7524e-05
4:25834254 G C 1.363534 4.1467e-06
4:25838526 C T 0.727227 1.5978e-05
4:25839450 A G 0.043418 -1.1846e-05
4:25839487 A G 0.044009 1.2486e-06
4:25844037 A C 0.060030 -2.0852e-07
4:25844796 C G 0.080715 5.1204e-05
4:25850322 T C 0.028241 -5.3527e-06
4:25851263 T C 0.494029 -1.4711e-05
4:25857990 A G 0.228933 4.5384e-05
4:25861359 C T 0.255012 -5.3709e-06
4:25863375 T G 1.031432 1.7379e-05
4:25867118 C T 0.168409 1.4416e-06
4:25869047 T C 0.072705 3.3484e-05
4:25869535 A G 1.026881 2.9176e-05
4:25875000 G A 1.140862 -3.3652e-05
4:25878496 A G 0.912105 -2.9856e-05
4:25881848 A G 0.054830 -9.3774e-05
4:25883917 A G 0.452984 -3.6858e-06
4:25888079 G C 0.770899 4.1429e-06
4:25889810 C A 0.077447 -4.2437e-06
4:25891804 G T 0.026102 6.2298e-05
4:25893627 A G 0.228494 -1.2950e-05
4:25895433 G A 0.182505 3.7806e-05
4:25902102 G A 0.028300 2.1169e-06
4:25915033 A G 1.886908 -1.8862e-05
4:25916382 T C 0.154858 1.0358e-05
4:25917232 G A 0.526185 -8.6943e-05
4:25930928 G A 0.364842 -4.5842e-05
4:25933803 A G 0.044168 8.8342e-06
4:25942798 T C 0.146497 2.8244e-05
4:25947627 G A 0.064594 -3.1421e-06
4:25950088 G A 0.381132 2.2607e-05
4:25950674 C T 1.740473 -7.2674e-05
4:25951653 A G 0.124053 7.5331e-05
4:25955368 A G 0.028981 2.2533e-05
4:25956989 A G 0.905351 8.1576e-06
4:25958405 A G 0.875045 1.2074e-05
4:25965796 A G 0.808913 1.1681e-05
4:25968191 A G 0.039822 7.8475e-05
4:25968624 A G 0.053276 -2.6158e-05
4:25969256 A G 0.673883 7.1645e-06
4:25969494 A G 0.816407 -1.3079e-05
4:25971477 T C 1.703027 -9.1489e-05
4:25972498 T C 0.482971 -1.4384e-05
4:25973998 A G 0.123452 -3.8579e-05
4:25974148 A G 1.116039 -1.0592e-06
4:25977109 C G 1.253928 -6.7113e-06
4:25978960 T C 1.105607 1.7479e-05
4:25983887 G A 1.312277 2.0136e-05
4:25984065 G T 1.590581 1.2431e-05
4:25985764 C T 0.035408 -5.9887e-06
4:25990084 G A 0.024924 -9.4263e-06
4:25992180 T G 1.767049 -2.0654e-05
4:25992399 C A 0.025372 2.6152e-04
4:25995856 A G 0.962161 -4.1128e-05
4:26003646 A G 0.103465 5.2019e-05
4:26005237 G A 0.066223 -2.0842e-05
4:26013731 C T 1.966355 7.4563e-05
4:26016991 A C 0.077784 -7.5407e-05
4:26017326 T G 0.053467 -5.2639e-05
4:26017639 T C 0.662088 5.4185e-06
4:26018690 G A 0.806936 -4.5333e-05
4:26020813 A G 0.020088 5.8495e-05
4:26023340 T C 0.056612 1.0318e-05
4:26023757 G C 0.052659 5.9673e-06
4:26025756 C T 1.188955 -6.1411e-06
4:26027953 A G 0.058839 2.1885e-05
4:26028128 C T 1.232334 -7.3138e-06
4:26033374 T C 0.079709 -2.3486e-05
4:26035743 C T 0.043000 -3.8787e-05
4:26036384 A C 0.071631 -4.5616e-05
4:26036485 G C 0.031542 -9.0492e-06
4:26038452 T C 0.866113 1.2621e-05
4:26041016 C T 0.023402 -7.1494e-05
4:26041224 A G 0.054376 1.2663e-05
4:26046256 C A 0.060241 -3.4477e-06
4:26047616 G A 0.335591 -7.3786e-06
4:26048141 C T 1.857197 -1.8408e-05
4:26052568 G A 0.061293 -1.9538e-05
4:26055272 T C 0.060186 1.9453e-05
4:26056211 T G 0.119496 3.7729e-06
4:26057251 A G 1.877174 -5.0098e-05
4:26059648 A G 0.694643 8.8896e-06
4:26068188 C T 0.177387 5.4024e-05
4:26073122 C T 0.051530 -7.3400e-05
4:26079865 G C 0.425651 -1.5153e-05
4:26079994 C T 0.350142 -1.8834e-05
4:26082679 C T 1.527065 -4.5300e-05
4:26085511 A G 0.608744 6.3187e-05
4:26090097 A G 0.035966 4.7675e-05
4:26100786 C T 1.824158 1.5697e-05
4:26101314 T C 0.085603 9.0378e-07
4:26104364 T C 0.041244 2.9180e-05
4:26105170 T C 0.053143 -2.0642e-05
4:26111853 T C 0.045275 9.0041e-06
4:26113175 G A 0.316519 -6.8947e-05
4:26113197 C T 0.040426 -2.1098e-05
4:26113435 G A 0.025262 9.1083e-06
4:26123616 G A 0.921278 9.5991e-06
4:26132152 A G 0.028864 -6.8087e-06
4:26132361 C T 1.179990 6.2106e-05
4:26133708 T C 1.493322 2.0032e-05
4:26134258 A C 0.096016 7.1242e-05
4:26136796 G A 0.955760 -2.8503e-05
4:26139677 G A 1.596300 1.7319e-05
4:26140873 G T 0.130661 6.1013e-05
4:26141339 G A 1.082189 5.0608e-06
4:26142632 A G 0.058466 1.0013e-04
4:26142837 G A 1.034110 2.9613e-05
4:26143655 G C 0.026599 6.8285e-06
4:26147381 T G 0.022539 -9.9031e-07
4:26152727 G A 0.031893 2.9083e-05
4:26154956 A G 0.021575 3.9868e-05
4:26156342 C T 0.162414 6.9139e-05
4:26163108 T C 0.728749 -1.8761e-05
4:26163751 C T 1.075811 -3.2105e-06
4:26164048 A G 0.045892 4.6075e-05
4:26164313 A C 0.993113 5.3891e-05
4:26167275 A G 1.059316 -2.4018e-05
4:26172450 A G 0.096282 -2.7991e-04
4:26175952 T C 0.023035 -7.0758e-06
4:26179635 C A 0.022688 -6.5241e-06
4:26180575 T C 0.061799 3.5650e-05
4:26185994 A G 0.497363 4.5136e-06
4:26189284 G A 0.261968 9.2471e-06
4:26190536 A G 1.057498 -4.4787e-05
4:26191366 A G 1.317509 -5.4703e-05
4:26200782 T C 0.035411 5.4896e-05
4:26201527 T C 0.180091 2.5861e-06
4:26207699 T C 0.321648 1.1736e-05
4:26212093 A C 1.009111 -6.8081e-05
4:26218025 G A 1.230004 1.7160e-05
4:26220554 C G 0.121024 -1.2438e-04
4:26225708 C T 0.112839 -2.2472e-04
4:26227138 A G 0.218134 -4.2466e-04
4:26232029 T C 0.057213 5.7078e-05
4:26232310 T C 0.084120 1.8514e-05
4:26234442 T G 0.409179 4.1590e-05
4:26237234 G A 0.024635 9.7346e-06
4:26237718 A G 0.101375 2.6827e-05
4:26238446 G A 0.063932 6.4410e-05
4:26240856 A C 0.130012 -5.4517e-05
4:26247617 T G 0.548896 9.6337e-07
4:26253529 C T 0.066736 4.8631e-05
4:26258476 A G 1.847787 5.0715e-06
4:26263354 A G 0.042893 4.4397e-05
4:26275447 C T 0.131145 -1.1048e-04
4:26275738 C A 0.079959 3.2345e-05
4:26279597 A G 0.073383 5.8629e-05
4:26287821 A C 0.847268 4.8415e-06
4:26289512 G A 0.256700 3.9696e-05
4:26300494 A G 1.205093 -5.4217e-05
4:26301755 C T 0.047248 -2.1805e-05
4:26302555 A G 1.072802 1.0574e-06
4:26306658 T C 0.099404 -1.3213e-04
4:26311758 A G 0.022912 5.8309e-05
4:26322042 A G 0.184761 -1.7702e-04
4:26330596 G A 0.140220 -3.3895e-05
4:26336243 T C 1.068336 -1.5681e-05
4:26342538 G T 1.668657 -2.1474e-05
4:26360766 T C 0.040679 7.7479e-05
4:26361568 A G 0.068154 2.7329e-05
4:26363196 G T 0.053432 -4.2354e-07
4:26370183 G A 0.052562 1.5203e-04
4:26373202 C T 0.032445 -7.7775e-06
4:26402076 C A 0.033548 3.2883e-06
4:26407512 A G 1.136523 1.9321e-05
4:26417668 A G 0.170558 -4.6612e-05
4:26419052 G A 0.059050 1.4768e-04
4:26422768 A C 0.061169 1.2913e-05
4:26423738 G A 1.164657 1.2566e-05
4:26427074 T C 0.034704 -6.9897e-05
4:26431246 G A 0.160045 7.2907e-07
4:26439995 T C 0.084088 4.7410e-05
4:26451697 A G 1.244775 2.6820e-05
4:26453048 T C 0.092251 2.7678e-04
4:26456267 G T 1.636109 1.3076e-05
4:26461138 G A 0.110752 1.3072e-05
4:26467624 T C 0.203392 -3.0870e-05
4:26468858 A G 0.047073 -3.3514e-05
4:26468947 C T 1.134816 -9.3255e-06
4:26473220 G A 0.561885 1.8409e-05
4:26477630 C T 0.909843 7.0727e-05
4:26489057 C A 0.443775 3.7200e-05
4:26491111 G A 0.262727 4.5028e-05
4:26492222 A C 0.041851 -6.6868e-07
4:26492377 C A 0.033636 -9.2242e-05
4:26495768 T C 0.057622 -2.7779e-05
4:26500586 A C 0.171733 2.3854e-05
4:26500772 T C 0.536685 -6.7277e-08
4:26504157 T G 0.708794 1.3674e-05
4:26504782 T C 0.098035 4.6955e-05
4:26504912 C A 0.162206 -1.6001e-06
4:26512260 A G 0.163245 1.7934e-05
4:26515954 A C 0.589231 -1.8267e-05
4:26517426 G A 0.150509 -3.2001e-06
4:26524652 T C 0.028666 -3.4367e-05
4:26530798 T G 1.658349 1.6355e-04
4:26531928 T C 0.034246 5.7891e-05
4:26560197 A G 0.042682 -2.7202e-05
4:26567584 G C 0.059245 -2.9465e-05
4:26576860 T C 0.096931 -1.2304e-04
4:26601141 T C 0.040192 4.5537e-05
4:26609319 C T 0.057706 2.5730e-05
4:26611450 T C 0.026962 5.4448e-06
4:26617184 G A 0.141167 -3.9863e-05
4:26617762 T G 0.027803 4.1115e-05
4:26623088 T G 0.027157 -4.5905e-06
4:26627528 C T 0.020380 1.2100e-05
4:26651129 G A 0.117405 -1.2096e-04
4:26670957 G A 0.333628 -4.5581e-05
4:26709638 G A 0.074841 -3.9423e-05
4:26711167 T G 0.056885 8.7806e-05
4:26717677 T C 0.057223 -4.1264e-05
4:26723175 G T 0.034304 1.5222e-05
4:26732822 G A 1.051955 5.0459e-05
4:26733725 A G 0.077733 -3.4721e-05
4:26740531 G A 0.034778 -2.0875e-05
4:26747818 G A 0.084042 5.7160e-05
4:26750939 A G 0.027677 -5.3885e-05
4:26775738 T G 0.022438 -2.4698e-05
4:26782645 G A 1.101949 2.3608e-04
4:26791788 T C 0.161872 -2.9085e-05
4:26791889 A G 0.040789 -2.8659e-05
4:26791914 A G 0.268803 -2.8538e-05
4:26792025 A G 0.021036 -1.6657e-06
4:26792520 A G 1.770577 2.3945e-05
4:26795603 C T 0.703260 -2.9689e-03
4:26806736 T C 0.804119 1.6121e-04
4:26808855 T C 0.024739 -1.1219e-05
4:26809177 A G 1.600221 4.0046e-05
4:26812228 T C 0.082345 3.3864e-05
4:26817157 A G 0.026291 5.6961e-06
4:26817309 T C 0.069534 2.0072e-05
4:26817610 G A 0.882014 -4.0760e-05
4:26821681 C A 0.035427 -1.4911e-05
4:26821836 A G 0.780353 5.9468e-05
4:26823443 C T 0.027083 -2.1564e-05
4:26824501 A G 0.498411 -3.6751e-05
4:26825370 G T 0.024463 4.1264e-05
4:26831827 T C 1.031877 -4.6450e-05
4:26835205 G A 0.038391 -9.7234e-05
4:26835952 T C 1.519197 5.5520e-05
4:26836652 C T 0.648073 -3.2452e-05
4:26836674 C A 0.044110 2.2584e-05
4:26839398 A G 0.090151 4.2727e-05
4:26839460 C T 1.023227 4.8277e-05
4:26840585 A G 0.037794 2.0776e-05
4:26845199 G A 0.364939 7.8547e-06
4:26850169 G A 0.028397 2.0858e-05
4:26852284 A G 0.047969 -6.2746e-05
4:26857230 C A 0.616534 -2.7072e-05
4:26860116 A G 0.045460 1.6499e-05
4:26866711 C T 1.673776 3.7889e-05
4:26872460 A G 0.459676 4.0257e-05
4:26874436 C T 0.451906 6.3924e-05
4:26876376 A G 0.109353 -1.7174e-05
4:26879371 A G 0.165800 2.9826e-05
4:26880639 C T 0.452877 -2.9121e-05
4:26880755 G A 0.075642 -6.7917e-05
4:26884947 G A 0.058252 4.4080e-05
4:26887643 T C 0.116175 -8.0366e-05
4:26892972 C T 0.112582 -6.9131e-05
4:26897691 C T 0.034840 1.2212e-04
4:26899773 G A 0.080576 2.0422e-05
4:26903449 G C 0.361661 3.2525e-05
4:26906436 A C 1.007744 1.1530e-05
4:26907955 G A 0.037096 8.9081e-06
4:26922141 G T 0.211214 -1.0884e-04
4:26943880 G A 0.044808 1.3850e-05
4:26944314 T C 0.333994 2.2122e-05
4:26978796 A G 0.080608 -7.0416e-05
4:26999739 A C 0.048498 -7.6341e-05
4:27004937 T C 0.240439 -1.8735e-04
4:27006111 A C 1.284737 -1.4386e-05
4:27006651 G T 0.635476 -6.1812e-06
4:27011542 A T 0.594946 -1.5218e-05
4:27015805 G T 0.037673 -6.2711e-05
4:27022455 A G 0.039770 4.7153e-06
4:27032290 T G 0.030624 8.3168e-05
4:27033109 G A 0.059112 4.8947e-05
4:27033427 T C 1.389932 7.8892e-06
4:27056357 G A 0.029838 2.6958e-05
4:27056744 A G 0.273867 4.8417e-05
4:27057669 C T 0.155536 4.7043e-05
4:27058499 T C 0.061445 -2.5630e-06
4:27060748 T C 0.125465 5.9334e-05
4:27060882 A G 0.828446 3.2055e-05
4:27066038 A G 0.658907 -6.6129e-05
4:27066265 C T 0.083760 -2.0400e-05
4:27067814 G A 0.031367 -1.7660e-05
4:27069739 C T 0.086681 3.3823e-05
4:27080439 T C 0.162586 -3.0762e-05
4:27081097 A G 1.810315 6.5449e-06
4:27083204 A G 0.096006 -1.7079e-05
4:27092389 A C 0.669326 4.4859e-05
4:27093041 G C 0.076765 9.5607e-05
4:27094828 T C 0.100878 5.0574e-06
4:27101037 T C 0.037576 2.8081e-05
4:27101137 T C 0.051335 -7.3865e-06
4:27103700 T C 0.183320 7.2006e-05
4:27112215 A C 0.031188 1.0021e-04
4:27116534 A G 0.076399 1.6248e-05
4:27116645 C T 0.927039 -2.0226e-06
4:27117876 A C 0.137114 -1.4377e-04
4:27124660 A C 0.674386 6.3548e-05
4:27131642 C T 0.076522 -1.1596e-05
4:27131695 T C 0.033198 -4.4179e-06
4:27134478 A G 0.035285 7.4799e-06
4:27141125 A G 0.364378 -1.3837e-05
4:27157015 C T 0.093601 -1.2642e-04
4:27160310 T G 0.046606 -2.5613e-05
4:27162478 G T 0.185917 -1.9080e-05
4:27167150 A G 0.035252 3.8070e-05
4:27169831 T C 0.038624 2.2643e-05
4:27170474 T C 0.084088 6.2919e-05
4:27171745 C T 0.073893 -5.8333e-05
4:27172128 G A 0.656599 -1.2716e-05
4:27175814 T C 0.893027 -1.0794e-05
4:27180036 G C 0.170000 -2.0781e-05
4:27181415 T C 0.021711 4.9883e-05
4:27186432 T C 1.834733 2.7582e-05
4:27186464 T C 1.275944 6.5644e-05
4:27187462 T C 0.026427 -5.3678e-05
4:27194071 A C 0.811987 7.2813e-06
4:27197786 C T 0.990896 7.1108e-06
4:27197989 T C 0.275052 6.0352e-04
4:27202901 G A 1.472685 3.2912e-05
4:27204036 T C 0.067963 -6.9044e-05
4:27204329 T C 0.145692 -2.8603e-05
4:27204785 A G 0.057434 -1.0537e-05
4:27209511 G A 0.113657 6.0229e-05
4:27209562 T C 0.527753 -3.8044e-05
4:27209596 T C 0.835285 6.1570e-07
4:27211040 C A 0.465097 5.4297e-05
4:27218939 G A 0.775650 3.9527e-06
4:27222036 C A 0.204950 -4.3301e-05
4:27234926 G A 1.903663 1.4567e-05
4:27239274 C T 1.110102 1.2215e-04
4:27245817 T C 0.039481 -1.8740e-05
4:27245906 G A 0.051082 1.2299e-04
4:27252384 G A 0.422188 -4.9692e-05
4:27261443 C T 1.073980 -7.5333e-05
4:27261481 T C 0.259313 6.4544e-06
4:27261875 T C 0.370626 -1.6534e-04
4:27263435 G A 0.065467 9.3562e-05
4:27276611 C T 1.537078 5.7428e-05
4:27278507 C G 0.533423 3.7379e-05
4:27281103 G A 0.053113 2.4082e-05
4:27298305 C T 0.221088 -1.2057e-04
4:27299544 G T 0.246025 -9.8827e-06
4:27305790 C T 0.033603 1.2988e-05
4:27314440 T G 0.029247 -1.6076e-06
4:27318144 A G 1.484850 -1.6978e-05
4:27320568 T G 0.041912 2.8480e-05
4:27320578 T G 0.046508 -3.1557e-05
4:27321268 C T 0.129340 -2.0361e-05
4:27323221 G T 0.816053 -1.7780e-05
4:27325281 T A 0.076022 -9.6355e-06
4:27328447 A C 0.089917 -3.1853e-05
4:27333397 A G 1.664506 1.4005e-05
4:27334027 T G 0.061903 2.1916e-05
4:27334952 G A 1.797364 -1.6071e-05
4:27335003 C A 0.244924 -6.6046e-05
4:27335457 C G 0.104637 -1.0223e-05
4:27337926 T A 0.028631 7.3499e-05
4:27342170 G A 0.825408 -9.1769e-06
4:27342582 C T 1.874188 7.8344e-05
4:27345837 C T 0.031760 1.9765e-05
4:27346129 A G 0.052594 3.3257e-05
4:27349805 T C 1.709625 2.5576e-05
4:27350108 A C 0.119729 -4.2303e-05
4:27350593 G C 0.162512 3.8285e-06
4:27353929 A G 0.047638 3.2003e-05
4:27357001 C T 0.140376 -6.5450e-06
4:27358898 A G 0.949532 -1.2002e-05
4:27360650 T C 0.182100 -7.2729e-05
4:27364947 G C 0.092819 -3.1155e-05
4:27367884 T G 0.492656 4.4789e-06
4:27370445 A C 0.046252 -1.2917e-04
4:27371120 A C 0.034752 -6.0966e-05
4:27374368 G T 0.675701 3.8834e-05
4:27374922 C A 1.549743 2.0371e-05
4:27383785 G A 0.558351 2.6349e-05
4:27383850 A G 0.983122 -4.4158e-06
4:27385447 T C 1.959357 -1.1142e-04
4:27386673 T C 0.039903 2.4726e-05
4:27390449 G A 0.209646 1.4722e-05
4:27400591 G A 0.431831 -2.7543e-06
4:27411594 T C 0.036044 -7.2531e-05
4:27412002 C T 0.226657 -1.3042e-05
4:27412195 A C 1.002610 1.5322e-05
4:27413878 G C 0.020513 -2.8845e-06
4:27416463 C T 0.075688 -2.2379e-05
4:27421986 T C 0.055275 4.6557e-07
4:27427056 A G 0.033373 9.3316e-05
4:27428475 C T 0.680774 -1.7941e-05
4:27431165 C T 0.052883 1.2844e-06
4:27438947 T C 1.331476 2.7457e-05
4:27439047 T G 0.066739 -3.5858e-05
4:27440312 A G 0.153475 7.6051e-06
4:27448483 T C 1.001376 2.0224e-06
4:27450750 C A 0.251205 6.2377e-06
4:27457584 G A 0.057635 8.2691e-06
4:27461929 G A 0.028047 -4.0579e-05
4:27473082 C T 0.075548 -4.5053e-05
4:27474317 C A 0.035512 1.3764e-04
4:27490026 A C 0.039374 -2.9217e-05
4:27491504 C T 0.092303 -1.2473e-04
4:27493286 A C 0.101848 -1.9776e-05
4:27494432 C T 1.282462 2.3577e-05
4:27516957 G A 1.950635 3.3818e-08
4:27526981 G A 0.056210 1.3531e-05
4:27527865 C T 0.021289 -2.6892e-05
4:27530174 T C 0.334312 5.4467e-05
4:27530265 A C 0.053217 2.8259e-05
4:27531517 A G 0.039907 3.6368e-05
4:27531988 A G 0.043714 -1.1986e-05
4:27534148 C T 0.271786 5.5584e-05
4:27544929 G A 0.021821 4.8956e-05
4:27546902 C T 0.868476 -8.6835e-06
4:27548104 C A 0.048871 -1.1803e-04
4:27550829 G A 0.051776 8.9059e-05
4:27566688 A G 0.034437 7.0491e-05
4:27575154 G A 0.053815 4.2173e-05
4:27577579 C T 1.199036 1.5464e-05
4:27591064 G A 0.075058 7.8655e-06
4:27592042 C T 1.552115 -6.0819e-05
4:27592780 T C 0.074240 -1.2153e-05
4:27601722 G C 0.059586 1.4895e-05
4:27602249 T C 1.532203 -5.8224e-05
4:27605246 C T 0.071916 -8.7347e-05
4:27605702 C G 0.053263 3.6606e-05
4:27609974 A G 0.048797 -1.4863e-05
4:27614463 A G 0.537834 -2.6386e-05
4:27618901 G A 0.086694 -1.9577e-05
4:27619412 C T 0.108791 2.0278e-05
4:27619553 T G 0.703406 -2.6287e-05
4:27620080 A C 0.037871 9.7919e-05
4:27621215 C T 0.096250 4.0638e-05
4:27624867 C T 1.319976 -4.7818e-05
4:27628880 G A 0.065811 1.2049e-04
4:27637428 A G 1.516380 -1.8288e-05
4:27641239 C T 0.783648 4.5700e-05
4:27646984 G A 0.077690 1.1362e-05
4:27647784 A G 0.053178 4.1438e-05
4:27655069 G A 0.048615 2.3678e-05
4:27656295 T C 0.092939 -8.9166e-05
4:27658046 T C 0.055197 5.6569e-06
4:27658939 C T 1.197757 1.3586e-05
4:27659748 T C 0.594375 9.7525e-06
4:27661893 G A 0.122040 6.4273e-06
4:27664539 C T 0.059241 -1.1283e-05
4:27669915 C T 0.088022 -4.6627e-06
4:27676576 T C 0.025973 1.5923e-05
4:27679600 G T 1.363342 4.9766e-05
4:27679947 T C 0.030968 -1.4666e-05
4:27680100 G A 0.043331 7.3045e-05
4:27685834 G A 1.328665 2.7309e-05
4:27692931 T C 0.040663 -7.6513e-05
4:27693055 T G 0.624191 -5.1130e-05
4:27696416 C A 0.475938 2.4377e-05
4:27698924 C T 1.301381 2.9184e-05
4:27705536 A G 0.515055 -1.2548e-05
4:27713157 T C 0.044535 -7.5682e-05
4:27730646 G A 0.517756 -8.8246e-06
4:27734652 A G 0.143959 -4.4194e-05
4:27736088 A C 0.204460 -1.1109e-05
4:27742480 A G 0.039465 -2.6665e-05
4:27744718 T C 1.082851 -1.3704e-05
4:27757391 C T 0.723426 -3.3910e-05
4:27764041 A G 0.179088 -6.5418e-05
4:27766114 A G 0.085123 1.1196e-04
4:27766839 G A 0.047563 2.9834e-05
4:27772185 A G 0.043685 1.2856e-05
4:27774482 T C 0.173791 -2.4015e-04
4:27778474 C T 0.109177 -9.9514e-05
4:27781037 A G 0.979438 1.8458e-06
4:27783403 C A 0.978633 -5.6603e-05
4:27792318 G A 0.046258 -4.9861e-05
4:27792510 G A 0.051997 -2.0624e-05
4:27793071 C T 0.650605 -3.5906e-05
4:27803058 A G 0.046009 2.4160e-05
4:27806525 T C 0.769285 -2.1363e-05
4:27810646 C T 0.633444 1.8591e-05
4:27811729 T C 0.312008 -1.4135e-05
4:27818879 A G 0.043662 -5.6233e-05
4:27822890 A G 0.162239 1.0775e-05
4:27826209 G A 0.187721 -4.0556e-05
4:27828999 A C 0.300323 -6.0821e-05
4:27829113 T G 0.141580 6.7517e-05
4:27840590 A G 0.052331 -1.3420e-05
4:27856740 A G 0.063497 -1.1068e-06
4:27862090 A G 0.020202 2.7873e-05
4:27866734 T C 0.297019 -4.0116e-05
4:27868902 G A 0.021247 -5.4460e-05
4:27871607 A C 0.096461 -6.4216e-05
4:27873570 C G 0.033840 -4.1654e-05
4:27879210 G A 0.169535 1.2209e-04
4:27885958 G A 0.210756 -1.7263e-06
4:27887980 A G 0.171583 -2.2368e-05
4:27888866 G T 0.357627 8.4844e-06
4:27889837 A G 0.042708 -6.0297e-05
4:27892914 C T 1.436395 4.7650e-05
4:27896820 A C 0.400672 -1.6936e-04
4:27897657 G T 1.704974 5.2402e-05
4:27902479 A G 0.905951 -5.6585e-06
4:27904508 T G 0.021831 3.1084e-05
4:27906228 A G 0.045603 -9.4837e-06
4:27909478 G A 0.062679 -8.1215e-05
4:27912271 C T 0.033574 -2.4583e-05
4:27914649 G T 0.049277 8.8342e-06
4:27917029 G T 1.420789 -3.9282e-05
4:27923554 C T 0.050157 -4.3717e-05
4:27926197 G A 0.183456 -3.9724e-05
4:27929603 G A 0.026914 1.8399e-04
4:27932513 C T 0.121190 -1.9788e-05
4:27939588 G A 0.148081 -1.2270e-06
4:27940513 T C 1.628962 -4.2040e-06
4:27944095 A G 0.045567 -2.7389e-05
4:27946143 C T 0.935900 -7.7900e-06
4:27946882 G A 0.546633 1.0665e-05
4:27949909 A C 0.422571 2.2712e-05
4:27955225 A G 0.053006 6.3221e-05
4:27955726 C A 0.189120 -3.9277e-05
4:27957519 G C 1.473425 -2.5795e-06
4:27966682 A G 1.055369 -4.3925e-06
4:27969172 T C 0.021088 1.7039e-05
4:27969235 T C 0.061218 -3.2163e-05
4:27971596 T G 0.306123 -4.5241e-05
4:27972653 G A 0.030805 1.5042e-04
4:27983044 A G 0.256281 -5.7931e-05
4:27990065 G A 1.030633 -9.8538e-06
4:27995311 A C 0.067862 -2.4026e-05
4:28012269 A G 0.160087 5.7963e-05
4:28013184 T G 0.094734 -9.7086e-05
4:28017833 A G 1.123897 -7.2778e-05
4:28019541 A C 1.021818 -5.4372e-06
4:28019553 T C 0.134929 1.5816e-05
4:28021367 C T 1.476308 -1.3611e-05
4:28025952 G A 1.795680 4.9245e-05
4:28037165 T C 0.637203 -3.1954e-05
4:28037238 A G 0.031094 -1.3947e-05
4:28039431 T C 1.265240 -6.5555e-06
4:28042822 G A 0.036924 -2.1991e-05
4:28052406 T C 0.029335 -8.5492e-06
4:28052802 C A 0.211860 -1.4064e-05
4:28061478 C T 0.050786 7.7943e-05
4:28092199 G A 1.429020 6.5853e-06
4:28097668 T C 0.025268 7.8851e-05
4:28098156 C T 1.543144 1.2060e-05
4:28101706 T C 1.441088 3.0981e-06
4:28133707 C T 0.056382 8.4794e-05
4:28140530 G A 0.093981 6.6677e-05
4:28143857 A G 0.780996 -1.0678e-05
4:28153349 T G 0.033486 8.9872e-05
4:28157297 A C 0.046706 -4.5048e-04
4:28161911 A G 0.148483 3.5521e-05
4:28168883 T C 0.072520 1.5279e-05
4:28170349 T C 0.041010 8.8237e-05
4:28197368 C T 0.453824 -4.9311e-06
4:28197387 T C 0.147766 -2.9698e-05
4:28208478 C A 1.018293 -3.1799e-05
4:28210812 C T 0.531044 -3.9830e-05
4:28214965 C T 0.088054 -2.1556e-06
4:28217807 T C 0.062503 -1.4328e-05
4:28227122 G T 0.123329 -4.4432e-05
4:28230926 C T 0.029056 5.4861e-05
4:28231643 A C 0.075103 -1.2569e-04
4:28241600 A C 0.085032 -6.1878e-05
4:28241961 C A 0.042883 1.6493e-05
4:28246049 T C 0.453026 2.3651e-06
4:28246487 A G 0.236596 2.7527e-06
4:28254167 G A 0.073821 1.2635e-04
4:28255384 T C 0.561226 -4.5410e-05
4:28263120 G T 0.280952 9.9117e-06
4:28270075 T C 0.149798 8.9762e-05
4:28271608 A C 0.059576 -4.3942e-05
4:28286711 A G 0.104273 4.5389e-05
4:28289150 G T 0.127763 1.0311e-05
4:28289682 T C 0.033360 -9.6851e-05
4:28292048 G A 0.181720 -6.1867e-06
4:28292825 G A 0.349613 1.7319e-05
4:28316658 G C 0.058453 -5.9898e-05
4:28323350 T C 0.036716 1.6392e-06
4:28343234 G A 0.671423 5.9669e-05
4:28344437 T C 0.043707 -5.2675e-05
4:28355053 T C 0.059618 -4.7353e-05
4:28362465 A G 0.428063 1.3641e-06
4:28363889 T G 0.033486 -3.0475e-05
4:28368355 A G 0.109891 -7.2530e-05
4:28372797 G A 0.070611 8.7392e-05
4:28372837 G T 0.041981 1.6801e-05
4:28387954 C T 0.035233 -1.0848e-05
4:28397303 A G 0.576751 -5.0742e-05
4:28402689 T C 0.076756 -3.0420e-05
4:28406268 T C 0.201055 1.1751e-05
4:28408483 A G 1.048180 -4.2861e-05
4:28417437 A G 0.400539 6.0573e-05
4:28421382 C A 0.033873 -5.9603e-05
4:28437230 G A 0.680488 -1.5493e-05
4:28449159 A G 0.046187 2.0794e-05
4:28449360 G A 0.546208 1.1282e-06
4:28454474 T G 0.314267 -3.8645e-05
4:28459229 G A 1.875811 3.4264e-06
4:28460198 G A 0.595300 5.5693e-05
4:28472836 T C 0.175199 2.5752e-05
4:28480415 G A 0.633740 -3.4375e-05
4:28492165 T C 0.771950 6.2359e-06
4:28518375 A C 0.041422 -2.9091e-05
4:28521038 G T 0.063698 1.5376e-04
4:28522701 G T 0.103452 1.9753e-05
4:28523533 T G 0.050377 -3.0896e-05
4:28524207 A G 0.063601 1.4480e-04
4:28524468 A T 0.218105 -1.6031e-06
4:28541193 T C 0.272010 -6.2825e-06
4:28543567 T C 0.042247 -7.7430e-05
4:28543587 A G 0.059907 -4.3705e-05
4:28547633 G A 0.171778 2.0868e-05
4:28549513 A G 0.028699 6.1043e-06
4:28555263 G A 0.082575 9.6615e-05
4:28556907 G A 0.043470 -4.2897e-05
4:28562062 T G 0.075684 -3.5759e-05
4:28562572 G A 0.092757 3.8494e-05
4:28563413 C T 0.527733 -2.0295e-05
4:28569217 A G 0.540765 2.8920e-05
4:28591172 T C 0.034515 -5.2690e-05
4:28593978 C T 0.326562 -2.2339e-05
4:28596152 T C 0.028738 -1.7527e-05
4:28597799 T C 0.048943 4.0280e-06
4:28619720 A G 0.180928 2.2742e-05
4:28624698 C T 1.143264 1.2709e-06
4:28625089 G A 0.325607 3.6677e-06
4:28626607 C T 0.049176 -1.2434e-06
4:28652564 G A 0.075805 8.3731e-05
4:28656016 A C 1.672935 1.6562e-05
4:28661526 C T 0.172138 -2.1279e-05
4:28662010 A C 0.022636 -2.9237e-05
4:28663224 A G 1.910515 2.5023e-05
4:28670819 A G 0.060945 -4.0214e-05
4:28672628 C T 0.025895 4.1076e-06
4:28680435 C G 1.965806 1.1404e-04
4:28681774 T C 0.041228 -2.2596e-05
4:28700881 A G 0.045557 5.6061e-05
4:28705487 C T 0.043759 -5.9634e-05
4:28708301 G A 0.204632 -2.7834e-05
4:28713497 C A 0.089927 2.1437e-05
4:28713951 C A 0.544270 1.0909e-05
4:28718619 C A 0.926532 2.0424e-05
4:28733326 T C 0.041026 6.2188e-06
4:28738315 A C 0.506853 -1.5091e-06
4:28743699 A G 1.018608 -6.8476e-06
4:28746092 A C 0.974170 5.8631e-06
4:28748871 C T 0.231721 -4.1294e-06
4:28753241 C T 0.148655 -6.8430e-06
4:28760754 T C 0.106623 -4.7284e-05
4:28773896 T G 0.032139 -2.2436e-05
4:28776140 T C 0.460374 -3.9011e-06
4:28782592 G A 0.022461 -4.4151e-06
4:28782951 A C 0.061968 -1.8220e-05
4:28793308 T G 0.077749 6.6379e-05
4:28794872 C T 1.461137 -1.8991e-05
4:28795857 T C 0.162661 -1.9790e-05
4:28799596 T C 0.046447 3.0745e-05
4:28800778 G A 0.145471 9.0544e-05
4:28814005 G A 0.034162 4.8015e-05
4:28815619 G A 0.046557 -4.4561e-05
4:28816920 G A 0.051932 -2.5579e-05
4:28821467 A G 0.063146 -3.3532e-05
4:28833274 T C 0.535776 -2.0361e-06
4:28833600 G C 0.070400 3.9683e-05
4:28837885 A G 0.043188 -7.9430e-06
4:28840740 C G 0.043259 9.9167e-06
4:28843029 T C 0.425408 -3.6536e-05
4:28850884 A G 1.908382 -5.8273e-06
4:28851443 G A 0.187238 -9.0000e-05
4:28859590 A C 0.027005 -2.1751e-06
4:28860003 A G 0.056892 -2.5622e-05
4:28862955 C A 0.212055 5.3523e-06
4:28865703 T C 0.532884 -9.6944e-07
4:28868305 T C 0.231717 4.9493e-06
4:28868774 G A 0.410529 -3.2495e-05
4:28869356 T G 0.044921 6.3187e-05
4:28869988 A G 0.180347 -4.7344e-05
4:28875148 A G 0.540012 -3.2084e-05
4:28876252 A G 1.667969 -5.0304e-08
4:28877953 A G 0.066080 9.6829e-05
4:28879802 G T 0.038991 7.9085e-05
4:28881948 T C 0.022539 -4.9293e-05
4:28883173 A G 0.846726 6.0089e-05
4:28885121 G A 0.079962 -4.7744e-06
4:28887284 G A 1.682598 1.1839e-06
4:28888344 C T 0.163891 -1.4560e-05
4:28895078 G A 0.585261 -3.2307e-05
4:28903947 C T 0.147351 -4.3157e-05
4:28904877 A G 0.478086 7.3873e-06
4:28919963 T C 1.706276 7.7993e-05
4:28921986 C T 0.077856 -4.4018e-05
4:28922715 A G 0.128279 -6.5259e-06
4:28925759 T A 0.061264 2.5314e-04
4:28926321 A G 0.421140 6.1585e-05
4:28928041 T C 1.334368 -4.0149e-05
4:28928165 A G 0.188159 -8.7759e-05
4:28930655 G A 0.365910 1.5627e-05
4:28931867 C T 0.645447 8.5693e-06
4:28935153 C T 0.781204 4.1637e-05
4:28935645 G A 0.543073 -2.4125e-05
4:28936849 A G 0.882329 3.3813e-05
4:28939577 T G 0.256139 2.7949e-05
4:28944591 T G 0.057226 -7.0639e-05
4:28962837 C T 0.110950 1.1144e-05
4:28962928 A G 1.218186 1.3255e-04
4:28963329 C T 0.050981 2.2628e-05
4:28964052 C T 0.625878 3.0697e-05
4:28967689 C T 0.031610 2.0620e-05
4:28976093 G A 0.218858 4.0035e-05
4:28981312 G T 0.114539 2.7058e-05
4:28984598 C T 0.555413 1.3071e-04
4:28995935 A G 0.425424 -1.8008e-05
4:29002276 C T 0.132404 -3.3441e-05
4:29002636 C T 0.049602 2.5877e-05
4:29002985 G A 0.120697 -3.5246e-05
4:29004135 C T 0.498986 1.4630e-04
4:29021228 T C 0.060793 5.9691e-05
4:29022690 G T 0.163300 2.7624e-05
4:29024974 T C 0.115779 2.3035e-05
4:29029736 G A 1.353985 1.7671e-04
4:29031962 C T 0.032675 -6.1827e-06
4:29037863 A C 0.079716 -1.0755e-05
4:29039547 T C 0.109411 3.6532e-05
4:29052240 T C 0.074532 7.2833e-06
4:29056717 G A 0.043389 -7.8991e-05
4:29060494 A T 0.076314 -1.0851e-04
4:29061570 A G 0.076226 2.6947e-05
4:29062024 T C 0.271085 -2.1425e-05
4:29062744 A G 0.768133 1.8003e-05
4:29080926 A G 0.531109 -8.9614e-05
4:29081667 C G 0.034837 -3.1149e-05
4:29085416 C T 0.028757 3.9286e-05
4:29088050 G A 0.081864 -1.1648e-05
4:29089691 A G 0.101284 -8.4388e-06
4:29098572 T C 0.049456 5.2138e-05
4:29107536 A G 0.027501 -8.3010e-05
4:29111802 G A 0.052601 -1.0247e-04
4:29116371 C T 0.086571 -5.5259e-05
4:29117539 G A 0.031773 -2.5633e-06
4:29118325 A G 0.705850 4.3091e-06
4:29122745 G A 0.058914 -5.9544e-05
4:29126959 T C 1.239741 -6.2897e-05
4:29126994 C T 0.062899 4.6540e-05
4:29128260 A C 0.145186 2.9225e-05
4:29128372 A G 0.423308 6.7723e-05
4:29129308 T G 1.501005 -2.0413e-05
4:29132521 T G 0.350506 3.9324e-05
4:29135865 A G 0.062792 -1.7383e-05
4:29139464 T C 0.050257 -1.9967e-05
4:29141419 C A 1.401529 3.6819e-06
4:29144394 A C 0.041510 -9.3087e-06
4:29146249 A G 0.447307 7.7009e-05
4:29157743 G A 0.077671 -1.6525e-05
4:29169067 G A 0.086233 4.3229e-05
4:29183428 A G 0.062604 -1.6957e-05
4:29191821 C A 0.054159 -2.4533e-05
4:29203881 G A 0.216563 -3.1002e-05
4:29204798 G C 0.048466 -2.4081e-05
4:29241920 T C 1.561820 3.3187e-06
4:29243845 T C 0.038946 1.1587e-05
4:29245321 T C 0.899648 -2.2502e-05
4:29252646 A G 0.089664 1.3696e-05
4:29255818 A C 0.059144 3.0510e-05
4:29282560 A G 0.085188 1.7482e-05
4:29289447 G A 0.061854 -9.7450e-06
4:29295905 G A 0.354660 2.0600e-04
4:29296845 T C 0.244243 1.1494e-04
4:29302040 G A 0.118405 -6.2969e-05
4:29303703 C T 0.036891 5.3044e-05
4:29308569 A C 0.344907 1.8866e-04
4:29311051 T C 0.933014 9.3049e-06
4:29323874 G A 0.047401 4.5208e-05
4:29332020 T C 0.774878 6.2408e-06
4:29332786 A G 0.181087 3.4743e-05
4:29334468 G T 0.325491 1.2387e-05
4:29334731 A G 1.154232 2.8844e-05
4:29335025 G A 0.457576 -5.6743e-06
4:29340621 T C 0.271702 6.9072e-05
4:29346230 T C 0.163190 4.3548e-05
4:29349993 A G 0.040591 -4.9462e-06
4:29352606 T G 0.048047 -4.3562e-05
4:29364680 G A 0.973940 2.9419e-05
4:29364941 C T 0.096668 -3.8639e-05
4:29366161 T C 0.040452 1.2483e-05
4:29368744 C T 1.046353 4.3172e-05
4:29386985 G C 0.051799 -9.0398e-05
4:29389468 A G 0.062747 -1.3848e-05
4:29395383 T C 0.177588 1.4203e-05
4:29395922 T G 0.050030 2.5203e-05
4:29403914 G A 0.123033 1.2147e-05
4:29409326 A G 0.071812 9.6739e-05
4:29418193 G T 0.049014 1.4093e-05
4:29419157 C A 0.291725 9.0158e-06
4:29424235 C T 0.036219 -3.0539e-06
4:29433483 A G 0.077940 2.7069e-05
4:29434750 A G 0.804249 4.7769e-05
4:29438270 T G 0.436563 1.7543e-05
4:29441014 G T 0.377380 -6.2329e-05
4:29441154 T C 1.038426 -1.2117e-05
4:29447598 C T 0.546951 9.8272e-05
4:29464074 T C 0.263237 2.1255e-05
4:29472661 C T 0.832123 7.7062e-05
4:29478409 A G 0.038771 3.5414e-05
4:29478645 G A 0.065671 -7.4215e-05
4:29489354 C T 0.797627 -1.1163e-04
4:29502477 T G 0.260381 1.8849e-05
4:29502570 A C 0.121836 -1.2184e-04
4:29509662 A C 0.042334 1.2975e-05
4:29512774 A C 1.125448 -1.2699e-04
4:29522070 A G 1.707899 -4.6186e-05
4:29524956 G A 0.045817 6.2860e-05
4:29528616 G A 0.062760 -1.5159e-04
4:29536843 C A 0.353654 1.2937e-04
4:29538353 A G 1.413071 -1.6943e-06
4:29538611 T C 0.247777 4.9371e-06
4:29538835 A G 0.066885 3.2645e-05
4:29554683 A G 0.044801 -2.2944e-05
4:29555312 G T 0.043730 5.5594e-05
4:29585648 C T 0.060491 -1.0148e-04
4:29590507 C T 0.114001 -5.1130e-05
4:29600922 G A 0.766929 -1.1785e-04
4:29603153 A C 0.056616 -1.9941e-05
4:29612773 A C 1.614028 -1.3730e-05
4:29631737 A G 0.381340 6.6984e-05
4:29636646 G A 0.098028 1.2129e-05
4:29665803 T G 1.650553 -5.6678e-06
4:29669317 T C 1.515361 1.8700e-05
4:29670865 G A 1.651143 -8.1802e-06
4:29673133 G A 0.080790 -2.7441e-05
4:29674700 A G 0.069255 -4.3432e-04
4:29682461 T C 0.082572 1.0197e-05
4:29688557 T C 1.649929 7.1069e-06
4:29691666 C A 0.135091 -8.3100e-05
4:29691937 C T 0.025960 7.4723e-06
4:29709504 T C 0.033516 -9.7409e-05
4:29710556 C T 0.356585 2.1384e-05
4:29710605 T C 0.048407 8.6357e-05
4:29717109 T C 1.039566 1.5065e-05
4:29723320 T C 1.970493 -7.8306e-05
4:29725653 G A 0.341557 1.0066e-05
4:29728096 T G 0.055571 -3.2986e-05
4:29729645 A G 0.098570 1.7363e-04
4:29732394 A G 0.030731 1.1491e-04
4:29736380 A G 1.001461 -4.0494e-06
4:29737053 A C 0.023889 1.9767e-05
4:29740831 C T 1.068544 -1.4700e-05
4:29741280 T C 0.112524 1.2765e-04
4:29744504 A C 0.946153 2.7202e-05
4:29761008 A G 0.958049 -5.8918e-04
4:29763473 C T 0.665425 2.0587e-05
4:29764303 A G 0.119100 5.8112e-05
4:29773100 C T 0.058015 -1.0491e-04
4:29774342 T C 0.078511 -9.1015e-05
4:29774711 T C 0.137237 7.5348e-05
4:29776015 A C 0.030338 3.7477e-05
4:29780287 G A 0.036625 -3.5902e-05
4:29783710 C T 0.248696 -1.4436e-05
4:29803071 A G 0.259657 -1.4649e-05
4:29813903 A G 0.047771 -1.2233e-04
4:29828767 A T 0.085818 4.9642e-05
4:29838660 A G 0.344527 7.7413e-05
4:29839890 G T 0.041296 -5.8260e-05
4:29850086 T A 0.046505 6.3163e-06
4:29856174 A G 0.026164 2.4568e-05
4:29858181 T C 0.024778 -2.8549e-06
4:29867540 T C 0.063364 -2.7982e-05
4:29879397 A G 0.027326 -1.3537e-05
4:29881937 G T 0.087077 -3.1343e-05
4:29886974 A C 0.081569 -1.8749e-05
4:29906118 A G 0.050423 -2.3197e-05
4:29911251 C T 0.097512 9.6280e-05
4:29912308 G A 0.226888 -3.0310e-05
4:29915630 T C 0.048203 -6.0586e-05
4:29917304 A G 0.533683 3.7562e-05
4:29940896 G C 0.054665 1.7324e-05
4:29941058 A G 0.032412 4.8357e-06
4:29941396 A G 0.345170 -5.2280e-05
4:29945214 A G 0.047492 -2.6330e-05
4:29946925 G C 0.102751 -5.5856e-05
4:29949591 C T 0.446161 -3.0332e-05
4:29959230 C T 0.058673 1.1606e-04
4:29967936 C T 0.076421 -6.2311e-05
4:29970425 G T 1.526377 -3.8295e-05
4:29970552 A G 0.099476 2.8923e-05
4:29982873 T C 1.379367 -1.7744e-05
4:29984109 C T 0.049335 -8.8107e-06
4:29985599 C T 0.039572 5.5187e-05
4:29986043 A C 0.050338 -7.3734e-05
4:29991327 A C 0.152820 -1.4265e-05
4:29992837 T C 0.038667 4.1135e-05
4:29997277 T C 0.029358 -5.3291e-05
4:29998679 T C 0.023337 8.5029e-05
4:30005434 C T 1.461452 8.5733e-06
4:30016542 T C 0.072377 -2.6338e-05
4:30021884 A G 0.177348 2.6577e-05
4:30033609 C A 0.103825 1.4883e-05
4:30036465 T G 0.101118 4.8127e-05
4:30073017 A G 0.272325 2.1760e-05
4:30077431 A G 0.240624 2.2934e-05
4:30085730 C T 0.109207 6.7178e-05
4:30094046 T G 0.077311 8.0156e-05
4:30095724 G T 0.033415 1.3601e-05
4:30102826 C T 0.034519 1.1834e-05
4:30104790 C T 0.065087 -1.8521e-05
4:30118282 T C 0.025099 1.1393e-04
4:30119201 G A 0.020143 1.1764e-05
4:30119299 C A 0.026190 -6.3642e-06
4:30128413 T C 0.142440 1.3961e-05
4:30129485 A C 0.041458 -3.8015e-05
4:30130378 C T 0.044879 7.3206e-05
4:30131777 T G 0.121644 7.0666e-05
4:30134048 G A 0.536834 2.3161e-04
4:30139485 C T 0.123501 1.0375e-04
4:30156812 T C 0.149568 1.9188e-04
4:30157650 A G 0.171544 1.2656e-04
4:30158974 G A 0.163920 1.8233e-04
4:30161021 A G 0.025356 1.5496e-05
4:30162534 C T 0.353485 5.9489e-05
4:30162618 A G 0.045320 -4.5991e-05
4:30164574 G A 0.190665 -1.3059e-05
4:30167370 G A 0.556371 8.9563e-05
4:30168595 G A 0.548964 1.2751e-04
4:30169001 T G 0.025973 -2.2086e-05
4:30171304 A G 0.046038 4.5206e-05
4:30171376 G C 0.050864 -1.0224e-05
4:30174312 G A 0.187095 1.8024e-04
4:30189478 A C 0.091060 2.3404e-05
4:30192453 G T 0.027251 1.9677e-05
4:30195184 C T 0.646236 1.4198e-04
4:30195644 T G 0.029926 2.7278e-05
4:30197744 C T 0.197962 3.1169e-05
4:30215673 G A 0.597760 7.5155e-05
4:30215931 A C 0.144864 1.4835e-04
4:30218695 A G 0.029624 3.6732e-05
4:30219037 A C 0.024116 -2.0960e-05
4:30235534 C T 0.318655 4.1022e-05
4:30236080 A G 0.038017 4.8678e-05
4:30259508 C T 0.040588 -1.4802e-05
4:30265729 G A 0.071267 -1.0066e-04
4:30267651 C T 0.066002 1.6461e-05
4:30288924 G A 0.087544 1.8631e-04
4:30295012 T C 0.023421 -2.2196e-05
4:30295652 G T 0.064214 7.3115e-06
4:30296713 T C 0.069333 -1.6791e-04
4:30297121 T G 0.042451 -7.4627e-05
4:30298523 G A 0.030731 -3.1349e-05
4:30301884 T C 0.045600 5.4717e-05
4:30306170 C T 0.255820 1.9728e-05
4:30307757 A G 1.974699 -4.2729e-06
4:30312079 G A 0.052711 4.9329e-05
4:30313458 A G 0.124712 -5.3568e-05
4:30335237 A C 0.192363 -3.6455e-05
4:30338739 T C 0.060342 -1.6715e-06
4:30340963 A G 0.228154 -1.2297e-05
4:30342306 C T 0.088609 -4.8565e-05
4:30361191 T C 0.171989 2.9079e-05
4:30364953 A G 0.145897 5.0798e-05
4:30369917 A G 0.045213 5.1987e-05
4:30379803 A G 0.060715 -9.2679e-06
4:30381013 G A 0.047625 6.7158e-05
4:30386311 T C 0.040478 -4.5755e-05
4:30389039 C T 0.071916 1.1153e-04
4:30390411 C T 0.034038 2.5965e-05
4:30395403 T G 0.082708 1.8605e-05
4:30397658 T C 0.138847 2.0140e-05
4:30397859 C T 0.043883 2.7934e-05
4:30398838 G C 0.026320 -9.5696e-06
4:30399002 T G 0.198935 -4.5764e-05
4:30415394 A C 0.044038 1.6698e-05
4:30427548 A C 0.158071 -3.6246e-05
4:30429775 A C 0.046002 -2.4756e-06
4:30431961 C T 1.294526 -2.1349e-06
4:30436488 A G 1.790763 -2.7945e-05
4:30437515 C T 0.047060 1.0903e-05
4:30438410 T C 0.143751 -1.3437e-05
4:30439340 A G 0.040585 -7.9255e-05
4:30439604 C T 0.057249 1.7059e-05
4:30440936 A G 0.128444 -2.2795e-05
4:30450095 A G 1.606277 2.7109e-05
4:30454167 C G 0.073864 1.8128e-05
4:30454312 T A 1.033665 -1.8360e-05
4:30456813 G A 0.053052 -3.5411e-05
4:30457914 T C 0.597913 -3.0462e-05
4:30459081 T C 0.030380 1.3422e-05
4:30459600 G A 0.126821 3.0800e-05
4:30460011 G A 0.418027 4.7921e-05
4:30468166 A G 1.421734 -8.1337e-07
4:30475794 G C 1.886343 -2.3202e-05
4:30491251 C A 0.026703 7.4587e-05
4:30492185 C T 0.034028 -1.9975e-05
4:30497363 C G 0.228624 9.9002e-05
4:30508931 A G 1.514916 -1.2134e-04
4:30513903 C A 0.085788 3.0852e-06
4:30514952 T C 0.021633 5.9078e-05
4:30521381 T C 0.120281 1.3505e-05
4:30529768 G T 0.395596 -4.8509e-06
4:30534841 A G 1.949778 -1.8848e-04
4:30545060 A G 1.069212 -3.7143e-05
4:30556175 A G 0.099424 -1.8414e-05
4:30560844 C T 0.342203 1.0795e-05
4:30562851 T G 0.036388 -4.9936e-05
4:30579183 A G 1.054214 -2.8628e-08
4:30579865 G C 0.143930 2.9206e-05
4:30582711 G A 1.487535 1.1864e-05
4:30595223 A G 0.433954 1.4710e-05
4:30600075 G A 0.945543 5.9597e-06
4:30605687 T C 0.132472 7.7813e-05
4:30623248 G A 0.813395 2.3073e-06
4:30623893 A G 1.066788 -3.9638e-06
4:30636245 G A 1.879596 -9.5510e-06
4:30637846 T G 0.064282 -2.2801e-05
4:30639144 A G 0.072257 2.1324e-05
4:30640644 C A 0.204103 -2.2133e-06
4:30641833 T G 0.060618 7.0770e-05
4:30641923 T C 0.177426 -2.7777e-05
4:30655294 C T 0.064451 3.4608e-06
4:30665694 A C 0.027913 5.2815e-06
4:30669244 T C 1.269011 5.4918e-06
4:30677046 T C 1.929733 -7.4080e-05
4:30683930 G A 0.119122 5.4124e-05
4:30687816 C T 0.254308 -1.9927e-05
4:30705642 T C 0.031312 -8.1416e-06
4:30707101 G A 0.118931 2.5366e-05
4:30711578 T C 0.028800 3.5788e-05
4:30713229 C A 0.022104 -2.3478e-05
4:30719372 A G 0.035151 -1.1707e-04
4:30729327 G A 0.259121 1.3026e-05
4:30738513 C T 0.124588 -1.5813e-05
4:30741533 G A 0.031023 1.4728e-05
4:30745566 T G 1.713312 -5.3041e-05
4:30751787 G C 0.194460 -1.2171e-04
4:30755733 A G 0.093543 2.5672e-05
4:30767675 T C 0.928866 7.6756e-05
4:30794695 C T 1.015690 4.5508e-05
4:30810487 G A 1.674308 1.4482e-04
4:30818566 G A 0.029809 -1.2389e-05
4:30823593 T C 0.064607 7.7027e-05
4:30824964 C A 1.738152 -1.4443e-04
4:30830285 T C 0.261578 -3.0970e-05
4:30834036 C G 0.083906 -1.2843e-05
4:30834635 C T 0.028287 -8.3876e-06
4:30843768 T C 0.425826 1.0333e-06
4:30854483 T C 0.021893 2.5520e-05
4:30854868 G C 0.045402 -2.1957e-05
4:30856326 G A 0.203651 1.2647e-05
4:30857185 G C 0.027297 -2.8350e-05
4:30878127 A G 0.761898 -1.8089e-05
4:30882061 G A 0.453516 1.0341e-04
4:30892626 G A 0.349068 -7.2670e-05
4:30899348 A G 0.073007 -9.3205e-06
4:30899902 A G 0.055126 -7.3407e-06
4:30918949 A C 0.179561 2.9585e-07
4:30928927 T C 1.416238 1.3995e-05
4:30944330 C T 0.078132 -4.8632e-05
4:30944684 A C 0.106438 -1.1307e-05
4:30945601 G A 0.040445 4.2925e-05
4:30949005 C G 0.124958 -1.2083e-04
4:30958795 A G 0.080586 1.9265e-05
4:30962170 A G 1.027800 5.3653e-05
4:30968504 T C 0.045639 -1.7398e-05
4:30969423 T C 0.085711 1.4552e-05
4:30976034 T G 0.442594 1.0659e-04
4:30987045 T C 0.477716 -1.6045e-05
4:30988000 G A 0.056528 6.1016e-05
4:30991363 C T 0.412980 4.3954e-04
4:30994251 C T 0.073049 -3.6046e-06
4:30994765 T C 0.051848 -1.7329e-04
4:31003363 A G 0.027092 -7.0730e-05
4:31003623 A G 0.033000 5.2628e-05
4:31003941 T G 0.102907 -2.6145e-06
4:31004419 T C 0.072228 -3.8821e-05
4:31008783 T C 0.182080 -5.1526e-07
4:31011294 C T 0.122741 1.0014e-04
4:31011500 G A 0.088048 4.2120e-06
4:31012550 A G 0.148201 -3.8234e-06
4:31017949 C T 0.052536 -2.7072e-05
4:31024201 G A 0.383116 1.2519e-03
4:31024726 C T 0.056054 4.4133e-05
4:31031051 G A 0.452708 -2.8456e-05
4:31035883 T C 0.071306 -4.5924e-05
4:31040850 T G 0.437138 -5.5551e-06
4:31041766 T C 0.193814 -9.0481e-07
4:31044237 T C 0.974206 8.2308e-06
4:31046095 A G 0.087015 7.7378e-05
4:31050328 G T 0.073120 -1.0738e-04
4:31050337 A G 0.045424 8.2497e-06
4:31062022 T G 0.263938 -1.6592e-05
4:31062254 G T 0.051977 -1.1338e-06
4:31068798 G C 0.436482 4.7913e-06
4:31070697 C T 0.060712 -1.2887e-05
4:31074200 C T 0.175634 2.6211e-05
4:31076904 G A 0.193005 -2.5279e-05
4:31081633 G A 0.214434 -1.8845e-05
4:31089793 C A 0.045269 -2.5863e-05
4:31090001 A G 0.092290 -1.0211e-05
4:31092340 C T 0.106886 -1.9968e-05
4:31094325 G A 0.238177 -1.9940e-05
4:31095678 G A 0.355514 1.0070e-04
4:31095861 T C 0.028319 9.5289e-06
4:31097583 T C 0.303880 -2.7266e-05
4:31097962 C T 0.039342 6.3264e-05
4:31101685 A G 0.037112 2.7546e-05
4:31104796 T C 0.531602 8.8278e-05
4:31109186 A G 0.101069 -2.9658e-05
4:31114134 G A 0.039173 6.0619e-05
4:31130294 T C 0.034308 1.5298e-05
4:31135624 G A 0.050020 3.8417e-05
4:31141947 C T 0.573184 5.7213e-06
4:31148067 A G 0.843207 -1.2813e-05
4:31154580 A G 0.823769 -1.7000e-05
4:31157573 A G 0.170506 -1.2384e-04
4:31164079 C T 0.048141 4.2076e-05
4:31169293 T G 0.153092 -8.9655e-05
4:31172571 C T 0.429449 2.0204e-05
4:31180225 G A 0.932057 1.9785e-05
4:31187928 C A 0.144540 6.4478e-05
4:31192844 G A 0.233324 8.1102e-05
4:31195130 T C 0.069780 -2.9500e-05
4:31199359 A G 0.218871 -3.0840e-05
4:31206742 C T 0.075876 1.2636e-04
4:31209875 A G 1.516711 -6.4548e-05
4:31212425 C T 0.094163 -3.2679e-05
4:31217251 T C 0.179240 7.7886e-07
4:31217377 G T 0.270865 3.8955e-05
4:31218368 C T 0.686058 3.2879e-05
4:31230228 G A 0.184761 -2.2213e-05
4:31236709 G A 0.084828 -4.5427e-05
4:31237656 C T 0.093822 3.1890e-06
4:31238179 G A 0.028021 -2.7775e-05
4:31242556 T G 0.027342 2.0668e-05
4:31255686 G A 0.030121 6.9560e-06
4:31272763 G C 0.360441 8.8931e-05
4:31274164 C T 0.123348 5.1386e-05
4:31284790 A G 0.031344 4.6455e-05
4:31292436 A G 0.581519 1.0024e-04
4:31294976 T C 0.227777 2.7407e-05
4:31298611 G A 0.099869 2.3759e-04
4:31300997 T A 0.029543 -9.1644e-05
4:31303486 A G 0.061624 3.1503e-05
4:31304140 T C 0.212457 8.4361e-05
4:31310573 G A 0.041007 -2.7509e-05
4:31310666 T C 0.247372 -4.8357e-06
4:31311530 A G 0.079239 3.0524e-05
4:31313136 A C 0.078849 -8.2494e-05
4:31313414 G A 0.700177 1.4666e-04
4:31313890 A C 0.082095 6.4958e-05
4:31314369 T C 0.124419 -1.7146e-05
4:31315761 C T 1.135741 2.8031e-05
4:31315843 T C 0.052445 -4.4396e-05
4:31319680 T G 1.111995 1.3034e-05
4:31320239 A G 0.059030 1.5297e-05
4:31325693 C T 0.177844 -3.5140e-05
4:31340482 C T 0.084662 -5.3442e-05
4:31340659 G A 0.853828 1.0311e-05
4:31341672 C T 0.083143 2.6442e-05
4:31353702 C T 1.939700 9.8276e-06
4:31354090 C A 1.134014 1.0364e-05
4:31356944 G A 0.295776 2.8169e-05
4:31359692 A G 0.530872 6.4885e-05
4:31360264 T C 0.815596 2.0875e-04
4:31367882 G A 1.187144 -3.5701e-05
4:31368363 A C 0.514397 3.0343e-05
4:31375593 G A 1.740742 1.4337e-06
4:31377490 A G 0.021295 4.3435e-05
4:31385838 T C 0.863954 -1.8598e-05
4:31390654 C T 0.032445 -3.9679e-06
4:31399060 C T 1.026151 -1.2181e-05
4:31399704 T C 0.099856 -6.9735e-05
4:31405175 T G 0.142034 1.7174e-05
4:31408232 C T 0.052033 -1.1942e-05
4:31410473 C A 0.065025 4.7469e-05
4:31411708 C T 0.189497 -2.1753e-05
4:31416268 T C 1.195086 -8.7166e-06
4:31423493 G A 0.233753 2.8251e-05
4:31423582 A G 0.049361 -2.4917e-05
4:31426017 C T 0.342018 7.7365e-05
4:31427147 A G 0.042536 1.2164e-05
4:31429621 A G 0.029770 8.8915e-05
4:31435456 G A 0.108165 1.2999e-04
4:31446495 T G 0.152489 1.5079e-05
4:31456790 T G 1.542975 7.9987e-06
4:31457293 T C 1.445230 1.6241e-06
4:31457995 C A 0.050864 -8.7935e-06
4:31458856 T C 0.030533 6.3697e-06
4:31468133 A C 0.097239 5.2415e-05
4:31473015 T C 0.099706 5.2162e-05
4:31473196 A G 0.061166 -1.2337e-05
4:31486239 A G 0.107658 1.6542e-04
4:31498398 C T 0.240971 7.4178e-05
4:31502034 A G 1.175238 1.1624e-05
4:31502391 A G 0.064902 -3.7035e-05
4:31517431 C T 0.099018 1.9528e-04
4:31532480 A G 0.037703 -4.5217e-05
4:31539022 C T 0.073916 3.3621e-05
4:31545389 A G 1.495977 9.9871e-05
4:31554723 T G 0.216891 6.1199e-05
4:31557882 G C 0.492267 -5.0488e-05
4:31558483 C A 0.063448 4.8727e-05
4:31566925 T C 1.239235 -3.3601e-06
4:31569939 C T 0.166796 3.3392e-05
4:31582922 T C 0.117740 -2.2721e-05
4:31593223 C T 0.110508 -1.3638e-06
4:31598064 T C 1.198205 -3.2338e-05
4:31609957 T C 0.080787 -1.4467e-05
4:31628302 C T 1.308687 -5.7557e-06
4:31640949 T G 0.030848 1.3001e-04
4:31641899 G A 0.129619 -2.1080e-04
4:31643736 C T 0.020507 -7.2428e-05
4:31647354 C T 0.067973 -1.1297e-05
4:31655123 A C 0.029588 -1.4479e-05
4:31659730 C A 1.907632 3.8691e-06
4:31660223 T C 0.076431 2.2460e-04
4:31662767 G T 1.444116 2.6737e-05
4:31664954 A T 0.064587 -3.4769e-05
4:31669845 C T 0.026164 1.6155e-04
4:31670934 T C 0.045966 1.2256e-04
4:31676505 T G 0.043597 -5.0379e-05
4:31677424 G T 0.078408 -1.3389e-04
4:31682066 T G 0.026115 -4.7437e-05
4:31682862 G A 1.152891 -1.0864e-05
4:31682970 G A 1.270141 -1.7200e-05
4:31684944 T C 0.042373 -2.6785e-05
4:31685077 C G 0.058686 2.6126e-04
4:31698588 T G 0.038495 1.6404e-04
4:31708670 G A 0.163813 1.1134e-04
4:31709469 C T 0.052120 1.0702e-04
4:31711140 G T 0.308596 3.4684e-05
4:31715825 A C 0.042578 1.7284e-04
4:31721309 T C 0.080761 -2.6581e-05
4:31724135 T C 0.026427 2.6613e-05
4:31727768 C T 0.055230 -5.8967e-05
4:31730035 T G 0.274548 -6.3363e-06
4:31730130 T C 0.106970 -2.4873e-05
4:31733706 A G 0.025362 2.7566e-05
4:31739254 C T 1.206631 2.0191e-05
4:31740009 A G 1.594067 2.3773e-05
4:31742032 G A 0.089687 1.7091e-05
4:31744270 T G 0.028439 1.8435e-06
4:31746895 A G 1.722508 7.9924e-05
4:31746972 T C 0.120288 -1.2851e-04
4:31753505 A C 0.477135 8.5787e-05
4:31758611 C T 0.077061 3.3975e-06
4:31760859 T G 0.869397 -1.9392e-05
4:31761577 A C 0.066359 5.7259e-06
4:31761777 T G 0.029267 -2.1743e-06
4:31762304 C A 0.236281 6.5846e-05
4:31766001 A G 0.066788 -1.4490e-04
4:31766080 G A 0.603259 1.1895e-04
4:31766707 T C 0.080745 5.9939e-06
4:31767157 T C 0.036200 2.0421e-05
4:31767794 C A 0.114760 -4.8475e-05
4:31767985 A G 0.243457 5.5984e-06
4:31768455 T C 0.682780 -2.1761e-05
4:31768487 C A 0.054136 5.5895e-05
4:31768649 C T 0.037099 -3.9953e-05
4:31774053 G A 0.057414 4.6284e-06
4:31778582 A G 0.024973 1.5774e-05
4:31779863 C T 0.068644 -8.8761e-05
4:31780787 G A 0.326312 -6.5993e-06
4:31785073 G A 0.945614 8.3897e-06
4:31790406 T G 0.514669 -8.8056e-05
4:31802196 T C 0.025288 -3.6037e-05
4:31805281 T A 0.535543 -1.3341e-05
4:31809721 G A 0.092854 -5.8754e-05
4:31849223 C T 1.068031 -8.7017e-05
4:31853398 A G 0.161080 1.3579e-04
4:31856336 G A 0.533968 -1.2469e-05
4:31856676 G A 0.054710 -1.2110e-04
4:31857439 G C 0.075366 -1.6179e-05
4:31860194 G A 0.514663 -9.7352e-05
4:31863485 T C 0.055291 -2.4131e-05
4:31871550 A G 0.030809 -3.9637e-05
4:31872574 C T 0.498762 -1.1071e-04
4:31874055 C T 0.332651 -2.9535e-05
4:31902367 C A 0.025297 1.2458e-05
4:31905972 T C 0.080969 -8.7100e-05
4:31907195 G A 0.038706 4.6878e-05
4:31909622 G T 1.370155 -4.9146e-06
4:31911044 A G 0.086178 3.1963e-05
4:31912950 C T 0.024700 -3.5088e-05
4:31919391 C A 0.046353 1.1672e-04
4:31939955 C A 0.109489 9.9354e-06
4:31955047 A C 1.521430 3.7999e-05
4:31968300 A G 0.089696 1.2034e-05
4:31970784 T C 0.037897 -2.3717e-06
4:31974521 A G 0.040280 6.2525e-06
4:31983792 T C 0.699839 -2.0176e-05
4:31988458 A G 1.360421 -2.9629e-06
4:31988913 A G 0.144997 -7.3592e-05
4:31992837 T C 0.032493 8.4857e-05
4:31994060 G A 0.090050 1.4896e-04
4:31994249 C T 0.040724 5.1124e-05
4:31994983 A G 0.705377 3.2383e-05
4:32007587 A C 0.031847 -2.7636e-05
4:32010621 C T 0.055645 9.0557e-05
4:32026398 G A 0.031864 -7.6213e-05
4:32037795 G T 0.040092 -2.3837e-05
4:32039123 G A 1.548087 1.0177e-06
4:32040497 T C 0.047589 1.0316e-04
4:32063508 G T 0.039864 -3.2279e-05
4:32068191 G A 1.596157 1.2903e-06
4:32068902 T C 0.055571 9.0602e-05
4:32081994 A G 0.045814 -2.4786e-05
4:32083479 A G 0.110300 3.3460e-05
4:32088954 A G 0.061267 -2.5758e-05
4:32092690 A G 0.297152 2.2172e-05
4:32098462 C T 0.246901 8.0573e-06
4:32110105 A G 1.823490 -6.1279e-05
4:32112265 C A 0.141252 -1.9271e-05
4:32112660 G A 0.027001 9.4717e-05
4:32115320 A G 0.122044 -1.5654e-05
4:32122712 A G 0.029932 -6.2398e-07
4:32137776 A G 0.047242 1.1906e-04
4:32140570 A C 0.169256 -6.4350e-06
4:32141756 T C 1.523757 -3.4106e-05
4:32148494 G T 1.469375 -7.0373e-05
4:32158268 T C 0.066476 4.5039e-05
4:32178759 T C 0.681452 1.4783e-05
4:32179310 A G 0.176864 -1.1226e-05
4:32181183 T C 0.641838 -3.5110e-06
4:32181568 T C 0.031416 -1.0755e-05
4:32186195 A G 1.745780 -2.1118e-05
4:32197063 T G 0.037102 -5.1817e-05
4:32200163 T C 0.832315 6.3738e-07
4:32211923 A G 0.066077 -3.6412e-05
4:32214193 G T 0.634973 -4.4753e-06
4:32223979 G A 0.864915 3.3240e-06
4:32234225 A G 0.098038 4.8448e-06
4:32235823 A G 0.038089 5.7274e-05
4:32242446 A G 0.110959 -3.1811e-06
4:32244840 C T 0.030874 4.3235e-05
4:32251005 T G 0.681241 1.7757e-05
4:32252484 T C 0.091767 3.9533e-05
4:32252785 G A 0.076713 1.3591e-04
4:32254954 T C 0.628335 1.1594e-05
4:32257130 C A 0.173385 -1.7906e-05
4:32261593 T C 0.033678 3.8271e-05
4:32264997 A G 0.432026 -5.3176e-05
4:32265614 A G 0.057989 -4.7978e-05
4:32268867 C T 0.042977 7.3864e-05
4:32270058 A G 1.515769 2.2591e-05
4:32271105 T C 0.245028 2.5744e-05
4:32272919 T G 0.029072 -5.4160e-05
4:32273315 G A 0.584725 -1.3265e-05
4:32274426 T C 0.093448 -1.5252e-05
4:32275740 T G 1.953167 1.0320e-04
4:32279100 G A 1.774563 5.7161e-05
4:32281715 G A 0.127263 -1.4851e-05
4:32287497 T C 0.022746 -5.3810e-05
4:32293593 G T 0.032113 5.2083e-05
4:32298123 C T 0.035892 1.5098e-04
4:32301447 T C 0.053938 2.8306e-05
4:32311166 T C 0.179269 -1.3225e-05
4:32313964 A G 1.587514 4.5982e-05
4:32315993 C T 0.258985 -4.3492e-05
4:32318535 A G 1.745101 4.3481e-05
4:32321570 A G 0.259602 -2.0622e-05
4:32321779 G A 1.201551 4.6924e-05
4:32322054 G A 0.070913 -8.2950e-05
4:32323374 T C 0.304156 1.2942e-06
4:32331208 C T 0.116084 5.9744e-05
4:32340922 C T 0.135896 3.5750e-05
4:32342659 C T 0.105984 -1.3463e-05
4:32346436 C T 0.074286 -3.8802e-05
4:32350739 A G 0.080095 -2.4998e-05
4:32353704 C A 1.954660 -7.2536e-05
4:32357154 A G 0.142161 2.3731e-05
4:32370191 T C 0.307084 -4.0518e-05
4:32370779 T G 0.294792 -3.9146e-05
4:32381816 T C 0.030286 -1.2452e-04
4:32382430 T C 0.055798 4.4215e-05
4:32384828 C T 0.839562 -2.7957e-05
4:32385046 T G 0.536909 -5.6432e-06
4:32388397 G A 0.178610 -3.4292e-05
4:32394472 A G 0.519119 -1.1705e-05
4:32425131 G A 0.088424 -6.6247e-05
4:32430472 A C 0.085156 2.1636e-05
4:32445575 G A 0.085811 2.9979e-05
4:32448505 G A 0.142005 -6.6684e-05
4:32451349 T C 0.775222 -3.4630e-05
4:32451928 T C 0.034571 -1.1521e-05
4:32460143 T C 0.086606 -1.6700e-05
4:32461577 A G 1.738181 2.3420e-05
4:32465336 T C 0.463331 -1.8126e-05
4:32467491 T C 0.153381 -4.7069e-05
4:32471135 A G 0.024466 5.3437e-05
4:32479262 C G 0.178010 4.3497e-05
4:32483008 C T 0.037054 -1.0622e-05
4:32496178 A G 0.075509 6.8206e-07
4:32507992 C T 0.436362 -1.3490e-05
4:32509852 T C 0.021717 9.7505e-05
4:32510926 A C 0.152992 -8.2278e-06
4:32511842 C T 0.070865 1.8112e-05
4:32530049 A G 0.120706 -1.3359e-05
4:32531181 A C 0.248258 9.7263e-05
4:32542427 T C 0.697467 1.7100e-05
4:32545812 A G 0.059884 7.6227e-07
4:32549742 C A 0.063503 -4.3454e-05
4:32552947 G A 0.036421 -5.1394e-05
4:32557856 C T 0.119804 -4.4535e-05
4:32571021 T C 0.183846 1.6958e-05
4:32572128 C T 0.418721 -7.5483e-06
4:32580266 G A 0.619929 8.6256e-05
4:32580391 C T 0.555377 1.9610e-05
4:32582163 G T 0.503163 2.3076e-05
4:32586850 A G 0.088736 1.4691e-06
4:32587704 G A 0.190298 3.7703e-05
4:32588953 A G 1.892884 5.1770e-05
4:32591119 G A 0.036843 4.3892e-05
4:32592271 G A 0.028193 -6.5282e-05
4:32592571 A G 0.062994 1.8633e-05
4:32592599 A G 0.304601 6.6055e-05
4:32593851 T C 1.701540 -2.1662e-05
4:32604008 A G 0.079790 -5.2128e-05
4:32604825 A G 0.298252 -2.8829e-05
4:32617370 A G 0.824804 5.0030e-06
4:32619482 C T 0.028238 -1.0275e-07
4:32623768 G A 0.827576 3.7979e-06
4:32624835 T C 0.023061 3.3584e-05
4:32633544 C T 0.312491 5.8254e-08
4:32648643 G A 0.106587 -9.7528e-05
4:32650214 C T 0.182759 -1.0099e-05
4:32652267 T C 0.044911 -5.3862e-06
4:32653073 C T 0.497304 -5.9463e-06
4:32659693 T C 0.612522 -2.5915e-05
4:32660096 G A 0.072435 -1.8101e-05
4:32671072 C T 0.507993 -3.9968e-06
4:32682680 T C 0.835911 -2.8196e-05
4:32694675 G A 0.071786 -3.9171e-05
4:32696839 C T 0.409513 -1.9730e-06
4:32703332 A C 0.115188 2.0146e-05
4:32707745 T C 0.424418 2.5968e-06
4:32717149 T C 0.469219 6.2957e-06
4:32725905 A C 0.053714 -9.1142e-07
4:32763888 C T 0.068648 3.8232e-05
4:32763965 G T 0.300583 3.5064e-06
4:32770517 T G 0.467625 1.1611e-05
4:32771142 A G 0.319359 -1.6171e-05
4:32778499 T C 0.056655 7.2726e-07
4:32781095 A G 0.107600 -1.1461e-05
4:32793665 A G 0.055882 1.9593e-05
4:32798503 T C 0.188159 -2.0156e-04
4:32800767 A G 0.069242 3.6103e-05
4:32801156 A G 0.036528 1.6751e-05
4:32851775 C A 0.210231 -2.1995e-05
4:32857497 C T 0.046726 4.3865e-06
4:32860557 T C 0.456252 -2.9760e-05
4:32866264 T C 1.904205 4.5389e-05
4:32868852 G T 0.520466 -1.3361e-05
4:32881653 T C 0.099086 1.1408e-05
4:32884381 G T 0.047128 3.5622e-05
4:32884473 A C 1.889154 -4.6097e-06
4:32900755 C A 0.060251 1.4747e-05
4:32907485 T C 0.137107 2.6959e-05
4:32907933 A G 1.389380 -2.4028e-06
4:32918347 G A 0.084347 1.5622e-07
4:32925870 G A 0.064711 -8.4255e-06
4:32933364 T C 1.862267 1.5002e-05
4:32934291 G A 0.410328 1.0920e-05
4:32948904 C T 0.226962 -7.3883e-05
4:32953022 A C 0.150850 7.7318e-05
4:32956240 T C 0.036602 3.9974e-05
4:32958122 A G 0.055811 2.5199e-05
4:32966775 A G 1.964514 -2.0770e-05
4:32966984 C T 0.322280 2.8093e-05
4:32988370 C T 0.273263 -8.3797e-05
4:32992093 G T 0.095448 -1.0942e-04
4:32992907 A C 0.050231 -1.4238e-06
4:32992944 C A 0.065042 -8.7185e-06
4:32996472 A G 0.244860 -9.5585e-05
4:33000750 A G 0.039248 5.6788e-05
4:33021173 C T 0.286240 -6.5914e-05
4:33023762 G A 0.244649 -1.2032e-04
4:33031204 C T 0.053256 -8.3719e-05
4:33032317 A G 0.185378 -1.5901e-05
4:33033812 T G 1.961171 2.1148e-06
4:33046994 G A 0.279628 2.7958e-05
4:33047609 A G 0.039319 8.1017e-05
4:33054643 T C 0.023025 2.4625e-05
4:33062599 G A 0.022665 2.0434e-05
4:33069603 A G 0.161966 5.2076e-06
4:33074561 T C 0.068057 -8.4601e-05
4:33074992 A G 0.047541 -1.4411e-05
4:33079655 G A 0.080738 9.4757e-06
4:33079682 T C 0.051767 5.2642e-05
4:33080189 G A 0.038952 1.5618e-04
4:33081252 C T 0.053149 -2.9848e-04
4:33082647 A G 0.036625 8.9650e-05
4:33089825 T C 0.038439 -3.3584e-05
4:33098368 C T 0.112783 3.8322e-05
4:33099445 C A 0.045824 1.2434e-06
4:33106113 C G 0.109486 1.1906e-05
4:33109673 C T 0.100745 2.0224e-05
4:33117268 A G 0.232428 -8.8250e-06
4:33121748 A G 0.043581 5.1228e-05
4:33130528 C T 0.068982 -1.8386e-05
4:33146075 T C 0.133102 2.1480e-05
4:33150243 A G 0.470189 -2.8614e-05
4:33152327 G A 0.058063 -3.1779e-05
4:33153394 G A 0.132965 -1.1133e-04
4:33158269 A G 0.202094 4.2343e-05
4:33165855 T C 0.071410 -2.8226e-04
4:33169728 T C 0.058092 1.4129e-04
4:33174132 G T 0.022120 -9.8001e-06
4:33174226 A G 0.057813 -5.5717e-05
4:33178861 A G 0.069780 -7.5222e-05
4:33184829 G A 0.049686 -8.4005e-05
4:33186474 T G 0.048229 -2.4307e-05
4:33191369 C T 0.193336 -1.3191e-07
4:33192969 A G 0.102605 -3.8478e-05
4:33199631 C T 0.184651 3.5712e-05
4:33200267 C T 0.515909 -6.2926e-05
4:33203140 A G 0.029637 -2.4675e-05
4:33207178 C A 0.096938 4.1776e-06
4:33213482 T G 0.050436 4.8237e-05
4:33229984 A G 1.721125 -5.8204e-05
4:33233369 C T 0.049692 -3.9129e-05
4:33233610 A G 0.463020 -2.9917e-05
4:33239887 T C 0.057359 -5.2444e-05
4:33246827 C T 0.309505 6.8376e-05
4:33247495 T C 1.439666 -2.6167e-06
4:33251212 G A 1.612684 -7.6630e-06
4:33261429 G A 0.072968 1.2100e-04
4:33261956 A C 1.569928 -2.7677e-05
4:33266529 C T 0.058664 -8.6573e-06
4:33267142 T G 0.058729 2.7008e-05
4:33282143 A G 1.604119 -1.6346e-05
4:33283825 G A 0.078372 -5.7178e-05
4:33288253 G A 0.086369 7.1098e-05
4:33306803 C A 0.185952 -6.8594e-06
4:33316020 C T 1.611409 -2.1061e-05
4:33348144 T C 0.234674 -5.4816e-06
4:33349007 C T 0.053165 1.1573e-04
4:33349220 A G 1.820432 -2.0799e-04
4:33365937 A G 0.029260 7.3332e-05
4:33377677 T C 1.863646 -4.0411e-05
4:33416628 G T 0.249235 3.2419e-05
4:33421186 A C 0.059845 1.5990e-05
4:33431489 T C 0.132907 -5.8830e-05
4:33439168 T C 0.239351 1.1349e-05
4:33439665 C T 0.051150 6.8450e-06
4:33443157 A G 0.088833 -2.5974e-06
4:33444407 T C 0.107850 3.7522e-04
4:33445861 G T 0.346997 3.7658e-05
4:33455288 G A 0.020935 -2.4730e-05
4:33456057 A C 1.929077 -7.5786e-05
4:33480827 C T 0.192545 3.7521e-05
4:33481885 G A 0.074328 -3.1592e-05
4:33486577 T C 0.043396 -4.6915e-05
4:33492188 G A 0.109492 1.3533e-05
4:33497581 T C 0.047511 1.7166e-05
4:33498671 C T 0.029342 2.7479e-05
4:33553125 C G 0.070254 -2.3878e-05
4:33556283 T C 0.039514 2.3050e-05
4:33568202 A G 0.038225 2.2445e-04
4:33578549 A C 1.935562 -2.3775e-05
4:33581520 G A 0.652240 8.0422e-05
4:33591464 G A 0.025719 1.3407e-05
4:33591552 G A 0.082105 6.0156e-05
4:33596794 T C 0.028261 -2.1861e-04
4:33602112 A G 0.035288 -6.6734e-06
4:33603479 C T 0.065561 1.5912e-05
4:33624702 T G 0.066009 -6.1482e-05
4:33626313 C T 0.086097 -5.7591e-06
4:33630967 G C 0.043668 -2.2929e-05
4:33633706 C T 0.103848 -2.1673e-05
4:33641476 G A 0.209822 -7.0298e-05
4:33641739 A G 0.029527 1.6336e-05
4:33642034 T C 0.037609 -7.4038e-05
4:33643529 T A 0.049566 2.2612e-05
4:33643627 G A 0.170373 -5.0694e-05
4:33651918 T C 0.099346 -1.1908e-05
4:33652352 T C 0.204047 -2.6445e-05
4:33655673 A G 1.968286 -1.4825e-04
4:33682058 G A 0.026317 -1.5270e-05
4:33687597 T C 0.047732 4.9647e-05
4:33695600 A T 0.026602 -1.8044e-05
4:33713871 C A 0.094961 -3.9363e-05
4:33714706 G A 0.031309 -3.3651e-05
4:33716582 A C 0.085188 -5.7079e-05
4:33739721 T C 0.051309 3.5083e-06
4:33745596 G C 0.109067 1.5472e-05
4:33747424 T C 0.158889 7.2656e-07
4:33752925 G A 0.036583 -1.2012e-04
4:33757830 A G 0.069777 -6.2774e-05
4:33763931 C T 0.293328 1.3985e-05
4:33767083 A G 0.025995 1.6363e-04
4:33785351 C T 0.031305 -2.8093e-05
4:33798493 A G 0.193489 1.7256e-05
4:33802508 G C 0.041747 3.6702e-05
4:33815186 A T 0.026758 -3.7555e-05
4:33839542 A C 0.081235 3.9630e-05
4:33865897 T C 0.031156 -2.1457e-05
4:33894514 C T 0.114345 4.8125e-06
4:33900685 C T 0.098775 1.0486e-05
4:33901442 G T 0.192431 -1.6497e-05
4:33923381 G A 0.071179 -6.7567e-05
4:33962384 A G 0.027018 -1.2517e-04
4:33973991 T G 0.094354 1.3490e-04
4:33974339 C T 0.120002 2.2856e-05
4:34000729 G A 0.078476 3.9048e-05
4:34011563 C T 0.104124 1.6997e-05
4:34016687 G A 0.049884 -5.4820e-06
4:34023565 G A 0.035710 1.8161e-05
4:34028524 A G 0.052698 1.2785e-05
4:34031879 C T 0.091955 -5.0840e-05
4:34032163 C T 0.113384 7.1383e-06
4:34036196 G A 0.040523 5.1919e-05
4:34071489 A G 0.048767 3.1509e-05
4:34079267 G A 0.113267 3.8945e-06
4:34080602 A G 0.051017 6.8160e-06
4:34080708 G A 0.026975 -2.4718e-04
4:34086042 T C 0.036865 -1.7261e-04
4:34088799 T C 0.101196 2.9327e-05
4:34134327 T C 0.025732 2.5868e-05
4:34150186 T C 0.032367 3.7754e-05
4:34162016 A C 0.214265 6.6020e-06
4:34172493 T C 1.929489 -1.1525e-05
4:34174041 G A 0.107503 -4.7768e-06
4:34188318 G A 0.031990 6.3805e-05
4:34190279 C T 0.087752 -1.3540e-05
4:34208775 A G 0.308366 3.7153e-05
4:34212690 A G 0.068128 2.3845e-06
4:34233769 A G 0.123498 7.3208e-05
4:34248184 C T 0.182742 7.3893e-05
4:34253637 G A 0.050731 -7.4480e-06
4:34258430 T C 0.158052 5.1723e-05
4:34259163 T C 0.096081 3.5125e-05
4:34259833 T C 0.026515 -7.3624e-06
4:34268891 C A 0.050910 2.7876e-05
4:34286987 A G 0.024778 3.1235e-05
4:34295785 T C 0.027738 3.5432e-05
4:34298202 C T 0.070271 1.0054e-05
4:34315706 G A 0.152190 5.6408e-05
4:34335596 A C 0.030666 -3.4953e-05
4:34341495 G T 0.191447 9.4315e-06
4:34347092 C T 0.034259 9.2309e-05
4:34348295 T C 0.056200 -2.2411e-05
4:34351903 T C 0.069628 -7.2771e-05
4:34356172 T G 0.232776 4.2092e-05
4:34356808 G A 0.062091 1.1177e-05
4:34363546 G A 0.114309 -7.4219e-05
4:34372001 A C 0.044775 1.0986e-04
4:34379588 T G 0.182953 -1.6736e-05
4:34390786 T C 0.064922 -2.2819e-05
4:34394645 C G 0.043701 3.0931e-05
4:34412342 A G 0.146932 1.9231e-05
4:34433345 T C 0.024359 -3.1342e-05
4:34465615 C T 0.143511 2.3438e-05
4:34471514 T C 0.029432 1.1128e-05
4:34478971 T C 0.195615 1.6352e-04
4:34479727 T C 0.035239 9.0555e-05
4:34490327 G A 0.139759 4.7500e-05
4:34505153 G C 0.217443 3.1575e-05
4:34522267 T C 0.101452 -1.0624e-04
4:34528256 C T 0.316428 3.4682e-05
4:34551996 T C 0.060225 8.7842e-06
4:34553989 T C 0.200107 4.1391e-05
4:34569540 G A 0.187851 -4.1597e-04
4:34570754 G A 0.029812 6.9297e-06
4:34575432 C T 0.065201 -1.1798e-04
4:34575582 A G 0.021370 2.4459e-05
4:34611583 T G 0.030247 -3.0122e-05
4:34618336 T C 0.025125 7.3436e-06
4:34620698 T C 0.026057 -3.2333e-05
4:34621717 A G 0.102115 -2.2180e-05
4:34631132 G A 0.299521 -2.7462e-04
4:34631563 C T 0.100800 -4.3933e-05
4:34632184 C G 0.060355 1.4368e-05
4:34657764 G T 0.021240 -2.3818e-05
4:34663792 G A 0.043912 1.2965e-04
4:34670524 G A 0.052571 1.3586e-04
4:34676681 C T 0.062559 2.4379e-05
4:34694692 T G 0.137393 8.1019e-05
4:34696851 G C 0.149649 2.0404e-05
4:34697782 C T 0.029975 -7.5202e-05
4:34699894 C T 1.902689 -2.2152e-05
4:34712125 A G 1.361389 3.1479e-05
4:34713434 G T 0.190743 1.5434e-05
4:34723268 C G 0.385196 -7.1683e-05
4:34723501 G A 0.161707 -2.3944e-04
4:34723685 G A 0.040234 -2.6664e-04
4:34726305 C T 1.936068 3.6461e-05
4:34756919 T C 0.286311 -6.0415e-06
4:34759498 C A 0.146633 6.7829e-05
4:34769169 C T 0.585913 3.3998e-04
4:34775815 A G 0.562200 8.6687e-05
4:34841364 T C 0.149649 -1.0339e-05
4:34843084 G A 0.048790 2.6042e-04
4:34847994 A G 0.382311 -5.6702e-06
4:34852958 C G 1.955936 4.8139e-05
4:34853539 T C 0.033386 2.0156e-04
4:34856630 C T 0.030887 -1.1888e-05
4:34858038 A G 0.032990 -9.3894e-06
4:34858229 A C 0.387033 -1.5638e-05
4:34865849 A G 0.099933 7.3532e-07
4:34871846 T C 0.022366 -7.6084e-05
4:34872407 C T 0.050283 2.0105e-04
4:34873669 A G 0.275720 8.6522e-06
4:34893855 G A 1.322358 2.4325e-05
4:34894280 C T 0.032373 -1.9320e-05
4:34894970 A C 0.037531 2.7743e-05
4:34895156 A G 0.030984 2.2135e-04
4:34906692 T C 0.075551 -3.9993e-05
4:34922313 T C 0.127613 1.8068e-05
4:34926394 A G 0.262809 1.6122e-05
4:34952348 T C 0.262559 1.8359e-05
4:34963477 G A 0.032951 -2.1326e-05
4:34967580 G A 0.958295 2.1706e-06
4:34970068 T C 0.316678 2.0919e-05
4:34976643 C T 1.849537 2.9947e-05
4:34987681 T C 0.259280 1.2769e-04
4:34992847 A G 1.234347 9.2419e-05
4:35000551 A G 0.177682 -9.0073e-06
4:35003242 T G 0.310281 6.5391e-06
4:35013348 A G 0.029053 -1.1428e-04
4:35025272 A G 0.063208 -4.7957e-05
4:35031194 G A 0.038076 -3.1572e-05
4:35036407 G C 0.912368 1.6178e-05
4:35054077 G A 0.595550 6.9056e-05
4:35054777 A G 1.926909 -5.7138e-06
4:35078277 G A 0.340528 -9.7713e-05
4:35078683 T C 0.038530 -5.7265e-05
4:35094654 C A 0.124137 5.5587e-05
4:35095135 A G 0.026690 8.0897e-05
4:35099966 A G 0.038816 4.6741e-05
4:35105081 T C 0.054120 -8.1835e-05
4:35117262 A G 0.046875 -2.7416e-05
4:35123780 A G 0.272820 1.9694e-04
4:35128374 G A 1.934157 1.1969e-04
4:35128897 C G 0.035810 -8.0821e-05
4:35136202 A G 0.871936 -1.1393e-05
4:35139886 C A 1.259573 -1.4721e-05
4:35156806 T G 1.100008 8.5878e-05
4:35160154 G T 0.451137 7.8009e-06
4:35164983 T G 0.034035 1.5899e-04
4:35171767 G A 0.026599 4.9779e-05
4:35174870 T G 0.366923 3.2982e-05
4:35175682 G A 0.600211 6.5925e-05
4:35177607 C A 0.037170 -8.3824e-05
4:35182543 C A 0.085837 -9.9971e-06
4:35183698 G A 0.696675 -1.2560e-05
4:35183796 A G 0.040913 1.7876e-04
4:35186627 A G 0.093224 -5.0331e-05
4:35195126 C T 0.078070 2.6118e-05
4:35197325 C T 0.065184 -1.6448e-05
4:35199033 G A 0.174475 -8.0767e-05
4:35202323 T C 0.457872 1.1804e-04
4:35208872 A C 0.173479 3.0891e-06
4:35212963 G A 0.514955 -2.7689e-05
4:35217221 A G 0.094016 7.8693e-06
4:35218678 G A 0.077142 7.7259e-06
4:35221360 A G 0.174027 -5.0093e-05
4:35221561 C T 0.026476 8.0371e-06
4:35224530 T C 0.955991 -2.3703e-05
4:35224664 C G 0.185946 -3.5144e-05
4:35235185 G T 0.242932 -1.5218e-05
4:35239870 C T 0.382629 1.9395e-04
4:35248870 C A 0.065249 -1.9974e-05
4:35255255 G A 0.064857 7.8187e-05
4:35255953 T G 0.573083 4.3585e-06
4:35257835 C T 0.064775 -1.7235e-05
4:35260512 G A 0.059030 4.8728e-05
4:35265771 C T 0.195677 2.9313e-05
4:35277765 G A 0.237437 4.1041e-04
4:35285050 C A 1.822506 4.9877e-06
4:35292742 G A 0.053029 6.0948e-05
4:35305533 G A 0.202515 -1.5732e-05
4:35310253 G A 0.124199 -1.6153e-06
4:35320514 C A 1.531956 -1.0134e-04
4:35325706 G A 0.794917 -3.2640e-05
4:35328477 T C 0.219841 1.7807e-05
4:35330388 T C 0.122430 -3.0678e-05
4:35333260 G T 1.959373 6.4961e-05
4:35339660 T C 0.523384 1.8271e-05
4:35341128 C T 1.539454 2.8556e-06
4:35348356 T C 1.532277 -1.0660e-05
4:35348439 C T 0.055022 1.2290e-04
4:35369100 G T 0.157146 1.8854e-05
4:35372098 C T 0.703565 -4.7401e-05
4:35388693 G A 0.057453 2.0923e-04
4:35388720 C T 0.070228 -1.3744e-04
4:35390365 A C 0.069907 5.9590e-07
4:35402925 T C 0.038702 3.8910e-05
4:35403832 G A 0.021390 4.7107e-06
4:35404011 T G 1.180159 9.6985e-05
4:35410631 C T 1.103277 -3.3008e-05
4:35410930 A G 0.089076 -1.3507e-05
4:35410935 A G 0.047625 -2.5155e-05
4:35413967 A G 0.041007 -5.5324e-05
4:35423188 G A 0.062909 -6.5353e-05
4:35426993 A G 0.582749 -5.5096e-06
4:35427037 A G 0.053526 1.4431e-04
4:35434563 T C 0.129934 1.8287e-04
4:35440464 A G 0.225349 3.9557e-05
4:35443673 C T 0.329697 1.1860e-05
4:35445068 C T 1.579552 1.1516e-05
4:35446952 T G 0.175926 9.2436e-05
4:35462530 T G 0.032393 -3.7056e-06
4:35482257 T C 0.121336 3.0646e-05
4:35483075 C T 0.065220 1.0969e-05
4:35483969 C T 0.617050 -6.8395e-08
4:35489491 G A 0.143199 -8.8641e-06
4:35497041 G T 0.629452 8.8101e-06
4:35499562 C T 0.028543 9.8079e-05
4:35500451 A G 0.168055 5.9049e-05
4:35513601 T C 0.991632 -1.5229e-05
4:35525039 A G 0.090222 7.1411e-06
4:35526264 A G 1.784349 -1.5854e-05
4:35553496 T C 0.365637 -4.3046e-05
4:35576468 A C 0.038589 9.4933e-05
4:35585920 C A 0.043600 9.7188e-05
4:35604463 A G 0.218546 1.6396e-05
4:35606544 G A 0.052666 -3.4169e-05
4:35611245 T C 0.039462 -1.4748e-05
4:35611988 T G 0.193888 5.4124e-05
4:35615121 G T 0.039358 1.3435e-05
4:35615127 G A 0.147584 -8.0612e-05
4:35615355 T G 0.066629 1.3506e-05
4:35647099 C T 0.052364 -4.5521e-05
4:35651167 C T 0.028728 -1.0912e-04
4:35651684 A C 0.703572 2.1206e-05
4:35654641 G A 0.120265 -2.7111e-05
4:35656022 G T 0.072364 -5.9168e-05
4:35669717 G T 0.047167 -6.3495e-06
4:35688845 T C 0.273133 3.9421e-05
4:35689166 G A 0.171613 5.9272e-05
4:35694871 G A 0.122725 -3.3020e-05
4:35701827 A C 0.075701 8.2723e-06
4:35712233 A C 0.028628 9.2688e-06
4:35716522 C A 0.824911 -3.6879e-05
4:35721297 C A 0.030961 -1.4445e-05
4:35724771 A C 0.302235 -4.9905e-06
4:35739721 G T 0.410425 5.3011e-06
4:35740700 G A 0.262740 4.4722e-07
4:35743408 T C 0.058596 3.3523e-04
4:35779032 T C 0.075590 -5.0405e-06
4:35779254 T C 0.030121 8.6658e-05
4:35779877 T C 0.037550 1.6577e-05
4:35787845 T C 0.052156 5.9266e-05
4:35790972 G C 0.986426 1.1285e-04
4:35794944 T C 0.088340 4.1558e-05
4:35803591 C T 0.097532 -3.0480e-06
4:35812263 C T 0.025635 3.7756e-07
4:35813832 T G 0.048787 3.2824e-05
4:35814668 C T 0.295519 -4.5389e-05
4:35839822 A G 1.589068 5.1343e-05
4:35858859 G A 0.373044 -1.0723e-05
4:35873884 A T 0.223457 -1.4915e-05
4:35874678 A T 1.731034 4.6325e-06
4:35881833 C T 0.061799 -5.8386e-07
4:35882287 A G 0.113491 -3.0905e-05
4:35888509 T C 1.542141 -4.8459e-05
4:35899655 C A 0.179026 -9.5175e-05
4:35903624 T C 0.370519 -1.6435e-04
4:35904591 G A 0.850137 8.4498e-05
4:35910081 A G 0.038816 -9.3380e-05
4:35917084 A G 0.100044 7.4608e-06
4:35930130 C T 0.284519 -1.3110e-04
4:35934606 A C 0.204369 -8.8880e-05
4:35965262 A G 0.097616 4.1215e-05
4:35967720 C T 0.964112 5.1783e-05
4:35972631 G T 0.038027 -9.5622e-05
4:35976292 G C 0.131842 3.5262e-05
4:35992890 T C 0.907587 -3.4138e-05
4:36003669 C T 0.538259 -3.5313e-04
4:36005501 A C 0.148243 3.7278e-05
4:36008906 G T 0.067203 -3.4963e-05
4:36011362 T C 1.250828 6.3417e-06
4:36012866 G A 0.652494 -5.9325e-07
4:36017518 G A 0.111586 6.3393e-05
4:36018269 G A 0.678210 -1.3122e-05
4:36021366 C T 0.283899 1.7525e-05
4:36028659 A G 1.589120 -2.0656e-05
4:36034883 G A 0.032519 -5.2445e-05
4:36038792 G A 0.063786 2.8011e-05
4:36044159 A C 0.188971 6.6151e-06
4:36045088 T G 0.044272 -3.3199e-05
4:36054568 A C 0.187390 3.2908e-06
4:36056932 A T 0.024726 1.2566e-04
4:36059447 G T 0.834817 -1.7647e-05
4:36060986 G A 0.020867 5.2778e-05
4:36061584 T G 0.127068 2.0845e-04
4:36066470 C G 0.124355 4.4896e-05
4:36067509 A C 0.066389 3.7416e-05
4:36079976 A G 0.784479 2.0483e-05
4:36081878 T C 1.973917 -4.8488e-05
4:36083245 G T 0.209370 -7.4094e-05
4:36092711 A G 0.098609 9.8372e-05
4:36095641 C T 1.805294 4.6594e-06
4:36100207 C T 0.037316 -8.8147e-05
4:36102452 A C 0.126685 2.6570e-04
4:36102529 G A 0.137344 -1.3594e-04
4:36106326 G T 0.041575 -2.1528e-05
4:36113030 C T 0.104737 9.3656e-05
4:36114264 C T 0.062964 1.0031e-05
4:36127912 C A 0.692893 7.3050e-05
4:36128427 G T 0.137435 1.5885e-05
4:36135302 A G 1.818900 6.0563e-06
4:36136214 C T 0.037748 1.2962e-05
4:36151837 G A 1.012847 1.5249e-04
4:36164091 T C 0.032178 1.1911e-04
4:36164500 A G 1.623188 5.2044e-05
4:36172414 T G 0.038131 7.8745e-05
4:36175585 A C 0.028894 8.2129e-05
4:36176446 T C 0.022016 -3.7117e-05
4:36177578 T C 0.071887 -2.1004e-05
4:36181111 A G 1.917438 1.0071e-05
4:36185028 A G 1.804210 1.9575e-05
4:36198023 A G 0.714799 2.7446e-04
4:36216925 T C 1.759892 6.0956e-06
4:36218629 T C 0.085120 -2.0156e-04
4:36220121 T G 0.037073 1.6569e-05
4:36229800 A G 0.031367 1.4723e-04
4:36230843 A G 0.021630 1.2237e-05
4:36234283 C T 0.037151 1.2106e-05
4:36235231 G A 0.245064 5.5575e-06
4:36235798 G A 0.837518 -1.8073e-05
4:36236125 C T 0.060809 -8.6920e-05
4:36249138 A G 0.778546 -2.9762e-05
4:36271840 G A 0.106263 -4.9167e-05
4:36277855 C T 0.077213 6.3220e-05
4:36279318 T C 0.029465 -6.0219e-06
4:36279940 T C 0.135166 1.6151e-05
4:36281837 A G 0.023649 -3.2672e-05
4:36285777 A G 0.064379 -8.5373e-05
4:36285929 C A 0.518872 1.3737e-05
4:36286015 C A 0.063971 4.6919e-05
4:36287291 A C 1.808062 -3.3980e-05
4:36290422 G A 0.064834 -8.9561e-05
4:36292018 A T 1.831705 -1.2048e-05
4:36298566 G C 0.074665 3.7969e-05
4:36308366 G A 0.039916 1.6170e-05
4:36308675 A G 0.032912 -9.5376e-05
4:36316878 G C 0.051306 1.2085e-04
4:36317965 C T 0.068446 1.2377e-05
4:36317970 C T 0.756517 1.1002e-05
4:36325988 A G 1.312667 3.4330e-05
4:36335296 G C 0.119421 -4.5789e-06
4:36337434 C T 0.603285 2.2384e-05
4:36337487 T G 0.028585 -1.4450e-04
4:36340133 C T 0.074461 2.8117e-05
4:36340755 A C 0.093906 6.3358e-05
4:36347222 C A 0.241721 -5.0865e-05
4:36354057 A G 0.046593 2.2211e-05
4:36355338 T C 0.160788 2.4286e-05
4:36355426 G T 1.590383 1.0454e-06
4:36358641 C T 0.326659 4.8975e-05
4:36361422 G A 0.205972 4.8995e-05
4:36361573 T C 0.076609 -2.1878e-04
4:36361863 A G 0.157565 3.5975e-05
4:36366711 C T 0.020653 -8.9974e-05
4:36394873 G A 0.365274 1.7312e-05
4:36395844 T C 0.048073 5.6305e-05
4:36396090 G T 1.043918 -3.0935e-06
4:36407872 T C 0.043431 -4.1306e-05
4:36424704 C T 0.369701 3.5967e-05
4:36434344 C T 1.419117 9.0575e-07
4:36445447 A G 0.056914 2.3121e-05
4:36448464 A C 0.975508 7.3498e-06
4:36459051 G A 0.248238 1.2337e-04
4:36461208 T G 0.028157 5.0529e-05
4:36468162 T C 0.437488 -4.2673e-05
4:36472245 G C 0.922524 4.1245e-05
4:36476883 T G 0.066642 -4.8675e-05
4:36490688 T G 0.546770 1.4103e-05
4:36497023 T C 1.424100 -1.3398e-06
4:36510657 C T 0.028189 3.4644e-05
4:36521442 A G 0.043019 -1.3222e-05
4:36524988 C T 0.057904 7.7497e-05
4:36525082 A G 0.041757 -1.4070e-05
4:36525904 A G 0.022724 1.2273e-04
4:36532738 C T 0.059865 -1.5470e-04
4:36534570 G A 0.171846 1.1700e-05
4:36540583 T G 0.501498 -1.0663e-06
4:36545459 A T 0.149490 -8.8501e-05
4:36551272 A G 0.347740 5.1100e-04
4:36553149 C T 0.176436 -9.8270e-05
4:36557565 T C 0.236599 -8.2537e-06
4:36574282 C G 0.035645 3.9473e-05
4:36576067 A C 0.707165 -2.4266e-05
4:36580158 G A 0.031549 -3.0562e-05
4:36583612 A G 0.177234 -6.9139e-05
4:36596039 C T 0.070647 1.0055e-04
4:36596943 C T 1.766270 -4.0044e-05
4:36597653 T C 0.095883 9.5038e-06
4:36598987 A C 0.036255 2.9823e-05
4:36599769 C T 0.091102 1.1207e-05
4:36610999 T G 1.860277 1.0195e-05
4:36612166 A G 0.052211 -1.0517e-04
4:36626984 C T 1.059102 6.0723e-05
4:36631375 A G 0.708194 -1.3771e-04
4:36640838 A C 0.069047 3.5659e-04
4:36642262 C A 0.023051 -2.6545e-05
4:36648930 C T 0.178234 -5.7050e-05
4:36652033 T C 0.398160 -7.3467e-05
4:36664069 G A 0.042016 1.4867e-06
4:36666370 T C 1.595290 -1.9708e-05
4:36666684 A C 0.080203 9.2064e-05
4:36675861 T C 0.156478 4.6964e-05
4:36679326 C T 1.229835 1.1145e-05
4:36684247 C T 0.149110 1.8037e-07
4:36698553 C T 0.295941 9.9890e-06
4:36712761 T C 0.639215 3.0404e-05
4:36720505 T C 0.048667 1.3323e-05
4:36730660 C T 0.055769 3.5699e-07
4:36731290 T G 0.183593 -1.5742e-05
4:36747659 T C 0.194472 -2.4297e-05
4:36749969 T C 0.067340 1.6801e-05
4:36755395 T C 0.312631 4.8331e-05
4:36757448 C T 0.040565 -2.3634e-05
4:36773594 T C 0.029504 -1.2636e-05
4:36775076 C T 0.879414 1.4511e-05
4:36778370 T C 0.075282 1.8064e-05
4:36779519 A G 0.025119 8.3924e-06
4:36788024 G T 1.643133 1.3780e-05
4:36811471 A G 0.054957 1.1216e-04
4:36813944 G A 0.292056 -3.1515e-05
4:36821187 A G 0.088716 -4.3681e-05
4:36825162 A G 0.035002 -1.6135e-04
4:36835019 C T 0.042747 -5.3319e-06
4:36838045 G T 0.053363 3.2898e-05
4:36847609 A G 0.357708 4.0296e-05
4:36848948 A G 0.032578 7.9788e-05
4:36850670 C T 0.168727 1.6230e-05
4:36851061 T C 0.058527 2.7820e-05
4:36898898 T G 1.466937 -4.7178e-05
4:36906361 C A 0.142703 9.3939e-05
4:36919879 T C 0.030435 3.8261e-05
4:36922619 G A 0.041254 1.1746e-05
4:36928758 A G 1.532712 -1.8955e-05
4:36932326 T G 0.086103 -4.2376e-05
4:36946299 T C 0.032844 5.9074e-05
4:36948315 G A 0.905932 1.1814e-05
4:36959866 G T 0.031526 4.5603e-05
4:36966075 T G 1.671686 2.6645e-05
4:36974415 C T 1.620098 -4.9759e-05
4:36983307 C A 0.311203 3.3186e-05
4:37015555 A G 0.172596 7.9965e-06
4:37017713 A C 1.640533 -3.1738e-05
4:37019292 G A 0.364774 -1.5887e-05
4:37034278 A C 0.970860 -3.2979e-05
4:37034349 C T 0.332803 -1.3762e-05
4:37041426 C A 0.240582 -6.3788e-05
4:37057433 G A 0.048715 -3.6355e-05
4:37059139 A G 1.646979 -3.1347e-06
4:37064331 T G 0.251549 1.5929e-05
4:37070668 C T 1.715536 2.5568e-04
4:37078341 G A 0.033490 -7.9128e-05
4:37079724 G A 1.137896 3.7372e-06
4:37081217 T C 0.577091 -3.1303e-05
4:37081227 T C 0.034028 -6.9599e-05
4:37089003 A G 0.039773 1.2769e-05
4:37098598 G A 1.331369 6.4108e-06
4:37111552 A G 0.188195 -7.4611e-06
4:37117635 C T 0.121787 -2.1175e-04
4:37122003 T C 0.087684 -9.1522e-05
4:37124597 G T 0.109495 3.0795e-04
4:37126436 A G 0.121303 -5.3527e-05
4:37131752 G A 0.051900 1.0975e-04
4:37131927 C A 0.368020 2.3088e-05
4:37134971 T C 0.073250 -2.3950e-05
4:37143147 C T 1.320463 -1.6791e-04
4:37156548 C T 1.023438 -8.8209e-05
4:37168611 C T 0.034652 1.4804e-05
4:37180300 A G 0.488271 -3.5589e-05
4:37187419 G T 0.952742 -1.3422e-05
4:37189071 G T 0.182937 -2.0747e-06
4:37190493 G A 0.039030 9.0837e-06
4:37190618 T G 0.126588 1.7129e-05
4:37194748 G T 0.336568 -9.6461e-05
4:37196736 C T 0.061796 2.2993e-04
4:37197818 T C 0.057596 -3.6139e-05
4:37204458 A C 1.566614 1.1331e-05
4:37212479 C T 0.492949 9.4642e-05
4:37218277 A G 0.059985 2.3545e-05
4:37220184 A G 0.038835 -3.6000e-05
4:37230508 A G 0.048248 8.9548e-05
4:37232282 T C 0.380016 -2.2513e-05
4:37236899 T G 0.060611 -1.2408e-05
4:37237387 G A 0.102871 3.7567e-04
4:37242821 C T 0.462088 -8.2566e-05
4:37247537 G A 0.106990 -2.1102e-05
4:37248984 T C 0.455343 1.9874e-06
4:37251850 A G 1.483046 2.2206e-05
4:37254262 G A 0.039803 1.1940e-04
4:37254333 T G 0.857262 6.0726e-06
4:37254584 G A 1.071124 -3.6562e-05
4:37254733 C T 0.059719 2.0030e-05
4:37255340 G C 0.042542 -4.5282e-05
4:37258086 A G 0.215275 5.9458e-06
4:37260891 C T 0.478593 6.1924e-05
4:37265760 G C 0.573255 2.2034e-05
4:37274589 C T 0.046745 -9.6536e-07
4:37282743 A G 0.045587 -5.6606e-06
4:37283319 A G 1.910050 8.6174e-05
4:37285025 C T 0.288203 4.2946e-05
4:37295725 G A 0.042016 -5.6041e-05
4:37300322 G A 0.033207 -4.6386e-05
4:37301330 C A 0.395875 -2.0201e-05
4:37309036 T C 0.040419 9.0805e-05
4:37319669 T G 0.093620 -1.3745e-05
4:37322329 A G 0.030692 1.1229e-04
4:37328396 G A 0.252838 -3.2034e-05
4:37330432 G T 0.244535 -5.8435e-05
4:37332087 A C 1.359074 -7.0361e-06
4:37339058 G A 0.290031 1.8192e-05
4:37340114 T G 0.199646 2.3915e-05
4:37346857 T C 0.047953 6.5673e-05
4:37359880 G A 0.934053 -1.5555e-05
4:37360250 G C 0.069261 1.6704e-04
4:37360572 G A 0.137688 8.6854e-06
4:37363280 T C 0.055376 -3.3402e-05
4:37375079 A G 0.045278 -1.7189e-05
4:37375637 T G 0.230913 1.1541e-05
4:37377900 G A 0.537558 -9.9517e-05
4:37385010 A G 0.375874 1.0042e-05
4:37385086 A C 0.747208 4.7593e-05
4:37385400 A G 0.025051 -4.0535e-05
4:37386498 T G 0.122884 -1.6942e-05
4:37386993 C T 0.197637 -1.1145e-04
4:37388167 T C 0.041247 2.2589e-05
4:37395148 G A 0.409880 1.8973e-04
4:37395513 A G 1.428225 2.6957e-05
4:37399272 T C 0.063834 6.3704e-06
4:37401930 C T 0.063578 4.0854e-04
4:37406820 C T 0.295344 1.7513e-05
4:37409176 G C 0.146929 -1.8670e-04
4:37417390 A G 0.947357 3.7523e-05
4:37423287 G A 0.587627 -1.0037e-04
4:37430298 A G 0.031111 -7.2440e-05
4:37435524 T C 0.029085 -4.8038e-05
4:37435679 G A 0.094283 1.4307e-04
4:37436197 T G 0.192191 2.7625e-05
4:37442294 G A 0.069232 -1.2821e-04
4:37445315 A C 0.557020 1.5862e-05
4:37445885 C T 0.406121 1.0614e-04
4:37446874 T C 0.062809 4.2369e-06
4:37448299 T C 0.063552 -2.9019e-06
4:37456338 G T 0.079459 1.1048e-05
4:37466827 A C 0.071988 4.4456e-05
4:37467628 A G 1.731563 9.8915e-06
4:37469656 G A 0.995449 2.4196e-04
4:37477010 G A 1.103682 -4.1388e-05
4:37480054 C T 0.104961 -1.4824e-04
4:37482166 A G 0.093624 -7.5265e-05
4:37485222 T C 0.164180 1.5876e-06
4:37487850 C A 0.195316 7.9203e-05
4:37513127 G A 0.111310 -2.0716e-05
4:37515667 A G 0.129775 1.3173e-04
4:37515879 A G 0.062896 -4.0777e-05
4:37516183 C T 0.983641 -2.1614e-05
4:37516608 A G 1.092108 -8.4522e-06
4:37517788 T C 0.047868 -2.9217e-05
4:37523918 G A 0.378977 5.6573e-05
4:37526844 C T 0.871101 -2.0849e-05
4:37529977 T C 0.258135 6.2727e-05
4:37531368 A G 0.136688 -1.2570e-05
4:37531430 T C 0.227037 -1.3327e-05
4:37534576 A G 0.109392 7.3565e-06
4:37536837 T C 0.072900 -2.5600e-05
4:37537257 G A 0.396582 -2.8843e-05
4:37539189 A T 0.433142 2.3985e-07
4:37540853 T C 0.042221 8.3670e-05
4:37542625 A C 0.186803 -1.1643e-04
4:37543594 G A 0.522693 2.9951e-04
4:37545751 T C 0.086331 -6.0112e-05
4:37552674 C T 0.269829 5.7613e-04
4:37555279 G A 0.347844 -7.0569e-06
4:37555419 G A 0.683153 5.9134e-05
4:37557769 A G 0.843039 1.4941e-05
4:37563921 A G 0.479768 1.0162e-04
4:37564438 A G 0.029900 4.0885e-05
4:37565263 T C 1.021071 5.0959e-06
4:37567230 A C 0.021007 8.5510e-05
4:37567293 G A 0.026112 4.3428e-06
4:37569219 C T 0.471601 -2.0309e-05
4:37570260 G A 0.060842 5.1843e-06
4:37570440 G A 0.533478 -2.8357e-05
4:37571372 T C 0.085594 -1.0734e-05
4:37574184 G A 0.211519 1.1896e-05
4:37582073 T C 0.769555 -1.0450e-05
4:37586357 A G 0.035353 4.8869e-05
4:37588058 A G 1.958854 -3.9066e-05
4:37589946 A G 0.048469 -1.9521e-04
4:37590112 T G 0.108681 4.3524e-05
4:37592128 A G 0.471978 3.0435e-05
4:37592679 G T 0.153099 3.3888e-05
4:37594608 T C 0.239462 1.8603e-05
4:37595153 T C 1.513978 -1.8388e-06
4:37596294 A G 1.440799 4.2604e-06
4:37596997 A G 0.074273 -9.3481e-05
4:37597120 A G 0.038826 -2.4058e-05
4:37597667 A G 0.870472 -3.9398e-05
4:37605864 C A 0.196566 2.9434e-05
4:37612526 A G 0.791402 -3.7021e-05
4:37616989 G A 0.055551 3.8628e-06
4:37617389 G A 0.166669 -1.5493e-05
4:37623570 C A 0.049712 -2.6456e-05
4:37631874 C A 0.340145 -2.2129e-05
4:37633026 T C 0.030254 -2.6472e-05
4:37635347 A C 0.080426 -2.7065e-05
4:37638920 A G 0.021899 5.4801e-05
4:37638977 A C 0.053065 7.6216e-05
4:37640483 A C 1.376494 9.9991e-07
4:37643300 C T 0.113497 5.4281e-05
4:37651814 A G 0.036216 1.9490e-05
4:37653061 G A 0.764595 3.0818e-05
4:37655808 C T 0.113296 3.2603e-05
4:37658500 G A 0.177348 -7.8067e-05
4:37660404 A G 0.293887 1.1549e-04
4:37661074 A G 0.027355 2.6554e-05
4:37663748 T C 0.048608 -3.6281e-05
4:37666976 G C 0.065214 2.9661e-06
4:37667864 G A 0.420922 -3.8415e-05
4:37672653 G C 0.048527 5.4933e-05
4:37672875 G C 1.846934 1.2539e-04
4:37673626 A G 1.815531 6.5569e-05
4:37677818 G C 0.058459 2.9990e-05
4:37677979 T C 0.070232 1.5301e-05
4:37688737 A G 0.242821 7.4810e-05
4:37688932 A G 0.072192 3.1526e-05
4:37693186 G A 0.250744 -1.6365e-04
4:37695721 C A 0.236550 -4.2695e-05
4:37696244 T C 0.310988 -8.5915e-05
4:37697032 G A 0.309099 -5.8707e-05
4:37697723 C A 1.193794 2.7952e-05
4:37698453 G A 1.886989 2.1508e-05
4:37701453 G A 0.290690 -1.1855e-04
4:37702059 T G 0.057440 7.4863e-05
4:37703149 C G 0.063860 -1.1883e-05
4:37707375 T C 1.099417 3.6701e-05
4:37710881 C T 0.338847 6.0277e-05
4:37715430 T C 0.020419 1.2295e-05
4:37715995 G A 0.562830 -1.1663e-04
4:37716343 T C 0.250744 -4.3580e-05
4:37723596 A C 0.034301 2.3023e-05
4:37725528 T C 0.036823 -2.3579e-05
4:37731643 C T 0.044944 3.5203e-05
4:37734904 C G 0.047024 1.1296e-05
4:37734991 A G 0.064938 -4.8731e-05
4:37738289 G C 0.169717 -3.3507e-05
4:37740236 G A 0.174871 -2.1330e-04
4:37748195 G A 0.391428 1.6218e-04
4:37753508 A C 0.584135 2.4637e-05
4:37761473 C T 0.274727 -1.9009e-04
4:37768997 C A 0.038634 -8.3231e-06
4:37769060 A C 1.119191 6.3698e-06
4:37772876 A C 0.227440 1.4854e-05
4:37774537 G A 0.044077 1.8220e-04
4:37775442 C T 0.318162 -1.4494e-05
4:37779321 C T 0.539152 1.9452e-05
4:37779876 A G 1.729626 4.7113e-05
4:37783040 T C 0.053214 5.2589e-05
4:37783203 A G 0.113968 -2.4260e-05
4:37787772 A G 0.922751 -1.3526e-05
4:37796311 G A 1.773995 4.9997e-06
4:37799735 G A 1.730051 -3.6685e-05
4:37801732 G A 0.498275 -2.3146e-05
4:37816879 T C 1.234999 -2.2177e-06
4:37820588 T A 1.687097 2.6070e-05
4:37834324 T C 0.359396 -1.0655e-05
4:37837248 C T 0.041380 1.6470e-06
4:37838383 T C 0.417186 -2.0011e-05
4:37840402 G A 0.175930 -4.1377e-05
4:37843022 G T 0.039215 2.9780e-07
4:37851856 C A 0.039212 -1.2184e-05
4:37858385 C T 0.303085 -1.6266e-05
4:37863888 G T 0.034746 -2.5952e-05
4:37866383 T C 0.046073 -1.2957e-05
4:37868667 T C 1.019134 8.1800e-06
4:37869505 A G 0.217933 -6.0619e-06
4:37870102 T C 0.023308 -5.2206e-06
4:37875971 A G 0.276687 2.5391e-05
4:37876505 A G 1.516789 1.2679e-05
4:37878194 T C 0.995797 7.5982e-06
4:37882167 G T 0.994817 1.4447e-05
4:37884116 A C 1.127986 -6.3161e-06
4:37886762 C A 0.049757 1.4831e-05
4:37894540 C T 0.098262 -1.8658e-04
4:37894646 C A 1.487080 7.2155e-05
4:37895465 G A 0.037414 -7.8493e-05
4:37896231 A T 0.062273 -1.1081e-04
4:37898961 A G 0.399932 1.4016e-07
4:37898991 T C 0.058450 -3.4171e-05
4:37900779 C T 0.461978 -3.9592e-05
4:37901033 A G 0.074279 -9.0744e-06
4:37903341 T C 0.107116 -1.8860e-04
4:37903669 G A 0.425661 4.7993e-06
4:37903756 C T 1.177410 -6.1894e-05
4:37904089 T C 0.180308 -1.6625e-06
4:37909570 A G 0.074617 3.7539e-05
4:37910328 T C 0.030984 2.9897e-05
4:37910836 A G 1.240004 7.0329e-06
4:37912719 A C 0.652877 4.8609e-06
4:37914882 T C 0.209062 2.9561e-06
4:37925216 C T 0.792194 -6.1799e-05
4:37927958 G A 0.295821 1.6808e-04
4:37930699 T C 0.032078 -1.8606e-05
4:37938518 C T 0.568818 3.6238e-05
4:37938710 T C 0.164336 1.0503e-05
4:37939618 G T 0.213587 -1.2720e-05
4:37948390 A G 0.049105 2.6919e-05
4:37950817 A C 0.032078 3.8481e-05
4:37952826 T C 0.185670 1.4147e-04
4:37953055 C A 0.070004 6.1198e-05
4:37961121 A G 0.213551 3.0248e-07
4:37961615 G A 0.211178 -9.4183e-05
4:37961749 T C 1.290550 -2.0072e-06
4:37962186 C G 1.110748 4.2816e-05
4:37968024 G A 0.272335 1.9455e-05
4:37970802 T C 0.170470 -2.1825e-05
4:37972032 G C 0.057875 8.9069e-05
4:37981120 C A 0.033061 -2.2116e-05
4:37988888 A G 0.050053 -1.8768e-05
4:37996827 T C 0.503585 -3.4577e-05
4:37997030 G T 0.155806 1.6073e-05
4:38000020 G A 0.046271 1.2154e-04
4:38002218 G A 0.062857 -2.1524e-05
4:38004726 T C 0.208955 -1.2997e-05
4:38006183 G A 0.105834 -7.9457e-06
4:38007612 A G 1.208332 -1.2886e-04
4:38008591 C T 0.094575 -8.4521e-06
4:38011721 A G 0.127032 -2.8348e-05
4:38013026 G A 0.356653 -7.5590e-05
4:38016395 G T 0.822370 -1.2715e-05
4:38019436 G T 0.222305 -3.5748e-05
4:38019813 C G 0.728954 -9.3486e-06
4:38019867 A G 0.120531 1.9599e-05
4:38022167 T C 0.027712 -1.7543e-05
4:38022219 A G 0.034827 7.8983e-05
4:38031927 T C 0.990626 -3.4588e-05
4:38035526 G T 0.303202 -1.6491e-05
4:38038158 T C 0.091222 2.5847e-05
4:38043856 C T 0.041860 -6.0340e-05
4:38047545 G A 0.583739 1.1171e-05
4:38061012 A T 0.069631 8.8211e-05
4:38069312 A G 0.104215 -2.6945e-05
4:38069436 A G 0.037216 -2.5571e-05
4:38069938 A G 0.047167 -4.4067e-05
4:38075253 G A 0.039644 -3.7180e-05
4:38087628 A G 0.028666 6.4059e-06
4:38094722 C T 0.335909 -1.6425e-05
4:38094897 A G 0.293799 -9.5174e-06
4:38103016 G A 0.703169 2.5686e-05
4:38109757 G A 0.026998 -2.4251e-05
4:38110276 T C 0.202528 -1.2348e-04
4:38110493 G A 0.216768 3.1686e-07
4:38112534 T C 0.479933 -2.9066e-05
4:38114374 T C 0.679878 3.6565e-05
4:38119586 T G 0.045762 1.0214e-05
4:38122231 G A 0.020056 -1.1563e-04
4:38122459 A G 1.397283 3.1747e-06
4:38131076 G A 0.185255 -1.4656e-04
4:38137013 A G 0.102082 2.9680e-05
4:38138856 A G 0.186725 -5.9431e-06
4:38145023 G A 0.020909 -4.1120e-05
4:38146984 G T 0.174550 4.2936e-06
4:38151259 T C 0.095733 4.8805e-05
4:38151588 C G 1.973696 -1.0165e-05
4:38152375 C A 0.076259 1.6498e-05
4:38155825 G A 0.579970 1.3005e-04
4:38156178 G A 0.277758 -3.8934e-05
4:38157421 C T 0.617339 -8.1197e-05
4:38158737 G A 0.048147 9.4745e-06
4:38161176 G A 0.108103 -1.3748e-05
4:38165941 G A 0.342044 -1.8791e-05
4:38167139 T C 1.032665 -4.5451e-06
4:38167402 C T 0.048073 8.8001e-05
4:38168856 A G 0.045862 -2.1577e-05
4:38170624 A G 0.107454 -8.8416e-05
4:38172352 C T 0.751797 3.3036e-05
4:38179716 C T 0.145393 7.6207e-05
4:38180866 G A 1.377685 3.5272e-06
4:38186459 G T 0.023324 -1.8653e-05
4:38190035 A G 0.241387 -1.4015e-05
4:38194987 G A 0.866135 2.8930e-05
4:38197487 G A 0.661861 1.0522e-05
4:38199716 A G 0.405826 2.9978e-05
4:38202159 T C 0.152745 1.3434e-04
4:38202641 C T 1.237797 3.3105e-05
4:38202999 T C 0.039413 1.6888e-05
4:38203848 C T 0.117646 3.8602e-06
4:38206201 G A 1.902923 -2.9826e-05
4:38206707 C A 0.666405 2.0866e-05
4:38207739 T C 0.757773 -4.7702e-05
4:38211404 G C 0.031247 -3.9988e-05
4:38211434 A C 1.430192 -1.1389e-05
4:38212056 T C 0.808179 2.8213e-05
4:38213933 A G 0.956023 2.2895e-05
4:38222293 C T 0.039657 1.1481e-05
4:38223613 A G 0.092228 1.9820e-06
4:38224935 A G 1.408897 -9.4978e-06
4:38225407 T C 0.058729 -4.3348e-05
4:38225617 C T 0.048235 -2.5122e-06
4:38231257 C T 0.184183 -8.8093e-06
4:38232607 C T 0.104935 3.2974e-05
4:38234962 A G 0.811870 1.2190e-05
4:38241220 T C 0.400815 -3.3773e-06
4:38241377 A G 0.172989 9.8852e-05
4:38247801 A G 0.580818 -1.3799e-05
4:38248538 C T 0.086525 1.4005e-05
4:38259713 T C 0.413421 -1.3195e-04
4:38270461 T G 1.106957 1.3563e-05
4:38274651 A G 0.168821 4.6912e-05
4:38276064 T C 0.545059 8.2999e-06
4:38282129 A G 0.040043 5.6156e-05
4:38286774 A G 0.256070 2.8234e-05
4:38287333 T C 0.760334 -2.8168e-04
4:38288857 A G 0.055632 -8.6643e-06
4:38290876 A G 0.278920 -2.3404e-05
4:38290958 C T 0.069819 -9.1437e-05
4:38292874 G C 0.172366 -6.7548e-05
4:38294172 T C 0.308600 -7.5907e-05
4:38298164 A G 0.146731 1.9974e-04
4:38299907 A C 0.664522 4.5618e-05
4:38303552 T C 0.157341 3.6106e-05
4:38304048 C T 0.068177 6.2599e-06
4:38305636 C T 0.191964 1.7126e-04
4:38305779 A G 0.033928 8.1317e-05
4:38309613 C A 1.624548 8.9810e-06
4:38314170 G A 1.607777 -1.3135e-05
4:38314714 A C 1.337899 -3.6181e-05
4:38320205 G T 1.431627 -1.3078e-04
4:38328777 G A 1.474162 -3.2156e-05
4:38328992 T C 0.132453 -3.3411e-05
4:38330842 T C 1.135900 -1.9145e-04
4:38332787 C A 0.212665 5.7547e-05
4:38334899 T C 0.091280 2.0319e-05
4:38348047 T C 0.045226 -6.1736e-05
4:38366090 C T 1.358993 -1.7730e-04
4:38366744 A G 0.039241 -1.8030e-04
4:38366856 T C 0.230679 1.6011e-05
4:38372733 C G 0.116727 -2.6356e-05
4:38372849 G A 1.427433 -5.1555e-05
4:38379495 A G 1.390019 -7.1188e-05
4:38379704 G A 0.022922 -8.9846e-05
4:38380214 T C 0.035810 -1.2029e-04
4:38381863 G C 0.202074 -1.4713e-05
4:38383513 A G 0.050955 -6.6735e-05
4:38383633 C T 1.079131 -3.5782e-03
4:38384211 T C 0.184073 2.4383e-04
4:38388294 T C 1.266658 -2.5969e-05
4:38396739 A G 1.199185 -3.4140e-05
4:38404640 G T 1.008695 -2.2310e-04
4:38412465 A G 0.040432 -4.0154e-05
4:38416046 G C 0.093646 -2.1230e-05
4:38423520 C T 0.037615 8.7572e-05
4:38433101 C T 0.390409 5.3147e-05
4:38433461 A G 0.029520 -6.9726e-05
4:38443126 G T 0.395586 4.2701e-05
4:38451828 T G 0.034593 2.1452e-08
4:38452804 G A 0.041744 6.3328e-05
4:38454939 T C 0.249098 -7.9449e-06
4:38455406 G C 0.101566 1.1638e-04
4:38460335 G A 0.386683 1.1660e-04
4:38460612 C A 0.142521 1.0829e-04
4:38473993 A G 1.665957 -1.4594e-05
4:38474255 C T 0.094244 4.4707e-05
4:38491835 T C 0.565290 -1.2901e-05
4:38494096 C A 0.261832 -3.7338e-05
4:38497252 C G 0.069245 1.5215e-05
4:38507646 C T 0.053221 5.3393e-05
4:38510721 G A 0.041825 1.4302e-05
4:38517996 C T 0.533112 2.3683e-05
4:38521104 C T 0.050481 -2.2460e-06
4:38524098 A G 0.285474 4.0110e-05
4:38524446 G A 0.510141 -3.1954e-06
4:38526044 G A 0.109405 -2.9911e-06
4:38527578 T C 0.042646 -3.7884e-05
4:38529130 T C 0.614005 1.5776e-04
4:38533692 A C 0.721784 5.1431e-05
4:38536248 T C 0.117353 -1.5720e-04
4:38546831 G A 0.818449 -3.5123e-05
4:38548680 C T 0.113403 1.6830e-05
4:38555527 T C 0.566072 1.9743e-04
4:38555885 A G 1.740210 1.7820e-04
4:38560849 T C 0.068096 1.2989e-05
4:38562939 A G 0.053500 -4.7794e-05
4:38565742 A G 0.104348 6.0364e-05
4:38568852 A G 0.030487 4.7656e-05
4:38584276 A G 1.813609 8.8315e-05
4:38585915 G A 0.033535 4.1369e-05
4:38588529 G A 0.040033 -1.7836e-04
4:38591860 G A 1.032870 1.0270e-04
4:38604331 G A 0.548866 4.3735e-05
4:38604807 C T 0.753349 -3.7768e-05
4:38609196 T G 0.943099 -9.9064e-06
4:38613090 A G 1.607397 5.7726e-05
4:38615083 C T 0.232075 -3.8654e-05
4:38624629 G A 1.613788 5.6135e-05
4:38627120 G A 0.057492 6.9210e-05
4:38644825 C T 0.233688 1.4774e-05
4:38660249 A G 1.709505 4.0554e-05
4:38663660 C T 0.431571 2.2141e-04
4:38676524 T C 0.131223 -3.7488e-05
4:38689315 A G 0.099878 -2.4250e-05
4:38692940 A G 0.142725 -2.3853e-06
4:38711788 A G 0.397809 -8.4364e-07
4:38722089 G T 0.317409 -3.4978e-06
4:38724573 A C 0.443639 1.0988e-05
4:38725705 C T 0.022960 6.4426e-05
4:38726180 C T 0.089674 4.1538e-05
4:38730099 T C 0.026881 -8.1912e-06
4:38730692 A G 0.095581 -1.0459e-04
4:38731055 T C 0.357111 1.4833e-05
4:38734597 T C 0.021987 3.4895e-05
4:38743992 C T 0.127308 -2.7551e-06
4:38744882 A G 0.358445 -7.9151e-06
4:38745883 T G 0.161651 -5.0841e-07
4:38752847 A G 0.315218 -9.4256e-07
4:38758241 T C 0.397189 8.2996e-05
4:38763994 C G 0.111962 -4.1431e-05
4:38767677 A G 0.171548 -3.9809e-05
4:38769341 T C 0.028874 1.7474e-05
4:38774889 C T 0.310216 7.1664e-05
4:38775639 A G 0.053250 -2.2463e-06
4:38775794 G A 0.054668 7.4154e-05
4:38776180 A C 0.357659 1.8255e-05
4:38776491 G T 0.593142 -4.5553e-06
4:38776725 A C 0.047346 -1.2532e-04
4:38777059 T C 0.047748 -1.1196e-04
4:38777173 T A 0.273539 -8.1650e-05
4:38782627 A G 0.052857 -1.7405e-05
4:38783588 C T 0.043477 -4.4636e-05
4:38783964 A G 0.087866 -5.9760e-05
4:38789675 A G 0.316415 4.8480e-05
4:38795321 G A 0.026336 -1.2763e-04
4:38799710 C T 0.405002 7.5173e-06
4:38800214 G C 0.167465 5.8299e-05
4:38800339 A G 0.052088 -1.3505e-05
4:38806200 T G 0.317454 4.2249e-05
4:38806462 A G 0.315834 5.7650e-05
4:38811870 C T 0.054697 -2.0457e-05
4:38812487 A C 0.025077 -1.2797e-04
4:38820904 G A 0.039686 1.7065e-05
4:38829163 C A 0.550434 1.0870e-04
4:38829815 G A 0.044863 -3.9370e-05
4:38830012 C G 0.651851 8.9165e-05
4:38830350 G A 1.070926 2.8384e-05
4:38833595 G A 0.980558 6.6211e-05
4:38839319 C T 0.328308 -3.4849e-06
4:38845502 T C 0.039874 -3.1483e-05
4:38845609 A T 0.369600 -6.1471e-06
4:38845989 C T 0.554576 1.1411e-04
4:38847917 C T 0.924380 6.8946e-05
4:38865453 C T 0.162755 6.7676e-05
4:38873332 T C 0.331245 -1.1697e-05
4:38874802 G A 0.600026 8.2432e-05
4:38880046 C T 0.553570 8.7728e-05
4:38880313 A C 0.884646 4.3021e-05
4:38892221 T C 0.089706 -4.3430e-05
4:38893843 T G 0.421967 -2.8631e-05
4:38907988 T C 0.040286 -7.0753e-06
4:38908038 A G 0.977335 -3.8633e-05
4:38908105 G A 0.039176 -9.2066e-06
4:38911205 G A 0.150473 -3.3625e-05
4:38912208 C G 0.731998 3.2298e-05
4:38916914 G T 0.796793 2.6781e-05
4:38917830 G A 0.240721 -1.0186e-05
4:38918589 A G 0.077684 -1.1634e-04
4:38922358 C T 0.264847 -1.5519e-05
4:38922567 C T 0.786874 3.0262e-05
4:38924230 C A 0.517318 5.0351e-05
4:38925137 C T 0.847261 -4.0131e-05
4:38927230 G A 0.996751 6.7906e-05
4:38928670 G T 0.520940 4.9677e-05
4:38930921 G A 0.360386 5.9352e-05
4:38933726 G A 0.580639 2.0418e-05
4:38933859 A G 0.387893 2.2581e-05
4:38936833 A G 0.850004 1.3829e-05
4:38937055 G A 0.281465 6.4221e-05
4:38940833 G A 0.052380 5.8920e-05
4:38942015 A G 0.382531 1.9969e-05
4:38945169 G A 0.346383 -1.8734e-05
4:38949015 G A 0.040955 7.7619e-05
4:38949104 T C 0.946646 2.8842e-05
4:38952030 A G 1.181431 7.5520e-05
4:38952791 A G 0.042490 -1.7951e-05
4:38959992 T C 0.095526 1.2283e-05
4:38960412 C A 0.250916 8.2589e-05
4:38961449 G T 1.186339 3.8515e-05
4:38961560 C G 0.253850 -4.4420e-05
4:38962145 T C 0.343930 -2.0651e-05
4:38964727 T C 0.105532 -4.5905e-05
4:38964952 T C 0.022399 -9.0328e-06
4:38968008 G A 0.400471 1.6388e-05
4:38969427 A G 0.388977 8.7350e-05
4:38974458 C A 0.437985 1.9199e-05
4:38979607 G A 0.151762 -6.3568e-05
4:38979669 G A 0.038261 -3.0178e-05
4:38979936 A C 1.864441 1.3724e-04
4:38980064 C T 1.439819 7.8425e-05
4:38981442 C G 0.104380 -1.1531e-04
4:38982845 A G 0.021484 -1.1307e-04
4:38982983 A G 0.869563 -7.6505e-05
4:38984825 C T 0.793239 -1.4163e-05
4:38986238 G T 1.300521 2.1704e-05
4:38987236 G A 0.124942 -2.6367e-05
4:38987825 G A 0.030471 3.4878e-05
4:38987965 T C 0.105825 2.3465e-05
4:38988082 T C 0.086451 -6.7355e-05
4:38989807 G C 0.169944 -2.3082e-06
4:38993423 G A 0.799361 5.0649e-05
4:38996129 C A 0.963635 1.9142e-05
4:39000305 G A 0.546594 3.5199e-05
4:39005601 T C 1.077424 2.8541e-05
4:39008105 C T 0.156302 -2.7730e-05
4:39008250 A G 0.026375 -5.7460e-05
4:39010245 C T 0.096052 -1.1166e-04
4:39012630 C T 0.273276 -1.1178e-06
4:39013895 G A 0.877538 -1.1198e-06
4:39015766 C A 0.169542 5.8224e-05
4:39020919 C T 0.054198 8.3691e-06
4:39027082 C T 0.894059 -6.0942e-06
4:39034786 C G 1.330421 5.8995e-06
4:39037943 C T 0.164404 8.7064e-05
4:39043998 T G 0.048664 -1.0620e-04
4:39047070 G A 0.065808 -7.5099e-05
4:39055644 G A 1.040757 -3.2516e-05
4:39063614 T G 0.866317 -4.6833e-05
4:39064240 A C 0.028683 -2.6600e-05
4:39077904 A G 1.473539 -4.6263e-06
4:39080572 A G 0.361950 -1.2535e-05
4:39084173 G C 1.071780 -1.8482e-05
4:39119162 A G 1.172564 -3.8330e-05
4:39119299 A G 0.038381 4.0383e-05
4:39127809 A C 0.046288 -8.9985e-05
4:39136373 T G 0.195177 -2.3780e-05
4:39142417 A G 0.076785 4.7071e-05
4:39144445 A G 0.036612 9.7908e-06
4:39152563 A G 0.616323 2.4572e-05
4:39162774 A C 0.056145 -4.9603e-05
4:39172136 A G 0.028634 -7.4231e-05
4:39175950 T G 0.070436 -7.3003e-05
4:39180489 A T 0.113189 6.0667e-05
4:39183447 A G 1.769558 7.1235e-07
4:39186355 T C 1.138873 -3.4209e-05
4:39191754 G A 0.630497 3.2175e-05
4:39207318 G A 0.303062 4.3471e-06
4:39216240 A G 0.082793 6.2752e-06
4:39219149 A G 0.059621 -2.1578e-06
4:39241362 T C 0.048229 3.7651e-05
4:39261004 A G 0.020198 4.3214e-05
4:39261470 A G 0.646116 3.8738e-05
4:39295656 G A 0.054714 1.4704e-05
4:39302247 C T 0.048706 -4.6114e-05
4:39308187 A G 1.230481 -8.3735e-06
4:39331772 T C 0.131102 -2.9437e-05
4:39349642 G A 0.030971 9.4968e-06
4:39351868 T C 1.052536 -5.2090e-05
4:39355501 A G 0.192077 -2.0060e-05
4:39364614 A G 0.033801 3.6254e-05
4:39377405 A C 0.945783 -6.1876e-05
4:39379529 G T 0.046612 -5.4183e-06
4:39391549 G A 0.040728 -7.1478e-05
4:39393635 A G 0.381032 1.9056e-05
4:39397291 C T 0.034564 5.4242e-05
4:39400862 C T 0.036859 -9.2174e-05
4:39403731 T C 1.106565 1.1449e-04
4:39420994 G A 0.571869 3.1734e-05
4:39425248 G A 0.741297 -4.6201e-04
4:39429213 T G 1.326844 -1.5579e-05
4:39429471 T G 0.211100 -1.0603e-06
4:39431431 C T 1.804323 -3.3316e-05
4:39431631 T C 0.264198 -9.6667e-07
4:39438149 A G 1.437044 -3.2270e-05
4:39439744 A G 0.083477 -3.8675e-05
4:39448586 T C 0.113884 8.7644e-06
4:39454293 A G 0.654701 -7.2175e-06
4:39457430 C T 1.392564 -7.5416e-07
4:39460328 A G 0.131862 9.5210e-05
4:39460413 A C 0.053454 2.0172e-06
4:39463027 G A 0.307983 3.3539e-06
4:39478264 A G 0.132579 8.6874e-05
4:39478832 A G 0.799565 7.1302e-05
4:39479791 G A 0.034480 1.0364e-05
4:39482684 C A 1.526247 4.3029e-05
4:39488013 A G 0.665746 -2.6334e-05
4:39500514 C T 0.995709 -1.2344e-04
4:39510329 T C 0.263250 6.8558e-06
4:39514371 A G 0.304224 -4.4409e-05
4:39519537 T C 0.128288 -5.1145e-05
4:39524086 A G 0.176916 -3.5646e-05
4:39526467 G T 1.174901 -2.4522e-05
4:39526615 C T 0.047226 -6.0882e-05
4:39528752 A G 1.351138 -5.9021e-05
4:39530111 T C 0.124757 -3.5431e-05
4:39538515 C T 0.706792 -7.8589e-07
4:39542641 A G 0.417556 3.1678e-05
4:39544763 T C 0.082520 -1.6344e-05
4:39557329 G A 0.077499 -7.3289e-05
4:39568860 T C 0.038394 5.3553e-05
4:39568935 A C 0.382827 -8.5445e-05
4:39600010 A C 0.712702 -1.0141e-05
4:39600260 A G 0.132897 1.4239e-05
4:39608417 A G 0.158068 1.1270e-06
4:39616548 A G 1.180577 -1.1650e-05
4:39619630 C T 0.175251 -2.7628e-05
4:39620373 A G 0.121002 1.0145e-04
4:39636455 A G 0.045411 -8.1230e-07
4:39641932 T G 0.508097 3.5594e-06
4:39643536 C T 0.685266 1.0573e-05
4:39655745 A G 0.283231 -5.3281e-05
4:39658518 G A 0.559691 -5.5243e-06
4:39698824 A G 1.014226 -5.8833e-05
4:39700694 G C 0.320180 -4.6352e-06
4:39701522 C G 0.030776 -4.2778e-05
4:39723388 G A 0.136789 1.6691e-06
4:39729006 A G 0.022263 6.1115e-05
4:39729824 G A 0.151622 3.4493e-05
4:39731409 A G 0.260991 -1.8692e-05
4:39732906 A G 0.071991 3.4608e-05
4:39757597 C T 0.050592 -2.9086e-05
4:39771800 G C 0.139999 -1.0152e-05
4:39777037 A G 1.506110 -3.4135e-05
4:39784831 A G 0.141596 -1.7341e-06
4:39795563 T C 0.051474 -7.2384e-05
4:39800671 T G 0.065681 -5.9552e-05
4:39803490 A G 0.044658 -5.0618e-05
4:39803506 T C 0.703640 2.6351e-05
4:39804161 T C 0.234110 -4.6399e-05
4:39804752 T C 0.315568 -3.6055e-05
4:39806496 T C 0.049485 5.9340e-05
4:39818009 A G 0.103656 -8.5639e-05
4:39818522 A C 0.504916 -7.8803e-06
4:39830157 T C 1.601155 2.1629e-06
4:39835826 T C 0.107324 -4.0280e-05
4:39841319 T C 0.149688 3.1292e-05
4:39844185 C T 0.063565 1.0014e-06
4:39854458 G A 0.034970 -8.0832e-05
4:39878879 C T 0.033581 3.8870e-05
4:39882531 C T 0.043026 -6.6954e-06
4:39921942 G A 0.818546 1.0157e-05
4:39922348 C T 0.573459 4.8008e-05
4:39935318 C T 0.028615 -3.2695e-05
4:39939664 G A 0.211643 -7.2952e-05
4:39943056 C T 0.191288 -1.2014e-05
4:39943691 G C 0.067479 2.1471e-05
4:39978005 G A 0.598452 -6.4665e-06
4:39980667 T C 0.071092 -3.0834e-05
4:39984938 A C 1.655145 5.6817e-06
4:39995325 T C 0.791957 2.8086e-05
4:39996349 C T 0.065145 7.0047e-05
4:40022653 A G 1.229234 1.5706e-05
4:40028535 G T 0.105873 -2.7552e-06
4:40041821 G A 1.238225 4.0929e-05
4:40051064 T C 1.771097 -2.0282e-05
4:40051621 T C 0.040702 8.7411e-05
4:40054795 C T 0.058294 -2.8352e-05
4:40057289 T C 1.271848 -4.4431e-05
4:40058876 A G 0.397274 -2.3071e-05
4:40060168 C A 0.141593 -2.5833e-05
4:40077508 G T 0.703397 2.6144e-05
4:40103767 T G 0.487729 1.0264e-05
4:40103817 A G 0.169620 -1.2876e-06
4:40106154 G A 1.823116 7.1648e-06
4:40112612 G A 0.202402 -4.0333e-05
4:40121562 A G 1.513403 3.3771e-05
4:40122313 T A 0.041065 7.3191e-05
4:40122453 T C 0.022756 -2.2925e-05
4:40123790 G T 0.171158 -7.3797e-06
4:40128158 G A 0.580016 7.4397e-05
4:40145997 C T 0.078515 -4.0387e-05
4:40153193 G A 0.173310 1.2365e-06
4:40154465 A G 0.067408 1.7210e-04
4:40161976 T G 0.025382 1.9332e-05
4:40162530 T C 0.051922 2.5002e-06
4:40163140 A G 0.064078 5.8231e-05
4:40169424 T C 1.453834 3.4355e-05
4:40179515 C T 0.140599 -2.4031e-05
4:40180710 C T 0.397218 3.4707e-06
4:40181968 T C 0.253802 2.8675e-05
4:40182994 T C 0.029491 -1.1678e-04
4:40188579 G T 0.466223 -1.9332e-05
4:40189325 C T 0.320752 -8.5029e-06
4:40190463 C T 0.389617 4.6533e-05
4:40191652 A G 0.043973 4.5991e-06
4:40193332 C T 1.732333 -1.0203e-04
4:40195757 C T 0.050358 -1.1188e-04
4:40198369 T C 0.220533 -2.4496e-05
4:40199053 T C 1.463821 6.7305e-06
4:40199157 G T 0.102309 5.9503e-06
4:40199327 A G 0.433564 1.4277e-05
4:40200086 C G 0.030783 8.2060e-06
4:40200317 T C 0.061835 -8.5172e-06
4:40200519 G A 0.023980 6.3464e-05
4:40200811 A G 0.072994 -3.7433e-06
4:40201594 A C 1.942794 -5.3658e-06
4:40204050 C T 0.026099 2.2668e-05
4:40208009 G A 0.266103 3.8052e-07
4:40209074 G C 0.145419 -8.2591e-05
4:40211970 G A 1.302767 2.6761e-05
4:40213628 G T 1.114014 2.2164e-05
4:40220356 A G 0.083127 -7.2367e-05
4:40225912 T G 1.607258 -4.6034e-05
4:40232733 T C 0.065253 -2.9468e-05
4:40233272 A G 0.063980 7.1692e-05
4:40234174 C T 0.164530 1.1591e-04
4:40235066 T C 0.022071 -2.8238e-05
4:40235147 G A 1.411905 -4.2211e-05
4:40237889 A G 0.096652 -1.1749e-04
4:40238507 T C 0.299216 -7.6894e-05
4:40241193 C A 0.087311 1.1209e-04
4:40244347 C T 0.243935 -4.3066e-05
4:40249029 C G 0.067742 3.7718e-05
4:40249297 G T 1.191678 2.3119e-05
4:40258131 A G 0.070092 -3.5507e-05
4:40259599 T C 0.920018 9.8156e-05
4:40265273 C T 1.346357 5.0744e-05
4:40277218 C T 0.982135 4.0507e-05
4:40281807 C T 0.145705 3.0645e-05
4:40282885 C T 0.430500 2.0511e-05
4:40285099 A G 0.160330 5.4220e-05
4:40286558 T C 0.166088 5.1911e-05
4:40287462 T C 0.047586 1.2046e-04
4:40290584 A C 0.199727 -7.8582e-05
4:40291480 G C 1.018657 4.2634e-05
4:40292196 T C 0.130492 6.8641e-05
4:40302644 G A 0.851001 3.0192e-05
4:40303633 T G 1.457184 8.3450e-05
4:40305050 A G 0.211746 4.4923e-05
4:40309165 A G 0.268833 -8.6793e-07
4:40309610 T G 0.041653 5.4876e-05
4:40312880 T C 0.064022 3.3116e-05
4:40314359 A G 0.309242 -3.2225e-05
4:40316357 T C 0.353758 -3.1894e-06
4:40318903 A C 0.661043 1.5396e-04
4:40322521 T C 0.052568 2.5405e-05
4:40331773 G A 0.447323 -2.9979e-05
4:40332388 C T 0.055236 -3.2273e-05
4:40334911 A G 0.498398 4.8410e-05
4:40344588 C T 0.271481 -1.3547e-05
4:40348222 A G 0.119726 -1.4217e-05
4:40352489 C G 0.153826 -9.6992e-05
4:40356041 T C 0.272244 -1.2735e-05
4:40356422 G A 1.627170 1.7805e-05
4:40356899 T C 0.102040 1.0209e-04
4:40358915 A G 1.023915 -3.3722e-05
4:40363279 T C 0.058764 -3.0272e-06
4:40367664 A G 0.063828 2.1252e-05
4:40371612 T C 1.674321 -4.0036e-05
4:40374286 G A 0.298414 -6.5467e-05
4:40377895 T C 0.060822 2.1851e-05
4:40379690 A G 0.963910 1.2451e-05
4:40382922 T C 1.794557 1.5903e-05
4:40387605 A G 0.793557 5.6404e-05
4:40387910 C T 0.169006 -4.1792e-05
4:40390306 G C 0.784170 5.1432e-05
4:40391816 G A 0.421318 2.9279e-04
4:40392125 A T 0.453367 -4.3489e-05
4:40392496 C T 1.844016 2.7962e-05
4:40396697 C T 0.363901 -2.9800e-05
4:40397253 A C 0.190032 1.6236e-04
4:40398497 G A 0.191473 -6.1736e-05
4:40405738 G A 0.405122 -3.5962e-05
4:40407172 T C 0.046197 -3.6423e-06
4:40412715 T G 0.036768 6.2006e-05
4:40414123 T G 0.057794 2.9071e-05
4:40414829 T C 0.118278 -1.4455e-04
4:40418670 T C 1.319869 1.8442e-04
4:40419876 A C 0.198672 -2.5108e-04
4:40420055 T C 0.130956 -8.5528e-06
4:40420437 T C 1.459401 4.1300e-05
4:40420804 T C 0.136559 -1.8884e-04
4:40427990 C G 0.129333 -6.1828e-06
4:40431265 A C 0.688148 6.2365e-05
4:40432406 G C 0.373051 -1.8178e-05
4:40433155 T C 0.199938 2.5829e-06
4:40435838 C A 0.405920 1.4373e-07
4:40436547 A G 1.769240 -3.6493e-05
4:40437075 C G 0.029364 -6.0278e-05
4:40442916 C T 0.799750 5.3958e-06
4:40449122 A G 0.034191 6.3154e-06
4:40449437 A T 0.052873 -3.2490e-06
4:40451394 C T 1.103156 -5.1622e-06
4:40453352 A G 0.230864 -1.1107e-04
4:40454581 G A 0.065642 -6.9213e-05
4:40456323 G A 0.216829 -3.1227e-05
4:40457354 A G 0.345095 1.5092e-05
4:40457411 C T 0.044399 -1.9555e-05
4:40461712 A G 1.278946 -1.5820e-05
4:40462142 C A 0.136692 -8.5090e-05
4:40464432 T C 0.056311 -5.7090e-05
4:40465921 T C 0.090222 8.5282e-05
4:40469120 G A 0.504822 -3.0227e-05
4:40469813 C T 0.084656 6.6651e-05
4:40470480 T G 0.039131 -1.6265e-05
4:40473378 T C 0.024898 -1.2538e-05
4:40475237 T C 0.229582 1.1202e-05
4:40475656 T G 0.740152 2.7937e-05
4:40477729 A G 0.362849 -8.0216e-05
4:40483196 C T 0.673357 1.6196e-05
4:40488910 T C 0.100878 -1.3558e-05
4:40491786 G A 0.509259 6.2570e-06
4:40494592 G A 0.531437 -1.6348e-04
4:40497648 C T 0.660248 2.3359e-05
4:40498590 A C 0.027803 -4.7933e-06
4:40501999 T C 0.296324 2.3641e-05
4:40505221 C T 0.070563 1.0089e-04
4:40508004 A C 1.510177 -1.1972e-05
4:40509307 G A 0.931791 5.6101e-05
4:40509521 G T 0.211866 -3.5524e-05
4:40516914 C T 0.023470 5.8751e-05
4:40519010 G T 0.780315 -8.0316e-06
4:40523578 T C 0.773774 -1.1524e-05
4:40533297 T C 0.521683 1.3986e-05
4:40539801 A C 0.516850 7.7923e-06
4:40543915 C T 0.289528 1.5113e-05
4:40545972 A G 0.047807 7.6100e-05
4:40546500 C T 0.859917 -5.5415e-05
4:40548057 C T 0.277473 -3.4442e-06
4:40549870 T C 0.049689 8.8247e-05
4:40551046 C T 0.096250 -3.0873e-07
4:40553510 C G 0.070225 -4.8888e-05
4:40555727 A G 0.215349 -1.9472e-05
4:40565426 T C 0.332307 -3.3836e-05
4:40576320 A G 0.600289 -6.8722e-05
4:40579110 A G 0.236570 -9.1107e-05
4:40579294 G A 1.586368 -2.8504e-05
4:40582733 T C 0.036249 -3.6898e-05
4:40583160 T C 0.164547 -7.6832e-05
4:40585050 G A 1.064590 -6.8910e-05
4:40585067 A G 0.819942 -2.9977e-04
4:40586278 A G 0.235349 6.5568e-05
4:40588866 G A 0.025181 -2.7329e-05
4:40592629 T C 0.575689 -2.1346e-05
4:40593321 A C 0.061556 3.4288e-05
4:40594204 C T 0.519541 -7.1817e-05
4:40601974 T C 0.059592 7.6476e-05
4:40603821 G A 0.211425 -9.4694e-06
4:40607493 T G 0.056992 -5.0497e-05
4:40610732 G A 0.461965 -8.6591e-07
4:40611830 C A 0.044236 4.9779e-05
4:40613961 A G 1.444055 -7.1342e-05
4:40614068 C T 0.057537 7.8385e-06
4:40615123 A C 0.028355 -1.9807e-05
4:40621115 A G 0.042493 7.5766e-05
4:40621140 T C 0.057784 1.3612e-05
4:40628251 C T 0.074506 -3.6147e-05
4:40631309 G A 1.354163 -3.9014e-05
4:40638223 G A 0.059121 7.2968e-06
4:40638367 C T 0.741586 -1.1973e-05
4:40647939 T C 0.767150 -6.6997e-06
4:40652510 T G 0.441481 -5.9032e-06
4:40656576 C T 0.039770 -5.1870e-05
4:40658559 T C 0.425580 -1.4297e-05
4:40663277 A T 0.046353 3.7316e-05
4:40668113 C T 1.652727 -1.6652e-05
4:40673993 G A 0.189776 -1.8399e-05
4:40676634 G A 1.273399 6.9944e-05
4:40677881 A G 0.215362 2.5690e-04
4:40678494 T C 0.078112 -6.1279e-05
4:40684941 T C 0.040627 2.1729e-04
4:40688238 T C 0.024535 1.4352e-06
4:40688736 C T 0.995102 5.4048e-05
4:40691337 T G 0.772187 1.0412e-05
4:40694767 A G 0.367445 -2.6118e-04
4:40696169 G A 0.079690 8.9105e-05
4:40697883 G A 0.174920 1.1486e-05
4:40699041 T C 0.054116 7.6843e-05
4:40702239 G A 1.006394 2.4788e-05
4:40704020 A C 0.098057 -2.2712e-05
4:40710273 G T 0.776627 -1.8175e-05
4:40712143 T C 0.050916 -1.3429e-05
4:40718618 A G 0.137406 -1.9771e-05
4:40718856 C T 0.565011 -1.2486e-05
4:40721523 C T 0.419650 2.2212e-05
4:40722751 G A 0.424905 -1.5444e-05
4:40731514 T C 1.217134 -9.5810e-06
4:40739421 T C 0.061176 -2.0863e-05
4:40749380 G A 0.272406 -1.1163e-05
4:40771393 A G 0.023470 2.4978e-05
4:40773665 A C 0.677499 3.7913e-05
4:40778162 G T 1.606008 4.3943e-06
4:40791365 G A 0.048917 3.8619e-05
4:40792007 A G 1.604564 1.0136e-05
4:40803370 C T 0.313394 -1.4556e-05
4:40806556 G A 0.049196 -2.2322e-05
4:40807299 A G 0.171986 3.5714e-05
4:40810663 G A 0.676399 -1.8553e-05
4:40810747 G A 1.771768 1.7099e-05
4:40810978 A G 0.313267 -1.7964e-05
4:40818179 C T 0.047826 -1.0869e-05
4:40820469 T G 1.598251 -8.8881e-06
4:40828084 T C 0.165381 -1.4752e-05
4:40829140 A C 0.077999 4.3193e-05
4:40837655 T C 0.040023 1.0501e-04
4:40838547 T C 0.109174 4.2073e-07
4:40839528 C A 1.607212 -7.1179e-06
4:40842131 G A 0.160347 3.9808e-05
4:40843283 G A 0.081783 1.7927e-04
4:40851049 C T 0.333482 5.4860e-05
4:40856111 T G 0.063393 -7.1714e-05
4:40861693 A G 0.154511 2.9036e-06
4:40862338 G A 0.643451 1.1984e-04
4:40868684 T C 0.365988 1.2014e-04
4:40871987 C G 1.255149 3.0425e-05
4:40879618 T C 0.175660 3.6322e-06
4:40886139 G A 0.537256 3.2589e-05
4:40892200 A G 0.534235 1.7299e-06
4:40894503 G A 0.056288 1.5185e-05
4:40895453 A G 0.032159 4.7321e-05
4:40897838 C G 1.233655 1.4961e-05
4:40902988 A G 0.551009 -3.7864e-06
4:40907320 C T 0.109632 5.6361e-05
4:40912837 A G 0.050319 -5.1694e-05
4:40913830 T A 0.069985 2.3622e-05
4:40913982 T C 0.243704 3.9561e-05
4:40938623 G T 1.030452 -7.9038e-06
4:40942515 C T 0.149918 1.7925e-05
4:40944208 T C 0.099885 3.1803e-05
4:40946491 A G 0.039222 -5.9964e-05
4:40949832 A G 0.958944 -2.5516e-05
4:40954402 T C 0.140106 1.8604e-05
4:40962170 C G 0.165679 -1.6597e-05
4:40962376 C T 0.518288 1.2965e-05
4:40962955 A G 0.056642 -3.9944e-05
4:40964099 A C 0.022061 1.8547e-05
4:40964488 C T 0.442562 -6.3698e-06
4:40966349 A G 0.865292 4.2101e-05
4:40966763 C T 0.505652 1.2765e-05
4:40967942 G A 0.467891 -4.3239e-05
4:40970319 T C 0.408549 9.9231e-07
4:40970431 C T 0.031928 3.4141e-05
4:40972701 T C 0.107460 -1.3554e-04
4:40972786 A C 0.044795 3.8470e-06
4:40974552 T C 0.107389 4.2509e-05
4:40980982 C A 0.148513 1.6570e-05
4:40982470 G A 0.829507 7.3712e-05
4:40990011 C A 0.225615 1.9604e-05
4:40990334 G A 0.264837 1.5019e-05
4:41000824 T C 0.619075 4.0340e-05
4:41003045 A G 0.034178 4.6945e-06
4:41003571 C T 0.132927 -2.1974e-05
4:41014709 A T 0.054454 -3.4488e-05
4:41015823 A G 1.040536 1.9514e-06
4:41015899 T C 1.525740 2.7937e-05
4:41016974 C A 0.031529 -7.2448e-05
4:41018170 C T 0.034226 4.0497e-06
4:41018824 C T 0.043824 1.4844e-05
4:41032676 T C 0.031532 -4.5571e-05
4:41036640 A C 0.061841 -4.1215e-05
4:41048660 A G 0.027900 -2.8159e-05
4:41049219 C A 0.443711 2.2298e-04
4:41049821 C T 0.031912 -2.7141e-05
4:41054050 A C 0.490667 -6.3223e-05
4:41056434 T C 0.129889 -6.4446e-05
4:41056913 A G 0.055561 -3.9210e-05
4:41064147 A G 0.417813 -3.2234e-05
4:41068660 A G 0.047222 -1.0742e-05
4:41069589 A G 0.339564 1.4665e-04
4:41071665 A G 0.138831 -1.9708e-05
4:41077699 A G 0.092588 5.3642e-05
4:41078320 C T 0.420870 7.5228e-05
4:41090377 A C 0.400373 4.6661e-05
4:41095078 C T 0.021454 4.0150e-05
4:41099070 C T 0.037320 4.4513e-06
4:41109645 A G 0.216034 -5.0369e-05
4:41110618 A G 0.020464 5.4491e-05
4:41118789 G C 0.346903 1.3906e-05
4:41122955 C T 0.376137 -3.9928e-05
4:41127076 G A 0.097054 4.4952e-05
4:41131568 C T 0.471491 -7.6221e-05
4:41146238 T C 0.046515 1.0093e-04
4:41147283 C A 0.305646 -4.6339e-05
4:41156885 A G 0.077836 1.9379e-05
4:41157719 T C 0.288109 -8.2436e-06
4:41161034 A C 0.120972 -5.6403e-05
4:41163873 T C 0.038095 -2.5192e-05
4:41169254 G A 0.159029 -4.5089e-05
4:41185206 T A 0.583479 -2.6413e-05
4:41193113 C A 0.699015 -2.5404e-05
4:41195477 T G 0.286191 -4.9555e-06
4:41196892 T G 0.068654 2.6714e-04
4:41197209 A G 0.400743 -6.3554e-05
4:41203091 A C 0.095789 7.3975e-05
4:41203499 T C 0.042841 1.0280e-04
4:41205611 C T 0.489076 -4.1395e-05
4:41206492 G A 0.228423 7.0395e-05
4:41207624 C T 0.280771 2.7708e-04
4:41207639 C T 0.259401 -3.6094e-05
4:41210665 G A 0.071880 6.9100e-05
4:41211532 T C 0.353414 1.9928e-05
4:41215275 G A 0.100927 -9.2975e-05
4:41217131 A G 1.855386 2.5550e-05
4:41217246 T C 0.261893 -2.9766e-05
4:41220977 A G 0.232445 -3.5527e-06
4:41221697 G A 0.670222 -6.7133e-06
4:41222165 A G 0.476856 -4.1668e-05
4:41222268 T C 0.760223 9.0868e-05
4:41222843 T C 0.265087 1.2057e-06
4:41225831 C T 1.082536 -5.7975e-05
4:41247691 C T 0.023285 -1.8750e-05
4:41259149 C T 0.153988 5.1099e-05
4:41259633 A C 0.351203 -1.4086e-06
4:41261845 T C 0.231773 1.0144e-05
4:41262075 A G 0.040815 -7.8493e-06
4:41265093 C T 0.029332 5.3058e-05
4:41272188 G T 0.451961 -9.0662e-06
4:41279471 A G 0.103838 3.5441e-05
4:41284711 C T 0.349275 -2.1663e-06
4:41286090 T C 1.365472 -2.7303e-05
4:41292961 G A 0.160616 -6.0529e-05
4:41297430 T C 1.009189 -4.2986e-05
4:41297790 T C 0.028134 -5.4200e-05
4:41300480 A G 0.068865 -1.5761e-05
4:41301440 T C 0.079849 -1.3317e-05
4:41305810 G A 0.441043 -1.6671e-05
4:41308647 G C 0.139765 -6.1299e-05
4:41321125 A G 0.021643 -5.4667e-06
4:41323056 T C 0.603369 -2.8785e-05
4:41326784 T G 0.651864 -3.3678e-05
4:41331051 G C 0.025891 -3.9107e-05
4:41337421 C G 0.455674 -1.7929e-05
4:41339734 G A 0.167380 -1.0045e-04
4:41348998 G A 0.823081 -2.3280e-05
4:41355634 G C 0.735345 -3.1597e-05
4:41360865 C T 0.218715 2.6763e-05
4:41364925 C G 0.062393 5.6620e-06
4:41365351 A G 0.074243 2.2688e-05
4:41368175 A T 0.276535 -3.1560e-05
4:41370486 G A 0.058092 2.1270e-05
4:41372088 T G 0.068174 1.0704e-05
4:41377305 G A 0.101375 1.3038e-05
4:41380276 C T 0.581976 -2.0655e-05
4:41388512 C T 0.143280 3.7493e-05
4:41393272 C T 0.562278 -1.4409e-05
4:41395370 G A 0.072205 4.2347e-05
4:41400873 T C 0.030581 -1.5948e-05
4:41410244 C A 1.822311 1.0525e-05
4:41412942 C A 0.361255 1.8861e-05
4:41412994 T C 0.045090 4.6199e-06
4:41413356 A G 0.095834 5.0835e-06
4:41416598 T C 1.462640 -7.1107e-06
4:41417335 G A 0.055411 -2.4080e-05
4:41418190 G A 0.036784 -6.1486e-05
4:41426303 T C 0.093299 2.7994e-05
4:41431063 A G 0.098158 -2.0936e-06
4:41438256 T G 0.083250 5.3234e-05
4:41439990 G T 0.263909 1.2000e-05
4:41457735 A G 0.767101 -6.2872e-06
4:41457923 G T 0.280183 3.3894e-05
4:41469852 A G 0.218958 5.6892e-06
4:41470741 A G 0.701508 2.3712e-05
4:41471170 T C 0.058904 8.4337e-06
4:41472809 T C 0.022078 -4.2190e-05
4:41484189 G A 0.528285 1.3735e-05
4:41485614 T C 0.158477 -1.9751e-05
4:41497036 A G 0.481355 1.3144e-05
4:41510941 A G 0.311703 3.1548e-05
4:41518651 G A 0.805463 -6.0002e-06
4:41518682 T C 0.062958 2.3372e-06
4:41528601 T C 1.894029 4.0664e-05
4:41531944 T C 0.027907 2.0035e-06
4:41533650 G A 0.032636 4.9694e-05
4:41534784 G T 0.135225 1.9986e-05
4:41535317 T C 0.050984 4.8830e-05
4:41536245 T C 0.036122 -1.9160e-04
4:41541642 G A 0.084977 1.4659e-05
4:41545764 C A 0.067577 -8.6395e-05
4:41545856 T C 0.065090 5.3487e-07
4:41546097 T C 0.098171 5.2028e-05
4:41546214 G A 0.130070 2.1802e-05
4:41547137 C T 0.443019 2.7166e-06
4:41549946 A G 0.067453 3.0098e-05
4:41550894 A G 0.234918 -9.3369e-06
4:41555718 C T 0.185514 2.8815e-05
4:41560961 G A 0.115721 -9.6139e-05
4:41562903 A G 0.108431 1.9016e-05
4:41570291 A C 0.177078 8.2792e-05
4:41584912 A G 0.044989 3.4577e-05
4:41585564 A G 0.104646 5.3477e-05
4:41586613 C T 0.364904 -4.6664e-05
4:41594902 A G 0.026859 -4.5952e-05
4:41599798 T C 0.066583 2.2251e-05
4:41607350 T C 1.545958 4.7158e-05
4:41607468 A G 0.161677 1.1168e-04
4:41612366 A G 0.262617 1.7625e-05
4:41613931 C T 1.627349 4.7597e-05
4:41616187 T C 1.455895 2.2811e-05
4:41623302 A G 0.169578 -1.2773e-04
4:41626807 T C 0.080248 7.9165e-05
4:41627189 G A 0.039527 6.0476e-05
4:41631718 T C 0.122449 1.8376e-04
4:41633322 A C 0.122650 1.9962e-04
4:41636344 G A 0.067401 5.6970e-05
4:41637245 A C 0.362531 2.2845e-06
4:41638728 A G 0.048492 1.5956e-05
4:41639516 G A 1.073539 -1.4796e-05
4:41640351 C T 0.178847 -1.7293e-06
4:41640878 T C 0.512910 -2.9087e-05
4:41642969 G T 0.827514 -5.7544e-06
4:41645116 A G 0.027823 -3.2835e-05
4:41648474 G T 0.039072 9.4363e-05
4:41650488 G A 0.060150 6.6009e-05
4:41652442 A G 0.067356 -8.5030e-06
4:41658985 G A 0.319194 -1.8470e-05
4:41668853 A C 0.126847 -2.0924e-04
4:41672759 T C 0.130684 -1.7982e-04
4:41673604 C T 1.085042 -1.4052e-05
4:41679483 G A 1.132722 -2.1108e-05
4:41682373 G A 0.078103 -9.5021e-05
4:41687107 A G 0.051643 -9.2228e-05
4:41687911 G A 0.531985 -1.1086e-04
4:41691709 C T 0.238475 -8.5135e-05
4:41700107 C T 0.113351 -1.3865e-04
4:41700302 G A 0.025275 1.8761e-05
4:41711600 C T 0.542514 5.4610e-05
4:41712835 C T 0.032308 -1.2145e-05
4:41718679 T C 0.042104 -2.1819e-05
4:41723157 G A 0.136315 1.1185e-04
4:41727059 C T 0.038511 -8.7990e-06
4:41729460 G A 0.244454 3.6669e-05
4:41730976 G A 0.360606 8.4205e-05
4:41732847 T C 0.044285 -6.4560e-05
4:41738664 T C 0.077145 1.4382e-05
4:41739295 T C 0.038534 -3.0318e-05
4:41746162 A T 0.157789 -6.4858e-04
4:41762236 A G 0.033532 -5.7308e-05
4:41763403 C T 0.667119 2.5931e-05
4:41775207 A G 0.231010 2.7797e-05
4:41788399 A G 0.033931 -3.2001e-05
4:41788640 G A 0.074373 3.3377e-05
4:41789560 A C 0.284169 4.3350e-05
4:41791624 G A 0.940122 -6.6583e-05
4:41796801 T G 0.101160 1.2023e-04
4:41800752 A G 0.060855 6.1647e-06
4:41800929 T C 0.170701 -3.6569e-05
4:41804147 G A 0.024720 -8.4632e-06
4:41805774 A C 0.063727 -4.9304e-05
4:41806827 T C 0.304241 4.8965e-07
4:41807737 G A 0.957370 -1.6309e-04
4:41807830 C G 0.028358 3.8905e-05
4:41814293 C T 0.159409 -4.8719e-05
4:41814330 T C 0.020568 -5.6953e-06
4:41818087 T C 0.245652 1.8396e-05
4:41818194 C T 0.626992 -8.4870e-06
4:41820275 T C 0.048066 -7.5415e-06
4:41823615 G A 0.192272 -7.3293e-06
4:41824126 T C 0.445629 -1.2268e-05
4:41828325 C T 0.042221 -1.0824e-05
4:41833716 G A 0.110469 2.6375e-05
4:41841463 A G 0.101680 4.9965e-04
4:41845708 C T 0.340872 3.2582e-04
4:41850006 C T 0.079015 -1.0819e-05
4:41857260 G A 0.142011 4.4928e-05
4:41870368 G A 0.049394 -1.1663e-04
4:41873512 G A 0.115575 -4.5287e-05
4:41875943 A G 0.028611 6.6875e-05
4:41882915 C T 0.240763 -2.1664e-05
4:41892087 C T 0.130132 4.0180e-06
4:41930491 A C 0.023262 8.9592e-06
4:41931781 G A 0.200273 1.2603e-05
4:41939617 C T 0.108781 2.2707e-05
4:41940132 A C 0.249446 7.1130e-05
4:41943557 A G 0.077440 5.4402e-05
4:41959924 T C 0.104072 4.9608e-05
4:41981553 A C 0.026381 4.7725e-05
4:41981814 C A 0.043594 5.8068e-05
4:41984118 T C 1.569811 -7.0375e-05
4:41985867 A G 0.259222 -3.9079e-05
4:41987758 T C 0.027053 -4.1651e-05
4:41992458 A G 0.090131 2.9549e-06
4:41998435 A G 0.028871 1.6118e-05
4:42003671 G A 1.527581 -8.1214e-05
4:42005232 A T 0.045892 3.1680e-05
4:42013932 A G 0.055879 -4.6511e-05
4:42017797 T C 0.023045 7.5763e-06
4:42020142 G A 1.947419 -2.1186e-05
4:42030113 A G 1.566812 -6.4271e-05
4:42031437 G A 1.482958 -8.1729e-05
4:42031922 T G 0.035862 6.2930e-05
4:42066311 A G 0.252718 -3.4031e-05
4:42086058 G A 1.596053 -5.7852e-05
4:42087117 G A 0.043470 2.2273e-05
4:42099002 A G 0.087522 4.2266e-05
4:42099209 G A 1.967267 -1.0082e-04
4:42112012 T C 0.125822 2.9094e-05
4:42115801 A G 0.024872 -2.4137e-05
4:42117559 A G 0.258527 9.6594e-05
4:42120105 G A 0.035992 5.7967e-05
```
